## Supplementary material for "Characterization of shared and ancestry-specific signals driving complex traits using multi-ancestry fine-mapping": susiex_nc3.cs80.cs

```
CS_ID	SNP	BP	REF_ALLELE	ALT_ALLELE	REF_FRQ	BETA	SE	-LOG10P	CS_PIP	OVRL_PIP
1	chr11:128459018:G:A	128459018	A,A	G,G	1,1	inf,inf	inf,inf	5.93509,0.380593	0.37619	0.376333
1	chr11:128460625:T:C	128460625	C,C	T,T	1,1	inf,inf	inf,inf	4.45034,1.91541	0.225359	0.225591
1	chr11:128455658:T:C	128455658	C,C	T,T	1,1	inf,inf	inf,inf	4.33677,1.53647	0.0880479	0.0882114
1	chr11:128443375:A:T	128443375	T,NA	A,NA	1,NA	inf,NA	inf,NA	4.20962,NA	0.026113	0.0268333
1	chr11:128442502:A:AT	128442502	AT,NA	A,NA	1,NA	inf,NA	inf,NA	4.16751,NA	0.0255933	0.0258633
1	chr11:128455833:T:C	128455833	C,C	T,T	1,1	inf,inf	inf,inf	4.33601,0.765028	0.0194377	0.0197915
1	chr11:128456155:A:G	128456155	G,G	A,A	1,1	inf,inf	inf,inf	3.80258,1.35783	0.0184758	0.0187182
1	chr11:128448417:CAG:C	128448417	C,C	CAG,CAG	1,1	inf,inf	inf,inf	3.81579,1.1086	0.0135324	0.0136147
1	chr11:128431058:T:C	128431058	C,C	T,T	1,1	inf,inf	inf,inf	3.63587,1.23407	0.011703	0.0117869
2	chr11:128693778:G:C	128693778	NA,C	NA,G	NA,1	NA,-inf	NA,inf	NA,3.10748	0.0146293	0.0311467
2	chr11:128318243:T:G	128318243	G,G	T,T	1,1	-inf,-inf	inf,inf	1.3207,2.68248	0.0120898	0.0249709
2	chr11:128796379:G:A	128796379	A,A	G,G	1,1	inf,inf	inf,inf	0.526971,3.84729	0.0101742	0.0212922
2	chr11:129192659:A:G	129192659	NA,G	NA,A	NA,1	NA,inf	NA,inf	NA,3.06148	0.00991165	0.020951
2	chr11:129211257:A:G	129211257	NA,G	NA,A	NA,1	NA,inf	NA,inf	NA,3.03846	0.00949431	0.0200751
2	chr11:128695101:T:C	128695101	C,C	T,T	1,1	inf,inf	inf,inf	3.12002,0.252577	0.0066619	0.0138527
2	chr11:128726474:T:A	128726474	A,A	T,T	1,1	-inf,inf	inf,inf	3.0682,0.526702	0.00647067	0.013865
2	chr11:128794846:T:C	128794846	C,C	T,T	1,1	inf,inf	inf,inf	0.562904,3.54852	0.00591412	0.0124215
2	chr11:129200363:G:A	129200363	NA,A	NA,G	NA,1	NA,inf	NA,inf	NA,2.77241	0.00571488	0.0121242
2	chr11:128793068:G:A	128793068	A,A	G,G	1,1	inf,inf	inf,inf	0.547511,3.51909	0.00546227	0.0114785
2	chr11:128698034:TC:T	128698034	T,T	TC,TC	1,1	inf,inf	inf,inf	2.84328,0.445112	0.00486075	0.0101185
2	chr11:129031393:C:A	129031393	NA,A	NA,C	NA,1	NA,inf	NA,inf	NA,2.6652	0.00470536	0.00999383
2	chr11:128714870:A:C	128714870	C,C	A,A	1,1	inf,inf	inf,inf	2.5592,0.98321	0.00467154	0.00992516
2	chr11:128794695:C:T	128794695	T,T	C,C	1,1	inf,inf	inf,inf	0.55949,3.41988	0.00461712	0.00970996
2	chr11:128816303:T:G	128816303	NA,G	NA,T	NA,1	NA,inf	NA,inf	NA,2.51111	0.0044457	0.00952838
2	chr11:129148393:A:G	129148393	NA,G	NA,A	NA,1	NA,inf	NA,inf	NA,2.61442	0.00426332	0.00905806
2	chr11:128766184:T:C	128766184	C,C	T,T	1,1	inf,inf	inf,inf	2.94227,0.0791759	0.00414663	0.00870411
2	chr11:128007116:C:T	128007116	NA,T	NA,C	NA,1	NA,inf	NA,inf	NA,2.39524	0.00410704	0.00883576
2	chr11:129130976:C:T	129130976	T,T	C,C	1,1	inf,inf	inf,inf	1.76215,1.8491	0.00404919	0.00828589
2	chr11:129000467:A:C	129000467	NA,C	NA,A	NA,1	NA,inf	NA,inf	NA,2.57545	0.00395956	0.008414
2	chr11:128794387:G:A	128794387	A,A	G,G	1,1	inf,inf	inf,inf	0.531194,3.35748	0.00395107	0.00831636
2	chr11:128794370:T:C	128794370	C,C	T,T	1,1	inf,inf	inf,inf	0.520881,3.35916	0.00390301	0.00821608
2	chr11:128794282:T:C	128794282	C,C	T,T	1,1	inf,inf	inf,inf	0.479034,3.34709	0.00360364	0.00759024
2	chr11:128133064:A:G	128133064	G,G	A,A	1,1	-inf,-inf	inf,inf	2.90138,0.839244	0.00356099	0.00752208
2	chr11:128692203:C:T	128692203	T,T	C,C	1,1	inf,inf	inf,inf	2.42782,0.774546	0.00338299	0.00706347
2	chr11:128796852:A:G	128796852	G,G	A,A	1,1	inf,inf	inf,inf	0.403241,3.25759	0.00336978	0.00710279
2	chr11:128989122:T:C	128989122	C,C	T,T	1,1	-inf,-inf	inf,inf	1.80909,1.9785	0.00322909	0.00666072
2	chr11:128030903:A:T	128030903	T,T	A,A	1,1	-inf,-inf	inf,inf	2.89964,0.490404	0.00322222	0.00682722
2	chr11:128797501:A:C	128797501	C,C	A,A	1,1	inf,inf	inf,inf	0.508745,3.25728	0.00322185	0.00678495
2	chr11:127973213:A:G	127973213	G,G	A,A	1,1	-inf,-inf	inf,inf	1.81767,1.48033	0.00321316	0.00668173
2	chr11:128655529:G:A	128655529	NA,A	NA,G	NA,1	NA,-inf	NA,inf	NA,2.28575	0.00307361	0.00660627
2	chr11:128797133:G:A	128797133	A,A	G,G	1,1	inf,inf	inf,inf	0.502179,3.23239	0.00304459	0.00641364
2	chr11:128796335:T:C	128796335	C,C	T,T	1,1	inf,inf	inf,inf	0.52154,3.20545	0.00297652	0.0062701
2	chr11:128990239:G:C	128990239	NA,C	NA,G	NA,1	NA,inf	NA,inf	NA,2.40936	0.0029134	0.00620147
2	chr11:128795802:T:G	128795802	G,G	T,T	1,1	inf,inf	inf,inf	0.508326,3.20209	0.00289291	0.00609524
2	chr11:128796210:C:A	128796210	A,A	C,C	1,1	inf,inf	inf,inf	0.515438,3.19236	0.00288137	0.00607049
2	chr11:128793356:G:A	128793356	A,A	G,G	1,1	inf,inf	inf,inf	0.524384,3.19065	0.00287089	0.00605114
2	chr11:128133891:A:G	128133891	G,G	A,A	1,1	-inf,-inf	inf,inf	2.78138,0.830891	0.00282051	0.00596264
2	chr11:128148507:C:G	128148507	G,G	C,C	1,1	-inf,-inf	inf,inf	2.64322,0.76103	0.00281538	0.00586013
2	chr11:128967034:T:C	128967034	NA,C	NA,T	NA,1	NA,inf	NA,inf	NA,2.37681	0.00280662	0.00597702
2	chr11:128133942:C:T	128133942	T,T	C,C	1,1	-inf,-inf	inf,inf	2.76496,0.835012	0.00274878	0.00581189
2	chr11:128970974:G:A	128970974	NA,A	NA,G	NA,1	NA,inf	NA,inf	NA,2.36363	0.00273514	0.00582628
2	chr11:129050437:C:T	129050437	T,T	C,C	1,1	-inf,-inf	inf,inf	1.74663,1.66668	0.00266223	0.00545101
2	chr11:128141141:C:T	128141141	T,T	C,C	1,1	-inf,-inf	inf,inf	2.60058,0.776756	0.00265585	0.00552978
2	chr11:128793930:G:T	128793930	T,T	G,G	1,1	inf,inf	inf,inf	0.524872,3.1476	0.00265263	0.0055928
2	chr11:128851406:A:G	128851406	NA,G	NA,A	NA,1	NA,inf	NA,inf	NA,2.14309	0.00250004	0.00538316
2	chr11:128795382:G:A	128795382	NA,A	NA,G	NA,1	NA,inf	NA,inf	NA,2.27875	0.0024989	0.00533173
2	chr11:128697981:G:A	128697981	A,A	G,G	1,1	inf,-inf	inf,inf	2.34493,0.969375	0.00248075	0.00532878
2	chr11:128166525:C:T	128166525	T,NA	C,NA	1,NA	-inf,NA	inf,NA	2.22383,NA	0.00242629	0.0053047
2	chr11:128793686:G:T	128793686	T,T	G,G	1,1	inf,inf	inf,inf	0.548735,3.0742	0.00239942	0.00505997
2	chr11:128976769:T:C	128976769	C,C	T,T	1,1	-inf,-inf	inf,inf	1.82602,1.75556	0.00224125	0.00462788
2	chr11:128648587:C:T	128648587	T,NA	C,NA	1,NA	inf,NA	inf,NA	1.92449,NA	0.00222583	0.00468722
2	chr11:128972356:G:T	128972356	T,T	G,G	1,1	-inf,-inf	inf,inf	1.89668,1.67883	0.00222291	0.00459
2	chr11:128723651:G:T	128723651	T,T	G,G	1,1	inf,inf	inf,inf	2.37541,0.664612	0.00220325	0.00464925
2	chr11:129188104:C:T	129188104	T,T	C,C	1,1	-inf,-inf	inf,inf	1.66949,1.90586	0.00212447	0.00439783
2	chr11:128930043:A:G	128930043	NA,G	NA,A	NA,1	NA,inf	NA,inf	NA,2.06939	0.00212021	0.00454995
2	chr11:128651426:C:T	128651426	NA,T	NA,C	NA,1	NA,inf	NA,inf	NA,2.02171	0.00211401	0.00453821
2	chr11:128708152:T:G	128708152	G,G	T,T	1,1	inf,inf	inf,inf	2.50916,0.296297	0.00209014	0.00436002
2	chr11:128197509:C:T	128197509	T,T	C,C	1,1	-inf,-inf	inf,inf	0.795841,2.5484	0.00207912	0.00446172
2	chr11:128586662:T:A	128586662	NA,A	NA,T	NA,1	NA,-inf	NA,inf	NA,2.02415	0.00204979	0.00441325
2	chr11:128163457:T:C	128163457	C,C	T,T	1,1	-inf,-inf	inf,inf	2.5767,0.628281	0.00202414	0.00421847
2	chr11:128597662:G:A	128597662	NA,A	NA,G	NA,1	NA,-inf	NA,inf	NA,2.01494	0.00201322	0.00433484
2	chr11:128707729:G:C	128707729	C,C	G,G	1,1	inf,-inf	inf,inf	2.53185,0.598035	0.00198896	0.00427872
2	chr11:128799292:C:T	128799292	T,T	C,C	1,1	-inf,-inf	inf,inf	2.06149,0.977402	0.00195886	0.00413397
2	chr11:128584472:T:C	128584472	NA,C	NA,T	NA,1	NA,-inf	NA,inf	NA,1.99137	0.0019256	0.0041463
2	chr11:128780464:A:G	128780464	G,G	A,A	1,1	inf,inf	inf,inf	0.85204,2.13387	0.00190437	0.00400133
2	chr11:128157773:A:G	128157773	G,G	A,A	1,1	-inf,-inf	inf,inf	2.56248,0.59799	0.00188061	0.00392056
2	chr11:128980409:A:G	128980409	G,G	A,A	1,1	-inf,-inf	inf,inf	1.87587,1.60981	0.00187865	0.00388383
2	chr11:128004847:G:C	128004847	C,C	G,G	1,1	-inf,-inf	inf,inf	1.69576,1.32221	0.00186869	0.00389526
2	chr11:128153162:G:A	128153162	A,A	G,G	1,1	-inf,-inf	inf,inf	2.46048,0.704758	0.00180691	0.00376801
2	chr11:128719607:G:A	128719607	A,NA	G,NA	1,NA	-inf,NA	inf,NA	2.18591,NA	0.00180503	0.00400388
2	chr11:129191315:C:G	129191315	G,G	C,C	1,1	-inf,-inf	inf,inf	1.9321,1.32387	0.00179616	0.00368817
2	chr11:129037806:G:A	129037806	A,A	G,G	1,1	-inf,-inf	inf,inf	1.75618,1.70334	0.00179083	0.00370278
2	chr11:128578243:G:A	128578243	NA,A	NA,G	NA,1	NA,-inf	NA,inf	NA,1.94957	0.00177584	0.00382482
2	chr11:128645236:G:C	128645236	NA,C	NA,G	NA,1	NA,inf	NA,inf	NA,1.93006	0.0017688	0.00379988
2	chr11:129156652:T:C	129156652	C,C	T,T	1,1	-inf,-inf	inf,inf	1.822,1.42995	0.0017687	0.00363233
2	chr11:128150473:T:C	128150473	C,C	T,T	1,1	-inf,-inf	inf,inf	2.25378,1.06978	0.00175498	0.0037601
2	chr11:128267456:A:G	128267456	NA,G	NA,A	NA,1	NA,-inf	NA,inf	NA,1.9859	0.00175325	0.00382258
2	chr11:128167773:T:C	128167773	C,C	T,T	1,1	-inf,inf	inf,inf	2.74289,0.258261	0.00173531	0.0036314
2	chr11:129086714:A:G	129086714	G,G	A,A	1,1	inf,inf	inf,inf	2.01192,1.21624	0.00171808	0.00353444
2	chr11:128160083:G:C	128160083	C,C	G,G	1,1	-inf,-inf	inf,inf	2.50467,0.610088	0.00171102	0.00356832
2	chr11:129183958:C:A	129183958	A,A	C,C	1,1	-inf,-inf	inf,inf	1.64449,1.80512	0.00166198	0.00344351
2	chr11:128580074:A:G	128580074	NA,G	NA,A	NA,1	NA,-inf	NA,inf	NA,1.90916	0.00164572	0.00354491
2	chr11:128160838:T:TA	128160838	TA,TA	T,T	1,1	-inf,-inf	inf,inf	2.49757,0.576732	0.00160681	0.0033518
2	chr11:128727151:A:G	128727151	G,G	A,A	1,1	inf,inf	inf,inf	2.58999,0.241932	0.00160117	0.00342902
2	chr11:129190334:C:G	129190334	G,G	C,C	1,1	-inf,-inf	inf,inf	1.60746,1.82288	0.00159079	0.00329804
2	chr11:128320562:G:A	128320562	NA,A	NA,G	NA,1	NA,-inf	NA,inf	NA,1.94365	0.00157434	0.00344513
2	chr11:129048592:A:C	129048592	C,C	A,A	1,1	-inf,-inf	inf,inf	1.92424,1.45481	0.0015609	0.00322952
2	chr11:128316229:G:A	128316229	NA,A	NA,G	NA,1	NA,inf	NA,inf	NA,1.90905	0.00155804	0.00332298
2	chr11:128581737:C:T	128581737	T,T	C,C	1,1	-inf,-inf	inf,inf	0.63283,2.25417	0.00155679	0.00330504
2	chr11:128607235:C:T	128607235	NA,T	NA,C	NA,1	NA,-inf	NA,inf	NA,1.86917	0.00154709	0.00333481
2	chr11:128901167:A:G	128901167	G,NA	A,NA	1,NA	inf,NA	inf,NA	1.95002,NA	0.00154605	0.00340659
2	chr11:128168671:A:G	128168671	G,G	A,A	1,1	-inf,inf	inf,inf	2.68505,0.25706	0.00154553	0.00323584
2	chr11:128218418:C:T	128218418	T,NA	C,NA	1,NA	inf,NA	inf,NA	1.78643,NA	0.00153873	0.00325118
2	chr11:129046771:T:G	129046771	G,G	T,T	1,1	-inf,-inf	inf,inf	1.82992,1.54	0.00151992	0.00314537
2	chr11:128166918:T:C	128166918	C,C	T,T	1,1	-inf,inf	inf,inf	2.70493,0.201877	0.0015179	0.00317741
2	chr11:128701815:T:C	128701815	C,C	T,T	1,1	inf,inf	inf,inf	2.43783,0.0779878	0.00148583	0.00310365
2	chr11:129044385:T:C	129044385	C,C	T,T	1,1	-inf,-inf	inf,inf	1.90442,1.44255	0.00147798	0.00305845
2	chr11:128166364:G:A	128166364	A,A	G,G	1,1	-inf,inf	inf,inf	2.67809,0.2233	0.00147096	0.00307982
2	chr11:128984880:TAAAC:T	128984880	T,T	TAAAC,TAAAC	1,1	-inf,-inf	inf,inf	1.85725,1.4766	0.00144195	0.00298439
2	chr11:128138296:C:T	128138296	T,T	C,C	1,1	-inf,-inf	inf,inf	2.47675,0.758775	0.00142927	0.00302676
2	chr11:128891302:C:T	128891302	NA,T	NA,C	NA,1	NA,inf	NA,inf	NA,1.79904	0.00140194	0.00301821
2	chr11:128165738:C:T	128165738	T,T	C,C	1,1	-inf,-inf	inf,inf	2.58009,0.284879	0.00137484	0.00286601
2	chr11:129041538:A:C	129041538	C,C	A,A	1,1	-inf,-inf	inf,inf	1.81678,1.49389	0.00137007	0.0028367
2	chr11:128895962:C:G	128895962	NA,G	NA,C	NA,1	NA,-inf	NA,inf	NA,1.90322	0.00136622	0.00297941
2	chr11:129114558:T:C	129114558	C,C	T,T	1,1	inf,inf	inf,inf	1.59391,1.74301	0.00136618	0.00284547
2	chr11:129157674:G:A	129157674	A,A	G,G	1,1	-inf,-inf	inf,inf	1.5655,1.77514	0.00135376	0.00280907
2	chr11:129209223:A:G	129209223	G,G	A,A	1,1	-inf,-inf	inf,inf	1.61242,1.728	0.00134615	0.0027956
2	chr11:129033911:T:C	129033911	C,C	T,T	1,1	-inf,-inf	inf,inf	1.81778,1.48248	0.00134565	0.00278637
2	chr11:129132770:T:A	129132770	NA,A	NA,T	NA,1	NA,inf	NA,inf	NA,1.79924	0.00133781	0.0028773
2	chr11:129097609:G:A	129097609	A,A	G,G	1,1	inf,inf	inf,inf	1.47333,1.85253	0.00133275	0.00276651
2	chr11:129033608:G:A	129033608	A,A	G,G	1,1	-inf,-inf	inf,inf	1.80524,1.48868	0.00133073	0.00275561
2	chr11:129099890:A:G	129099890	G,G	A,A	1,1	inf,inf	inf,inf	1.5854,1.72703	0.0013294	0.00275431
2	chr11:129148984:G:A	129148984	A,A	G,G	1,1	-inf,-inf	inf,inf	1.53933,1.78724	0.00132346	0.00274646
2	chr11:128984513:G:A	128984513	A,A	G,G	1,1	-inf,-inf	inf,inf	1.80952,1.47522	0.00132175	0.00273661
2	chr11:129122933:T:C	129122933	C,C	T,T	1,1	inf,inf	inf,inf	1.52229,1.80076	0.00131411	0.0027273
2	chr11:128159183:G:A	128159183	NA,A	NA,G	NA,1	NA,-inf	NA,inf	NA,1.87674	0.00130028	0.00282734
2	chr11:128312578:T:C	128312578	NA,C	NA,T	NA,1	NA,inf	NA,inf	NA,1.80391	0.00129894	0.00277176
2	chr11:129095850:C:T	129095850	T,T	C,C	1,1	inf,inf	inf,inf	1.47837,1.81759	0.00129588	0.00268574
2	chr11:128138138:G:A	128138138	A,A	G,G	1,1	-inf,-inf	inf,inf	2.44093,0.7296	0.00127991	0.00271119
2	chr11:128813999:C:T	128813999	NA,T	NA,C	NA,1	NA,inf	NA,inf	NA,1.86717	0.00127448	0.00274336
2	chr11:128769479:T:G	128769479	G,G	T,T	1,1	-inf,-inf	inf,inf	2.71625,0.11525	0.00127301	0.00286872
2	chr11:128695139:C:T	128695139	T,T	C,C	1,1	inf,-inf	inf,inf	2.47704,0.368529	0.00126685	0.00273568
2	chr11:128140478:A:G	128140478	G,G	A,A	1,1	-inf,-inf	inf,inf	2.45138,0.705494	0.00126138	0.00267178
2	chr11:128779857:A:G	128779857	G,G	A,A	1,1	inf,inf	inf,inf	0.867689,1.91386	0.001257	0.00264625
2	chr11:129048736:A:C	129048736	C,C	A,A	1,1	-inf,-inf	inf,inf	1.80497,1.45753	0.00125633	0.00260265
2	chr11:128456175:G:A	128456175	A,NA	G,NA	1,NA	-inf,NA	inf,NA	2.27199,NA	0.00125086	0.00299475
2	chr11:129150295:T:A	129150295	A,A	T,T	1,1	-inf,-inf	inf,inf	1.47546,1.81083	0.00124592	0.0025857
2	chr11:128167048:C:T	128167048	T,T	C,C	1,1	-inf,inf	inf,inf	2.58439,0.266495	0.00123692	0.00259498
2	chr11:129082410:C:T	129082410	T,T	C,C	1,1	inf,inf	inf,inf	1.22398,1.77083	0.00122709	0.00252615
2	chr11:128144855:T:C	128144855	C,C	T,T	1,1	-inf,-inf	inf,inf	2.43966,0.697274	0.00122049	0.00258525
2	chr11:129179999:T:C	129179999	C,C	T,T	1,1	-inf,-inf	inf,inf	1.55772,1.71516	0.00121259	0.00251643
2	chr11:128455891:A:T	128455891	T,NA	A,NA	1,NA	-inf,NA	inf,NA	2.25008,NA	0.00120345	0.00287899
2	chr11:128194120:C:G	128194120	G,G	C,C	1,1	inf,-inf	inf,inf	0.058515,2.76395	0.00119995	0.00258462
2	chr11:129073414:A:G	129073414	NA,G	NA,A	NA,1	NA,inf	NA,inf	NA,1.74314	0.00119969	0.00258253
2	chr11:128157818:T:G	128157818	G,G	T,T	1,1	-inf,-inf	inf,inf	2.0007,1.23763	0.00119417	0.00255157
2	chr11:128652901:A:G	128652901	G,G	A,A	1,1	inf,inf	inf,inf	0.612718,2.31895	0.00119031	0.0025846
2	chr11:128900689:T:C	128900689	NA,C	NA,T	NA,1	NA,-inf	NA,inf	NA,1.82631	0.00118642	0.00258733
2	chr11:128276926:T:C	128276926	NA,C	NA,T	NA,1	NA,-inf	NA,inf	NA,1.80916	0.00118521	0.00260487
2	chr11:129161601:C:A	129161601	A,A	C,C	1,1	-inf,-inf	inf,inf	1.47941,1.78397	0.00118463	0.00245988
2	chr11:128779071:A:G	128779071	G,G	A,A	1,1	inf,inf	inf,inf	0.93343,1.82897	0.00118449	0.00249585
2	chr11:128174448:T:C	128174448	C,C	T,T	1,1	-inf,inf	inf,inf	2.54378,0.277	0.00117988	0.00247539
2	chr11:128144613:G:A	128144613	A,A	G,G	1,1	-inf,-inf	inf,inf	2.43661,0.672934	0.00117194	0.00248256
2	chr11:128195841:A:AT	128195841	NA,AT	NA,A	NA,1	NA,-inf	NA,inf	NA,1.829	0.00116602	0.00253877
2	chr11:129156455:C:A	129156455	A,A	C,C	1,1	-inf,-inf	inf,inf	1.51674,1.73077	0.00115963	0.00240729
2	chr11:127980351:A:T	127980351	T,NA	A,NA	1,NA	-inf,NA	inf,NA	1.81263,NA	0.00115457	0.00250046
2	chr11:129080216:T:A	129080216	A,A	T,T	1,1	inf,inf	inf,inf	1.61634,1.60327	0.00114986	0.00238312
2	chr11:129163931:A:G	129163931	G,G	A,A	1,1	-inf,-inf	inf,inf	1.53616,1.71289	0.00114968	0.00238761
2	chr11:128899778:A:G	128899778	NA,G	NA,A	NA,1	NA,-inf	NA,inf	NA,1.809	0.00114769	0.00250283
2	chr11:129177703:T:G	129177703	G,G	T,T	1,1	-inf,-inf	inf,inf	1.54853,1.69152	0.00113476	0.00235637
2	chr11:128766338:G:A	128766338	A,A	G,G	1,1	-inf,inf	inf,inf	1.0265,1.8688	0.00111084	0.00242177
2	chr11:128142748:C:T	128142748	T,T	C,C	1,1	-inf,-inf	inf,inf	2.40803,0.668922	0.00110275	0.00233661
2	chr11:129147085:T:G	129147085	G,G	T,T	1,1	-inf,-inf	inf,inf	1.48298,1.73357	0.001101	0.00228606
2	chr11:128718446:TC:T	128718446	T,T	TC,TC	1,1	inf,inf	inf,inf	2.31074,0.287578	0.00110057	0.00233312
2	chr11:128539233:C:T	128539233	NA,T	NA,C	NA,1	NA,-inf	NA,inf	NA,1.78592	0.00109901	0.00242455
2	chr11:129156037:G:A	129156037	NA,A	NA,G	NA,1	NA,inf	NA,inf	NA,1.69318	0.00109407	0.0023545
2	chr11:129180459:A:G	129180459	G,G	A,A	1,1	-inf,-inf	inf,inf	1.55019,1.6669	0.00108991	0.00226368
2	chr11:128429142:C:T	128429142	NA,T	NA,C	NA,1	NA,-inf	NA,inf	NA,1.96436	0.00108466	0.00247794
2	chr11:128827098:G:A	128827098	NA,A	NA,G	NA,1	NA,-inf	NA,inf	NA,1.7378	0.00107911	0.00234379
2	chr11:128142867:C:T	128142867	T,T	C,C	1,1	-inf,-inf	inf,inf	2.3695,0.704375	0.00107905	0.00228683
2	chr11:128144645:A:G	128144645	G,G	A,A	1,1	-inf,-inf	inf,inf	2.3555,0.718892	0.00107473	0.00227767
2	chr11:129120391:C:T	129120391	NA,T	NA,C	NA,1	NA,inf	NA,inf	NA,1.67037	0.00104912	0.00225792
2	chr11:128347951:G:A	128347951	NA,A	NA,G	NA,1	NA,inf	NA,inf	NA,1.75077	0.00103351	0.00226531
2	chr11:128541993:G:C	128541993	NA,C	NA,G	NA,1	NA,-inf	NA,inf	NA,1.73904	0.00103201	0.00226151
2	chr11:128193437:T:C	128193437	C,C	T,T	1,1	inf,-inf	inf,inf	0.0551785,2.68802	0.00103037	0.00221942
2	chr11:128143868:C:T	128143868	T,T	C,C	1,1	-inf,-inf	inf,inf	2.36839,0.669733	0.00102562	0.00217364
2	chr11:129114146:C:T	129114146	T,T	C,C	1,1	inf,inf	inf,inf	1.40367,1.75186	0.00101803	0.00211225
2	chr11:128475708:C:T	128475708	T,NA	C,NA	1,NA	-inf,NA	inf,NA	1.5151,NA	0.00101383	0.0021353
2	chr11:128142098:T:C	128142098	C,C	T,T	1,1	-inf,-inf	inf,inf	2.36165,0.661498	0.0010001	0.00211976
2	chr11:128827861:T:C	128827861	NA,C	NA,T	NA,1	NA,-inf	NA,inf	NA,1.69541	0.000994928	0.00216177
2	chr11:129028636:G:A	129028636	A,NA	G,NA	1,NA	inf,NA	inf,NA	1.7669,NA	0.000990899	0.00215532
2	chr11:129178742:G:C	129178742	C,C	G,G	1,1	-inf,-inf	inf,inf	1.60104,1.5615	0.000987912	0.00205293
2	chr11:129172419:G:A	129172419	A,A	G,G	1,1	-inf,-inf	inf,inf	1.45733,1.70166	0.00098664	0.00205081
2	chr11:129148099:G:A	129148099	A,A	G,G	1,1	-inf,-inf	inf,inf	1.42124,1.72398	0.000986328	0.00204876
2	chr11:127974092:A:G	127974092	G,G	A,A	1,1	-inf,inf	inf,inf	2.63701,0.00228092	0.000980568	0.00211965
2	chr11:128648128:AG:A	128648128	NA,A	NA,AG	NA,1	NA,-inf	NA,inf	NA,1.66933	0.000978819	0.00211328
2	chr11:128826856:G:A	128826856	NA,A	NA,G	NA,1	NA,-inf	NA,inf	NA,1.67903	0.000967846	0.00210247
2	chr11:128555266:G:A	128555266	NA,A	NA,G	NA,1	NA,-inf	NA,inf	NA,1.61551	0.000960368	0.00207476
2	chr11:128672306:C:T	128672306	T,T	C,C	1,1	-inf,-inf	inf,inf	0.463884,2.31384	0.000956018	0.00206985
2	chr11:128690634:T:C	128690634	C,C	T,T	1,1	-inf,-inf	inf,inf	0.234709,2.50328	0.000952448	0.00209028
2	chr11:128767161:A:G	128767161	G,G	A,A	1,1	-inf,inf	inf,inf	0.786941,2.04997	0.00095075	0.00208827
2	chr11:128847398:C:T	128847398	NA,T	NA,C	NA,1	NA,-inf	NA,inf	NA,1.66946	0.000950689	0.00206569
2	chr11:128651573:C:T	128651573	T,T	C,C	1,1	inf,inf	inf,inf	0.244101,2.34692	0.000947571	0.00203425
2	chr11:129144593:C:T	129144593	T,T	C,C	1,1	inf,inf	inf,inf	1.5441,1.58851	0.000938055	0.00194992
2	chr11:129067796:G:A	129067796	A,A	G,G	1,1	-inf,-inf	inf,inf	1.50886,1.59659	0.000934102	0.00193868
2	chr11:129173311:GTAAT:G	129173311	NA,G	NA,GTAAT	NA,1	NA,inf	NA,inf	NA,1.71861	0.000933288	0.00200144
2	chr11:128314404:T:G	128314404	NA,G	NA,T	NA,1	NA,inf	NA,inf	NA,1.65736	0.000930439	0.00199538
2	chr11:128160526:G:T	128160526	T,T	G,G	1,1	-inf,-inf	inf,inf	2.05064,1.03046	0.000929509	0.00198595
2	chr11:128016157:A:G	128016157	G,G	A,A	1,1	-inf,inf	inf,inf	2.59697,0.0917929	0.000926264	0.00200293
2	chr11:128363678:T:C	128363678	NA,C	NA,T	NA,1	NA,inf	NA,inf	NA,1.68882	0.000924431	0.00202547
2	chr11:128732932:A:G	128732932	G,G	A,A	1,1	inf,inf	inf,inf	2.06245,0.559253	0.000915664	0.0019468
2	chr11:128538441:A:G	128538441	NA,G	NA,A	NA,1	NA,inf	NA,inf	NA,1.63419	0.000915267	0.00199482
2	chr11:128194266:T:C	128194266	C,C	T,T	1,1	inf,-inf	inf,inf	0.057074,2.62147	0.000911813	0.00196416
2	chr11:129066174:G:A	129066174	A,A	G,G	1,1	-inf,-inf	inf,inf	1.5089,1.5819	0.000910049	0.00188902
2	chr11:128162223:G:T	128162223	T,T	G,G	1,1	-inf,-inf	inf,inf	2.05196,1.01302	0.000908467	0.00194062
2	chr11:128696020:G:A	128696020	NA,A	NA,G	NA,1	NA,inf	NA,inf	NA,1.56876	0.000907157	0.00196047
2	chr11:128197292:C:T	128197292	T,T	C,C	1,1	inf,-inf	inf,inf	0.0655039,2.62168	0.000906869	0.00195353
2	chr11:127979425:C:T	127979425	T,T	C,C	1,1	-inf,inf	inf,inf	2.59387,0.00289564	0.000901421	0.00194894
2	chr11:128830822:C:G	128830822	NA,G	NA,C	NA,1	NA,-inf	NA,inf	NA,1.63599	0.000899436	0.00195379
2	chr11:128953813:G:A	128953813	NA,A	NA,G	NA,1	NA,inf	NA,inf	NA,1.5886	0.000893089	0.00192438
2	chr11:128158769:C:A	128158769	A,A	C,C	1,1	-inf,-inf	inf,inf	2.07285,0.979492	0.000892797	0.00190722
2	chr11:128825197:C:T	128825197	NA,T	NA,C	NA,1	NA,inf	NA,inf	NA,1.56792	0.000889981	0.00192413
2	chr11:128353728:G:A	128353728	A,NA	G,NA	1,NA	-inf,NA	inf,NA	1.92704,NA	0.000888281	0.00202724
2	chr11:129118633:C:T	129118633	T,T	C,C	1,1	inf,inf	inf,inf	1.4226,1.65418	0.000884766	0.0018384
2	chr11:128831239:C:T	128831239	NA,T	NA,C	NA,1	NA,-inf	NA,inf	NA,1.62569	0.000878708	0.00190876
2	chr11:129019659:C:T	129019659	T,T	C,C	1,1	-inf,-inf	inf,inf	1.52874,1.53238	0.000869677	0.00180512
2	chr11:128158853:A:T	128158853	T,T	A,A	1,1	-inf,-inf	inf,inf	2.05021,0.987884	0.000867771	0.00185407
2	chr11:128163478:G:A	128163478	A,A	G,G	1,1	-inf,-inf	inf,inf	2.0209,1.02035	0.000866824	0.00185229
2	chr11:128158865:A:G	128158865	G,G	A,A	1,1	-inf,-inf	inf,inf	2.03224,1.00639	0.000865292	0.00184892
2	chr11:128855902:C:T	128855902	NA,T	NA,C	NA,1	NA,inf	NA,inf	NA,1.5629	0.000863201	0.00186417
2	chr11:127969897:C:A	127969897	A,A	C,C	1,1	-inf,inf	inf,inf	2.5691,0.00432427	0.000860264	0.00186001
2	chr11:129057283:C:T	129057283	T,T	C,C	1,1	-inf,-inf	inf,inf	1.49803,1.55952	0.000857773	0.00178103
2	chr11:129074948:C:T	129074948	T,T	C,C	1,1	inf,inf	inf,inf	1.56942,1.4858	0.000857129	0.00177948
2	chr11:128161142:T:G	128161142	G,G	T,T	1,1	-inf,-inf	inf,inf	1.97595,1.06277	0.000856393	0.00183035
2	chr11:128161748:G:A	128161748	A,A	G,G	1,1	-inf,-inf	inf,inf	2.00289,1.02707	0.000847269	0.00181077
2	chr11:128689076:A:G	128689076	NA,G	NA,A	NA,1	NA,-inf	NA,inf	NA,1.61115	0.000836826	0.00183084
2	chr11:128158340:T:C	128158340	C,C	T,T	1,1	-inf,-inf	inf,inf	2.02633,0.987579	0.000832011	0.00177766
2	chr11:128825956:C:CA	128825956	NA,CA	NA,C	NA,1	NA,-inf	NA,inf	NA,1.59569	0.000831297	0.00180593
2	chr11:128004950:T:C	128004950	C,C	T,T	1,1	-inf,inf	inf,inf	2.53095,0.121901	0.000831024	0.00179724
2	chr11:128723386:A:G	128723386	G,G	A,A	1,1	inf,inf	inf,inf	2.05723,0.514005	0.000828456	0.00176598
2	chr11:128158334:CAGTT:C	128158334	C,C	CAGTT,CAGTT	1,1	-inf,-inf	inf,inf	2.01546,0.992507	0.000822212	0.00175684
2	chr11:128158681:C:T	128158681	T,T	C,C	1,1	-inf,-inf	inf,inf	2.01288,0.993842	0.000818139	0.00174845
2	chr11:128764878:T:C	128764878	NA,C	NA,T	NA,1	NA,-inf	NA,inf	NA,1.59701	0.0008047	0.00175938
2	chr11:128158654:C:T	128158654	T,T	C,C	1,1	-inf,-inf	inf,inf	2.00175,0.988443	0.000796369	0.00170183
2	chr11:128197674:A:G	128197674	G,G	A,A	1,1	inf,-inf	inf,inf	0.0621524,2.55107	0.000794121	0.00171096
2	chr11:128160089:G:A	128160089	A,A	G,G	1,1	-inf,-inf	inf,inf	1.97679,1.01535	0.000792991	0.00169507
2	chr11:129057520:A:T	129057520	T,T	A,A	1,1	-inf,-inf	inf,inf	1.47594,1.52577	0.000777878	0.001616
2	chr11:128132976:C:A	128132976	NA,A	NA,C	NA,1	NA,-inf	NA,inf	NA,1.58278	0.000775312	0.00168818
2	chr11:128193915:T:G	128193915	G,G	T,T	1,1	inf,-inf	inf,inf	0.050814,2.53362	0.000773729	0.00166689
2	chr11:129140238:A:G	129140238	NA,G	NA,A	NA,1	NA,inf	NA,inf	NA,1.61187	0.000772504	0.00165787
2	chr11:128668227:A:G	128668227	NA,G	NA,A	NA,1	NA,-inf	NA,inf	NA,1.59151	0.000770983	0.00169348
2	chr11:128223995:C:T	128223995	T,T	C,C	1,1	-inf,-inf	inf,inf	0.341316,2.40619	0.000770713	0.00167141
2	chr11:128159606:T:G	128159606	G,G	T,T	1,1	-inf,-inf	inf,inf	1.92968,1.05249	0.000770258	0.00164705
2	chr11:129031798:G:A	129031798	A,NA	G,NA	1,NA	-inf,NA	inf,NA	1.51785,NA	0.000766384	0.00165073
2	chr11:128784178:T:C	128784178	NA,C	NA,T	NA,1	NA,inf	NA,inf	NA,1.44659	0.0007656	0.00164753
2	chr11:129055566:T:C	129055566	C,C	T,T	1,1	-inf,-inf	inf,inf	1.37587,1.61134	0.000762697	0.00158564
2	chr11:128688554:A:G	128688554	NA,G	NA,A	NA,1	NA,inf	NA,inf	NA,1.46766	0.000754008	0.00162079
2	chr11:128692676:C:A	128692676	NA,A	NA,C	NA,1	NA,-inf	NA,inf	NA,1.52652	0.000752339	0.00163956
2	chr11:129185416:C:T	129185416	T,NA	C,NA	1,NA	-inf,NA	inf,NA	1.64282,NA	0.000745946	0.00161659
2	chr11:128772416:T:C	128772416	NA,C	NA,T	NA,1	NA,-inf	NA,inf	NA,1.51448	0.000738559	0.00161255
2	chr11:129059786:C:T	129059786	T,T	C,C	1,1	-inf,-inf	inf,inf	1.48144,1.48787	0.000734922	0.00152722
2	chr11:128628966:G:A	128628966	A,NA	G,NA	1,NA	inf,NA	inf,NA	1.58366,NA	0.000733633	0.00159714
2	chr11:128641351:T:C	128641351	C,C	T,T	1,1	inf,-inf	inf,inf	0.246066,2.2071	0.000729012	0.00156637
2	chr11:129071523:C:T	129071523	T,T	C,C	1,1	-inf,-inf	inf,inf	1.49177,1.46553	0.000720952	0.00149824
2	chr11:127962845:A:G	127962845	G,G	A,A	1,1	inf,inf	inf,inf	2.18874,0.416214	0.000719927	0.00157975
2	chr11:128199160:C:T	128199160	T,T	C,C	1,1	inf,-inf	inf,inf	0.0652449,2.48687	0.000708862	0.00152698
2	chr11:128221429:C:T	128221429	T,NA	C,NA	1,NA	-inf,NA	inf,NA	1.59511,NA	0.000707152	0.001548
2	chr11:128199696:G:A	128199696	A,A	G,G	1,1	inf,-inf	inf,inf	0.068648,2.48118	0.000703044	0.00151436
2	chr11:128357418:T:G	128357418	NA,G	NA,T	NA,1	NA,-inf	NA,inf	NA,1.53944	0.000699312	0.00153556
2	chr11:128819769:ACACG:A	128819769	A,NA	ACACG,NA	1,NA	-inf,NA	inf,NA	1.51614,NA	0.00069873	0.00150003
2	chr11:128952734:C:T	128952734	T,T	C,C	1,1	-inf,-inf	inf,inf	1.94114,0.933129	0.000698407	0.00146233
2	chr11:129071815:G:A	129071815	A,A	G,G	1,1	-inf,-inf	inf,inf	1.4764,1.46219	0.000697141	0.00144909
2	chr11:128356395:T:C	128356395	NA,C	NA,T	NA,1	NA,-inf	NA,inf	NA,1.53745	0.000696824	0.00153008
2	chr11:128744341:G:C	128744341	C,C	G,G	1,1	inf,-inf	inf,inf	2.26919,0.406476	0.000690819	0.00153093
2	chr11:129126959:C:T	129126959	T,T	C,C	1,1	inf,inf	inf,inf	1.46712,1.49943	0.000690175	0.00144042
2	chr11:128510993:G:A	128510993	NA,A	NA,G	NA,1	NA,-inf	NA,inf	NA,1.51044	0.000686332	0.00150468
2	chr11:128743583:GGA:G	128743583	G,G	GGA,GGA	1,1	inf,inf	inf,inf	1.85732,0.636348	0.000684337	0.00145835
2	chr11:128143050:C:T	128143050	NA,T	NA,C	NA,1	NA,inf	NA,inf	NA,1.44904	0.000681237	0.00146931
2	chr11:128198834:G:A	128198834	A,A	G,G	1,1	inf,-inf	inf,inf	0.0525213,2.46809	0.000680803	0.00146678
2	chr11:128341168:A:T	128341168	T,NA	A,NA	1,NA	-inf,NA	inf,NA	1.32783,NA	0.000679718	0.00143573
2	chr11:128317183:G:T	128317183	NA,T	NA,G	NA,1	NA,-inf	NA,inf	NA,1.51247	0.000678708	0.0014829
2	chr11:128196621:A:G	128196621	G,G	A,A	1,1	inf,-inf	inf,inf	0.0566093,2.46447	0.00067653	0.00145768
2	chr11:128781324:A:G	128781324	G,G	A,A	1,1	inf,-inf	inf,inf	2.14601,0.178785	0.000675096	0.00143827
2	chr11:128232653:CACAGT:C	128232653	C,C	CACAGT,CACAGT	1,1	-inf,-inf	inf,inf	0.334729,2.33864	0.000674572	0.00146304
2	chr11:129184764:A:G	129184764	NA,G	NA,A	NA,1	NA,-inf	NA,inf	NA,1.53603	0.000665501	0.00144075
2	chr11:128669077:G:T	128669077	NA,T	NA,G	NA,1	NA,-inf	NA,inf	NA,1.44414	0.000664234	0.00144358
2	chr11:128947442:A:G	128947442	G,G	A,A	1,1	-inf,-inf	inf,inf	1.6772,1.14996	0.00065952	0.00137146
2	chr11:128953490:A:C	128953490	C,C	A,A	1,1	-inf,-inf	inf,inf	1.8754,0.970899	0.000658459	0.00137912
2	chr11:128837043:G:A	128837043	NA,A	NA,G	NA,1	NA,-inf	NA,inf	NA,1.46902	0.00065812	0.00143022
2	chr11:129107494:T:C	129107494	NA,C	NA,T	NA,1	NA,-inf	NA,inf	NA,1.52349	0.000657599	0.00142376
2	chr11:128196547:C:T	128196547	T,T	C,C	1,1	inf,-inf	inf,inf	0.0631813,2.44687	0.00065746	0.00141647
2	chr11:128145948:A:G	128145948	G,NA	A,NA	1,NA	inf,NA	inf,NA	1.51431,NA	0.000655908	0.00142038
2	chr11:128339474:C:T	128339474	NA,T	NA,C	NA,1	NA,-inf	NA,inf	NA,1.51268	0.000651512	0.00142996
2	chr11:128558802:G:T	128558802	NA,T	NA,G	NA,1	NA,-inf	NA,inf	NA,1.40922	0.000651438	0.00140893
2	chr11:128573807:C:T	128573807	T,NA	C,NA	1,NA	-inf,NA	inf,NA	1.74676,NA	0.000650951	0.00148008
2	chr11:128281596:T:TATTTATGTGTTCACATTAATGTGAAAC	128281596	NA,TATTTATGTGTTCACATTAATGTGAAAC	NA,T	NA,1	NA,-inf	NA,inf	NA,1.48584	0.000643521	0.00140775
2	chr11:128767005:G:GCAGCGGGCACTGGGTGTGA	128767005	NA,GCAGCGGGCACTGGGTGTGA	NA,G	NA,1	NA,-inf	NA,inf	NA,1.42211	0.000642781	0.00139934
2	chr11:128286241:A:G	128286241	NA,G	NA,A	NA,1	NA,-inf	NA,inf	NA,1.485	0.000642614	0.00140575
2	chr11:128692229:G:A	128692229	NA,A	NA,G	NA,1	NA,inf	NA,inf	NA,1.40691	0.000642036	0.00139054
2	chr11:128860981:G:C	128860981	C,C	G,G	1,1	-inf,inf	inf,inf	1.34495,1.31687	0.000635342	0.00140214
2	chr11:129126878:T:A	129126878	A,A	T,T	1,1	inf,inf	inf,inf	1.48252,1.43176	0.000630996	0.0013175
2	chr11:128197952:G:A	128197952	A,A	G,G	1,1	inf,-inf	inf,inf	0.0559805,2.42718	0.000630165	0.00135803
2	chr11:128170915:A:G	128170915	G,G	A,A	1,1	-inf,-inf	inf,inf	2.25751,0.550079	0.000629197	0.00135577
2	chr11:128953871:G:A	128953871	A,A	G,G	1,1	-inf,-inf	inf,inf	1.83003,0.986865	0.000624082	0.00130735
2	chr11:128229448:T:A	128229448	A,A	T,T	1,1	-inf,-inf	inf,inf	0.334346,2.29304	0.000618654	0.00134207
2	chr11:128369749:G:A	128369749	NA,A	NA,G	NA,1	NA,-inf	NA,inf	NA,1.47091	0.000618304	0.00135743
2	chr11:128955954:A:G	128955954	G,G	A,A	1,1	-inf,-inf	inf,inf	1.87486,0.932787	0.000618084	0.00129501
2	chr11:128200583:T:C	128200583	C,C	T,T	1,1	inf,-inf	inf,inf	0.082553,2.40614	0.000617789	0.00133067
2	chr11:128779034:T:C	128779034	NA,C	NA,T	NA,1	NA,inf	NA,inf	NA,1.33099	0.000614577	0.00132332
2	chr11:129103424:CAT:C	129103424	C,C	CAT,CAT	1,1	inf,inf	inf,inf	1.4215,1.46444	0.000614384	0.00128128
2	chr11:128558296:G:A	128558296	NA,A	NA,G	NA,1	NA,-inf	NA,inf	NA,1.37533	0.000612288	0.00132441
2	chr11:129072387:T:C	129072387	C,C	T,T	1,1	-inf,-inf	inf,inf	1.42741,1.43317	0.000609852	0.00126854
2	chr11:128557970:A:T	128557970	NA,T	NA,A	NA,1	NA,-inf	NA,inf	NA,1.373	0.000609692	0.0013188
2	chr11:128809518:A:G	128809518	G,G	A,A	1,1	-inf,-inf	inf,inf	0.898147,1.57248	0.000608839	0.00129044
2	chr11:128197127:T:C	128197127	C,C	T,T	1,1	inf,-inf	inf,inf	0.0724395,2.39863	0.000604203	0.00130171
2	chr11:128198201:G:T	128198201	T,T	G,G	1,1	inf,-inf	inf,inf	0.0575611,2.40348	0.000603766	0.00130114
2	chr11:128291442:AATCCAGCCTCCCTGGATACTGGAGAAGTCTCCTATCTGGAATTGCAGTGTTACTGCTG:A	128291442	NA,A	NA,AATCCAGCCTCCCTGGATACTGGAGAAGTCTCCTATCTGGAATTGCAGTGTTACTGCTG	NA,1	NA,inf	NA,inf	NA,1.34034	0.000600703	0.00130042
2	chr11:128785282:G:A	128785282	A,A	G,G	1,1	inf,-inf	inf,inf	1.98858,0.170865	0.000598784	0.00127363
2	chr11:128200349:CA:C	128200349	C,C	CA,CA	1,1	inf,-inf	inf,inf	0.0537034,2.39827	0.00059685	0.00128628
2	chr11:128525411:T:G	128525411	NA,G	NA,T	NA,1	NA,-inf	NA,inf	NA,1.43303	0.000596194	0.00130676
2	chr11:128346569:G:A	128346569	NA,A	NA,G	NA,1	NA,-inf	NA,inf	NA,1.46481	0.00059574	0.00130763
2	chr11:128199184:A:G	128199184	G,G	A,A	1,1	inf,-inf	inf,inf	0.0695414,2.39193	0.000595691	0.00128341
2	chr11:128878581:C:A	128878581	NA,A	NA,C	NA,1	NA,-inf	NA,inf	NA,1.43702	0.000595395	0.00130598
2	chr11:128084853:T:C	128084853	NA,C	NA,T	NA,1	NA,-inf	NA,inf	NA,1.44085	0.000594967	0.00129475
2	chr11:128199011:A:G	128199011	G,G	A,A	1,1	inf,-inf	inf,inf	0.0527444,2.39505	0.000592745	0.0012775
2	chr11:128725645:TCC:T	128725645	T,T	TCC,TCC	1,1	inf,-inf	inf,inf	1.68474,0.95893	0.000592624	0.00130439
2	chr11:128374780:G:A	128374780	NA,A	NA,G	NA,1	NA,-inf	NA,inf	NA,1.43321	0.000590494	0.00129237
2	chr11:128690731:C:T	128690731	T,T	C,C	1,1	inf,inf	inf,inf	1.71614,0.64037	0.000587209	0.00124677
2	chr11:128723598:G:A	128723598	A,A	G,G	1,1	inf,-inf	inf,inf	1.94141,0.664355	0.000583583	0.00129041
2	chr11:128791932:C:T	128791932	T,NA	C,NA	1,NA	-inf,NA	inf,NA	1.53367,NA	0.000580004	0.00127698
2	chr11:128558193:G:A	128558193	NA,A	NA,G	NA,1	NA,-inf	NA,inf	NA,1.34536	0.000579694	0.00125399
2	chr11:128780421:C:T	128780421	NA,T	NA,C	NA,1	NA,inf	NA,inf	NA,1.299	0.000578507	0.00124588
2	chr11:128197792:G:A	128197792	A,NA	G,NA	1,NA	-inf,NA	inf,NA	1.48608,NA	0.000576912	0.00126267
2	chr11:128199523:T:C	128199523	C,C	T,T	1,1	inf,-inf	inf,inf	0.0664517,2.37381	0.000574769	0.00123849
2	chr11:128129859:G:A	128129859	A,A	G,G	1,1	-inf,-inf	inf,inf	2.03784,0.615809	0.000572164	0.00120746
2	chr11:128140363:T:TA	128140363	TA,TA	T,T	1,1	-inf,-inf	inf,inf	1.99168,0.657807	0.000568081	0.00119773
2	chr11:128926721:G:A	128926721	NA,A	NA,G	NA,1	NA,-inf	NA,inf	NA,1.37939	0.000559	0.0012163
2	chr11:128197396:G:C	128197396	C,C	G,G	1,1	inf,-inf	inf,inf	0.0631892,2.35827	0.000556983	0.00120037
2	chr11:128750675:G:A	128750675	NA,A	NA,G	NA,1	NA,-inf	NA,inf	NA,1.38519	0.00055656	0.00121146
2	chr11:128740416:T:C	128740416	C,C	T,T	1,1	inf,inf	inf,inf	1.76896,0.606355	0.000550175	0.00117304
2	chr11:128148045:G:A	128148045	A,A	G,G	1,1	-inf,-inf	inf,inf	1.9939,0.632762	0.000550155	0.00116001
2	chr11:128646540:C:G	128646540	G,NA	C,NA	1,NA	-inf,NA	inf,NA	1.61231,NA	0.000547369	0.00123401
2	chr11:128199063:C:T	128199063	T,T	C,C	1,1	inf,-inf	inf,inf	0.0544197,2.35118	0.000546862	0.00117875
2	chr11:128625054:T:C	128625054	NA,C	NA,T	NA,1	NA,inf	NA,inf	NA,1.30919	0.000544576	0.00117915
2	chr11:128540941:C:T	128540941	T,T	C,C	1,1	inf,inf	inf,inf	0.356552,1.93877	0.000544025	0.00116618
2	chr11:128284298:G:C	128284298	NA,C	NA,G	NA,1	NA,-inf	NA,inf	NA,1.39057	0.00054329	0.00118829
2	chr11:128653037:G:A	128653037	NA,A	NA,G	NA,1	NA,inf	NA,inf	NA,1.28554	0.000542645	0.0011692
2	chr11:128741568:C:T	128741568	T,NA	C,NA	1,NA	inf,NA	inf,NA	1.42584,NA	0.000542193	0.00117336
2	chr11:128226139:G:A	128226139	A,A	G,G	1,1	-inf,-inf	inf,inf	0.373505,2.2333	0.000537725	0.00117202
2	chr11:128881334:C:A	128881334	NA,A	NA,C	NA,1	NA,inf	NA,inf	NA,1.29054	0.000535478	0.00115901
2	chr11:128526052:A:G	128526052	G,G	A,A	1,1	-inf,-inf	inf,inf	0.891536,1.89735	0.00053459	0.00121719
2	chr11:128326154:C:G	128326154	NA,G	NA,C	NA,1	NA,-inf	NA,inf	NA,1.38163	0.000532802	0.00116604
2	chr11:128381768:G:A	128381768	NA,A	NA,G	NA,1	NA,inf	NA,inf	NA,1.32476	0.00053238	0.00114957
2	chr11:128326153:A:T	128326153	NA,T	NA,A	NA,1	NA,-inf	NA,inf	NA,1.38038	0.000531625	0.00116346
2	chr11:128143627:G:A	128143627	A,A	G,G	1,1	-inf,-inf	inf,inf	1.94471,0.669636	0.000530549	0.00111886
2	chr11:128237514:G:A	128237514	A,A	G,G	1,1	-inf,-inf	inf,inf	0.254455,2.28504	0.000530311	0.00115196
2	chr11:128141224:A:G	128141224	G,G	A,A	1,1	-inf,-inf	inf,inf	1.9252,0.693127	0.000530266	0.00111828
2	chr11:128724956:C:T	128724956	T,T	C,C	1,1	inf,-inf	inf,inf	1.88841,0.667579	0.000530123	0.00117221
2	chr11:128223997:G:A	128223997	A,A	G,G	1,1	-inf,-inf	inf,inf	0.336818,2.24327	0.000527345	0.00114839
2	chr11:128509106:C:G	128509106	NA,G	NA,C	NA,1	NA,-inf	NA,inf	NA,1.36777	0.000527003	0.00115608
2	chr11:128142119:G:A	128142119	A,A	G,G	1,1	-inf,-inf	inf,inf	1.95656,0.649847	0.000526004	0.00110935
2	chr11:128168527:C:T	128168527	T,T	C,C	1,1	-inf,-inf	inf,inf	2.3171,0.333629	0.000524163	0.00113306
2	chr11:128169134:T:C	128169134	C,C	T,T	1,1	-inf,-inf	inf,inf	2.31204,0.343732	0.000523979	0.00113286
2	chr11:128386918:G:A	128386918	NA,A	NA,G	NA,1	NA,inf	NA,inf	NA,1.31057	0.000519262	0.00112138
2	chr11:128234995:G:A	128234995	A,A	G,G	1,1	-inf,-inf	inf,inf	0.291238,2.25236	0.000512772	0.0011155
2	chr11:128834991:A:C	128834991	NA,C	NA,A	NA,1	NA,inf	NA,inf	NA,1.26014	0.000512187	0.00110911
2	chr11:128167330:T:C	128167330	C,C	T,T	1,1	-inf,-inf	inf,inf	2.30884,0.324335	0.000510966	0.00110452
2	chr11:128781998:A:G	128781998	G,G	A,A	1,1	inf,-inf	inf,inf	2.02777,0.126156	0.000510636	0.00108839
2	chr11:128231636:G:A	128231636	A,A	G,G	1,1	-inf,-inf	inf,inf	0.293271,2.24764	0.000510583	0.00111068
2	chr11:129194639:G:T	129194639	NA,T	NA,G	NA,1	NA,-inf	NA,inf	NA,1.37511	0.000510492	0.00110645
2	chr11:128412615:C:A	128412615	NA,A	NA,C	NA,1	NA,inf	NA,inf	NA,1.35744	0.000510218	0.00112003
2	chr11:128224250:G:A	128224250	A,A	G,G	1,1	-inf,-inf	inf,inf	0.327043,2.22916	0.00050895	0.0011081
2	chr11:129066968:T:C	129066968	C,C	T,T	1,1	-inf,-inf	inf,inf	1.49093,1.26189	0.000504912	0.00105442
2	chr11:128488207:C:T	128488207	NA,T	NA,C	NA,1	NA,-inf	NA,inf	NA,1.34615	0.000501186	0.00110104
2	chr11:128201694:T:C	128201694	C,C	T,T	1,1	-inf,-inf	inf,inf	0.0906915,2.30861	0.000500522	0.00108241
2	chr11:128819485:C:T	128819485	NA,T	NA,C	NA,1	NA,-inf	NA,inf	NA,1.3422	0.000497804	0.00109115
2	chr11:128904208:T:A	128904208	NA,A	NA,T	NA,1	NA,-inf	NA,inf	NA,1.32073	0.000497158	0.00108802
2	chr11:129058389:T:A	129058389	A,A	T,T	1,1	-inf,-inf	inf,inf	1.41272,1.32611	0.000493804	0.00103124
2	chr11:128170937:G:C	128170937	C,C	G,G	1,1	-inf,-inf	inf,inf	2.29016,0.325731	0.000492224	0.00106448
2	chr11:128706637:A:T	128706637	NA,T	NA,A	NA,1	NA,inf	NA,inf	NA,1.25709	0.000488539	0.00105853
2	chr11:128952165:T:C	128952165	C,C	T,T	1,1	-inf,-inf	inf,inf	1.77403,0.89193	0.000483797	0.0010145
2	chr11:128706244:C:G	128706244	NA,G	NA,C	NA,1	NA,inf	NA,inf	NA,1.25136	0.000483526	0.00104769
2	chr11:129062674:A:T	129062674	T,T	A,A	1,1	-inf,-inf	inf,inf	1.41919,1.30697	0.000483437	0.0010097
2	chr11:128225453:G:A	128225453	A,A	G,G	1,1	-inf,-inf	inf,inf	0.318014,2.19874	0.000476632	0.00103768
2	chr11:128653355:A:G	128653355	NA,G	NA,A	NA,1	NA,-inf	NA,inf	NA,1.29311	0.000475682	0.00104167
2	chr11:128783394:A:G	128783394	G,G	A,A	1,1	inf,-inf	inf,inf	1.99034,0.151633	0.000475257	0.00101431
2	chr11:128769881:G:A	128769881	A,A	G,G	1,1	-inf,inf	inf,inf	1.64029,0.65944	0.000473518	0.00101901
2	chr11:128522042:C:T	128522042	T,T	C,C	1,1	-inf,-inf	inf,inf	0.826207,1.77821	0.000473158	0.00105533
2	chr11:129157037:T:C	129157037	C,C	T,T	1,1	-inf,-inf	inf,inf	1.38777,1.3478	0.000471632	0.000985328
2	chr11:128547459:T:C	128547459	C,NA	T,NA	1,NA	-inf,NA	inf,NA	1.55809,NA	0.000467832	0.001057
2	chr11:128234953:T:C	128234953	C,C	T,T	1,1	-inf,-inf	inf,inf	0.309617,2.19143	0.000465581	0.00101356
2	chr11:128495726:AAG:A	128495726	NA,A	NA,AAG	NA,1	NA,inf	NA,inf	NA,1.17542	0.000465481	0.00100427
2	chr11:128972821:A:G	128972821	NA,G	NA,A	NA,1	NA,-inf	NA,inf	NA,1.32189	0.000463183	0.00100319
2	chr11:129043407:A:G	129043407	G,G	A,A	1,1	-inf,-inf	inf,inf	1.57332,0.966222	0.00046188	0.000966205
2	chr11:128215500:G:T	128215500	NA,T	NA,G	NA,1	NA,-inf	NA,inf	NA,1.34591	0.000460619	0.001003
2	chr11:128366551:A:G	128366551	NA,G	NA,A	NA,1	NA,-inf	NA,inf	NA,1.31743	0.000459261	0.00100784
2	chr11:128359733:T:C	128359733	NA,C	NA,T	NA,1	NA,-inf	NA,inf	NA,1.31743	0.000459261	0.00100784
2	chr11:128199139:T:C	128199139	C,C	T,T	1,1	inf,-inf	inf,inf	0.0613045,2.25753	0.000459205	0.000990319
2	chr11:128316856:G:A	128316856	NA,A	NA,G	NA,1	NA,inf	NA,inf	NA,1.23425	0.00045904	0.000992832
2	chr11:128357401:A:T	128357401	NA,T	NA,A	NA,1	NA,-inf	NA,inf	NA,1.31176	0.000454593	0.000997583
2	chr11:128170591:A:G	128170591	G,G	A,A	1,1	-inf,-inf	inf,inf	2.24512,0.326867	0.000453518	0.000980951
2	chr11:128963325:A:C	128963325	NA,C	NA,A	NA,1	NA,inf	NA,inf	NA,1.22252	0.00045332	0.000982828
2	chr11:128702499:G:A	128702499	NA,A	NA,G	NA,1	NA,inf	NA,inf	NA,1.21564	0.000452968	0.000981634
2	chr11:129120432:G:A	129120432	NA,A	NA,G	NA,1	NA,-inf	NA,inf	NA,1.30263	0.000449996	0.000975163
2	chr11:128800444:C:T	128800444	NA,T	NA,C	NA,1	NA,-inf	NA,inf	NA,1.2762	0.000449141	0.000983257
2	chr11:128058303:AG:A	128058303	NA,A	NA,AG	NA,1	NA,-inf	NA,inf	NA,1.28609	0.000446923	0.000974345
2	chr11:128595708:T:C	128595708	NA,C	NA,T	NA,1	NA,inf	NA,inf	NA,1.19632	0.000446836	0.000970467
2	chr11:128698796:A:G	128698796	NA,G	NA,A	NA,1	NA,inf	NA,inf	NA,1.20843	0.000446447	0.000967619
2	chr11:129198313:G:A	129198313	A,A	G,G	1,1	-inf,-inf	inf,inf	1.73046,0.879471	0.000443483	0.000925838
2	chr11:128927005:G:A	128927005	NA,A	NA,G	NA,1	NA,inf	NA,inf	NA,1.17345	0.000443391	0.000955663
2	chr11:128354189:A:G	128354189	NA,G	NA,A	NA,1	NA,-inf	NA,inf	NA,1.29149	0.000439661	0.000964735
2	chr11:128002846:T:C	128002846	C,NA	T,NA	1,NA	-inf,NA	inf,NA	1.31762,NA	0.000432887	0.000947488
2	chr11:128170353:G:GTCTA	128170353	GTCTA,GTCTA	G,G	1,1	-inf,-inf	inf,inf	2.21587,0.332797	0.000432803	0.000936237
2	chr11:128327685:T:C	128327685	NA,C	NA,T	NA,1	NA,-inf	NA,inf	NA,1.25999	0.000431721	0.000944538
2	chr11:128268091:A:G	128268091	G,G	A,A	1,1	-inf,-inf	inf,inf	0.916508,1.22368	0.000430215	0.000900673
2	chr11:128170403:A:T	128170403	T,T	A,A	1,1	-inf,-inf	inf,inf	2.20862,0.339251	0.000430147	0.000930523
2	chr11:128652523:G:A	128652523	NA,A	NA,G	NA,1	NA,-inf	NA,inf	NA,1.20133	0.00042564	0.000928007
2	chr11:128910673:A:G	128910673	NA,G	NA,A	NA,1	NA,-inf	NA,inf	NA,1.22082	0.000422271	0.00091888
2	chr11:128851650:C:T	128851650	NA,T	NA,C	NA,1	NA,inf	NA,inf	NA,1.17113	0.000422216	0.000914743
2	chr11:128039545:T:C	128039545	NA,C	NA,T	NA,1	NA,-inf	NA,inf	NA,1.20605	0.000421121	0.000918288
2	chr11:128899405:A:G	128899405	G,G	A,A	1,1	-inf,-inf	inf,inf	1.42686,0.841477	0.000420448	0.000913652
2	chr11:128624492:G:A	128624492	A,NA	G,NA	1,NA	-inf,NA	inf,NA	1.58543,NA	0.000420054	0.000964593
2	chr11:128616725:C:T	128616725	T,NA	C,NA	1,NA	-inf,NA	inf,NA	1.58353,NA	0.000417884	0.000959894
2	chr11:128169757:G:A	128169757	A,A	G,G	1,1	-inf,-inf	inf,inf	2.18988,0.340132	0.000416325	0.000900647
2	chr11:128880389:G:A	128880389	NA,A	NA,G	NA,1	NA,-inf	NA,inf	NA,1.20266	0.000415445	0.000904767
2	chr11:128782732:A:C	128782732	C,C	A,A	1,1	inf,-inf	inf,inf	1.93024,0.112894	0.000413651	0.000882484
2	chr11:128166299:C:T	128166299	T,T	C,C	1,1	-inf,-inf	inf,inf	2.18512,0.335483	0.000412824	0.000892566
2	chr11:128038962:G:A	128038962	NA,A	NA,G	NA,1	NA,-inf	NA,inf	NA,1.1896	0.000409301	0.000892484
2	chr11:128843898:A:G	128843898	NA,G	NA,A	NA,1	NA,inf	NA,inf	NA,1.13617	0.000409205	0.000887014
2	chr11:128025032:A:G	128025032	G,G	A,A	1,1	-inf,-inf	inf,inf	2.17688,0.131021	0.000408468	0.000891599
2	chr11:128851356:G:C	128851356	NA,C	NA,G	NA,1	NA,inf	NA,inf	NA,1.14968	0.00040691	0.00088158
2	chr11:128529043:C:T	128529043	T,T	C,C	1,1	-inf,inf	inf,inf	1.54133,1.24532	0.00040662	0.000970395
2	chr11:128080671:T:C	128080671	NA,C	NA,T	NA,1	NA,inf	NA,inf	NA,1.16778	0.000406502	0.000878424
2	chr11:127982626:T:C	127982626	C,C	T,T	1,1	-inf,inf	inf,inf	2.15834,0.0893	0.000405685	0.000880045
2	chr11:128790048:G:A	128790048	NA,A	NA,G	NA,1	NA,-inf	NA,inf	NA,1.19978	0.000402351	0.000879749
2	chr11:128737714:T:C	128737714	C,C	T,T	1,1	inf,-inf	inf,inf	2.07253,0.0344847	0.000402349	0.000879372
2	chr11:128818321:AC:A	128818321	NA,A	NA,AC	NA,1	NA,-inf	NA,inf	NA,1.18087	0.000392652	0.000858261
2	chr11:128171687:G:A	128171687	A,A	G,G	1,1	-inf,-inf	inf,inf	2.12376,0.389694	0.000389733	0.000843561
2	chr11:128314414:C:T	128314414	NA,T	NA,C	NA,1	NA,inf	NA,inf	NA,1.13707	0.000387595	0.000838232
2	chr11:128683519:T:C	128683519	NA,C	NA,T	NA,1	NA,-inf	NA,inf	NA,1.15555	0.000385831	0.000841165
2	chr11:128367176:A:G	128367176	NA,G	NA,A	NA,1	NA,-inf	NA,inf	NA,1.19456	0.000383197	0.000838689
2	chr11:128713165:C:G	128713165	G,G	C,C	1,1	-inf,inf	inf,inf	0.927348,1.42414	0.000382974	0.000834249
2	chr11:128924172:C:T	128924172	NA,T	NA,C	NA,1	NA,inf	NA,inf	NA,1.10493	0.000381857	0.000827568
2	chr11:128371697:A:G	128371697	NA,G	NA,A	NA,1	NA,inf	NA,inf	NA,1.13351	0.00038154	0.000824408
2	chr11:128822025:G:A	128822025	A,A	G,G	1,1	-inf,-inf	inf,inf	1.17016,0.963008	0.000381371	0.000802372
2	chr11:129078399:T:C	129078399	NA,C	NA,T	NA,1	NA,-inf	NA,inf	NA,1.20537	0.000380692	0.000824791
2	chr11:128335598:A:C	128335598	C,C	A,A	1,1	inf,-inf	inf,inf	0.265061,1.85798	0.000380278	0.00081807
2	chr11:128098965:G:A	128098965	A,A	G,G	1,1	-inf,-inf	inf,inf	1.947,0.0493585	0.000377592	0.000827848
2	chr11:128134982:T:A	128134982	NA,A	NA,T	NA,1	NA,-inf	NA,inf	NA,1.16312	0.000377318	0.000824899
2	chr11:127992847:G:A	127992847	A,A	G,G	1,1	-inf,inf	inf,inf	2.11531,0.0900504	0.000375556	0.000814532
2	chr11:128244757:A:G	128244757	G,G	A,A	1,1	-inf,-inf	inf,inf	0.196153,2.12069	0.00037483	0.000813627
2	chr11:128213227:C:T	128213227	T,T	C,C	1,1	inf,inf	inf,inf	0.59763,1.99345	0.000374314	0.000855234
2	chr11:129180081:A:T	129180081	NA,T	NA,A	NA,1	NA,inf	NA,inf	NA,1.19918	0.000374128	0.000805054
2	chr11:128497009:C:G	128497009	NA,G	NA,C	NA,1	NA,inf	NA,inf	NA,1.05072	0.000373287	0.000805749
2	chr11:128256531:T:C	128256531	NA,C	NA,T	NA,1	NA,-inf	NA,inf	NA,1.15454	0.000372999	0.000816922
2	chr11:128323737:T:G	128323737	NA,G	NA,T	NA,1	NA,-inf	NA,inf	NA,1.1776	0.000372952	0.000815981
2	chr11:128152395:G:A	128152395	NA,A	NA,G	NA,1	NA,-inf	NA,inf	NA,1.15469	0.000371932	0.000813104
2	chr11:128166535:A:T	128166535	T,T	A,A	1,1	-inf,-inf	inf,inf	2.13324,0.324755	0.000371415	0.000803143
2	chr11:128125450:A:G	128125450	G,NA	A,NA	1,NA	-inf,NA	inf,NA	1.27692,NA	0.000371228	0.000797307
2	chr11:127992640:A:C	127992640	C,C	A,A	1,1	-inf,inf	inf,inf	2.1076,0.0992287	0.000370969	0.000804802
2	chr11:128838456:T:C	128838456	NA,C	NA,T	NA,1	NA,inf	NA,inf	NA,1.08569	0.000370454	0.000802406
2	chr11:128151036:A:G	128151036	G,G	A,A	1,1	-inf,-inf	inf,inf	2.11196,0.178776	0.000369807	0.00078468
2	chr11:128443375:A:T	128443375	T,NA	A,NA	1,NA	inf,NA	inf,NA	4.20962,NA	0.000369648	0.0268333
2	chr11:128822081:T:C	128822081	C,C	T,T	1,1	-inf,-inf	inf,inf	1.15863,0.955102	0.000369187	0.00077674
2	chr11:128311910:T:A	128311910	NA,A	NA,T	NA,1	NA,inf	NA,inf	NA,1.16192	0.000369054	0.000805489
2	chr11:128727262:G:A	128727262	NA,A	NA,G	NA,1	NA,inf	NA,inf	NA,1.08037	0.000368832	0.000799779
2	chr11:128172680:T:C	128172680	C,C	T,T	1,1	-inf,-inf	inf,inf	2.23054,0.13402	0.000368124	0.000797319
2	chr11:128321941:G:A	128321941	NA,A	NA,G	NA,1	NA,-inf	NA,inf	NA,1.16985	0.000368051	0.000805241
2	chr11:128783003:G:A	128783003	A,A	G,G	1,1	inf,-inf	inf,inf	1.79258,0.331722	0.000368003	0.000789711
2	chr11:128325765:T:A	128325765	NA,A	NA,T	NA,1	NA,-inf	NA,inf	NA,1.14887	0.000365262	0.00079936
2	chr11:128450484:A:G	128450484	NA,G	NA,A	NA,1	NA,inf	NA,inf	NA,1.05202	0.000364948	0.000788633
2	chr11:128313333:T:C	128313333	NA,C	NA,T	NA,1	NA,-inf	NA,inf	NA,1.1608	0.000364737	0.000796862
2	chr11:129206274:C:T	129206274	T,T	C,C	1,1	-inf,-inf	inf,inf	1.72736,0.776372	0.000364375	0.000761624
2	chr11:129045156:G:T	129045156	T,T	G,G	1,1	-inf,-inf	inf,inf	1.28667,1.17259	0.000364163	0.000765792
2	chr11:128928307:A:G	128928307	G,G	A,A	1,1	inf,inf	inf,inf	1.43627,0.629473	0.00036403	0.000774346
2	chr11:128272906:A:G	128272906	G,G	A,A	1,1	-inf,-inf	inf,inf	0.885927,1.16253	0.000362328	0.000759147
2	chr11:128199690:A:T	128199690	NA,T	NA,A	NA,1	NA,inf	NA,inf	NA,1.0894	0.000361807	0.000785714
2	chr11:128314875:G:A	128314875	NA,A	NA,G	NA,1	NA,-inf	NA,inf	NA,1.15497	0.00036116	0.000789008
2	chr11:128151307:C:T	128151307	T,T	C,C	1,1	-inf,-inf	inf,inf	2.09585,0.186605	0.000360771	0.000765593
2	chr11:128207610:T:C	128207610	C,C	T,T	1,1	inf,inf	inf,inf	0.602497,1.97033	0.000360492	0.000823753
2	chr11:127987016:A:G	127987016	G,G	A,A	1,1	-inf,inf	inf,inf	2.09641,0.0771895	0.000358781	0.000778465
2	chr11:128585561:T:C	128585561	NA,C	NA,T	NA,1	NA,-inf	NA,inf	NA,1.10155	0.00035716	0.00077579
2	chr11:128959389:C:T	128959389	NA,T	NA,C	NA,1	NA,-inf	NA,inf	NA,1.09783	0.000356727	0.000778792
2	chr11:128129303:C:T	128129303	T,NA	C,NA	1,NA	-inf,NA	inf,NA	1.20411,NA	0.000356504	0.000771991
2	chr11:128166081:A:ATCT	128166081	ATCT,ATCT	A,A	1,1	-inf,-inf	inf,inf	2.10404,0.329783	0.000354184	0.000765964
2	chr11:128314808:G:A	128314808	NA,A	NA,G	NA,1	NA,inf	NA,inf	NA,1.08581	0.000353868	0.00076557
2	chr11:128267505:C:T	128267505	T,T	C,C	1,1	-inf,-inf	inf,inf	0.924356,1.10419	0.000353481	0.000740344
2	chr11:128606166:C:T	128606166	NA,T	NA,C	NA,1	NA,inf	NA,inf	NA,1.06833	0.000353167	0.000767371
2	chr11:128789532:C:T	128789532	NA,T	NA,C	NA,1	NA,-inf	NA,inf	NA,1.08071	0.000351932	0.000766502
2	chr11:127985916:T:A	127985916	A,A	T,T	1,1	-inf,inf	inf,inf	2.09053,0.0483403	0.000350099	0.00075989
2	chr11:127993704:G:A	127993704	A,A	G,G	1,1	-inf,inf	inf,inf	2.08807,0.0512417	0.000349554	0.000758553
2	chr11:128928337:C:A	128928337	NA,A	NA,C	NA,1	NA,inf	NA,inf	NA,1.08682	0.000348824	0.000754309
2	chr11:128894877:T:C	128894877	NA,C	NA,T	NA,1	NA,inf	NA,inf	NA,1.05219	0.0003488	0.000753994
2	chr11:128804919:G:A	128804919	NA,A	NA,G	NA,1	NA,-inf	NA,inf	NA,1.12906	0.000348717	0.000763276
2	chr11:128352837:T:C	128352837	NA,C	NA,T	NA,1	NA,inf	NA,inf	NA,1.12731	0.000345781	0.000755032
2	chr11:128153381:C:T	128153381	NA,T	NA,C	NA,1	NA,-inf	NA,inf	NA,1.11147	0.000345308	0.00075483
2	chr11:129110482:C:T	129110482	NA,T	NA,C	NA,1	NA,-inf	NA,inf	NA,1.13289	0.000344782	0.000747968
2	chr11:128330640:C:T	128330640	NA,T	NA,C	NA,1	NA,-inf	NA,inf	NA,1.12889	0.000344709	0.000753879
2	chr11:128189704:A:T	128189704	NA,T	NA,A	NA,1	NA,inf	NA,inf	NA,1.06136	0.000344304	0.000747757
2	chr11:128638518:A:T	128638518	T,T	A,A	1,1	inf,-inf	inf,inf	0.215692,1.82256	0.000344054	0.000740043
2	chr11:128327853:G:A	128327853	NA,A	NA,G	NA,1	NA,-inf	NA,inf	NA,1.11318	0.000342435	0.000749412
2	chr11:128849394:C:T	128849394	NA,T	NA,C	NA,1	NA,inf	NA,inf	NA,1.05211	0.000340867	0.000739223
2	chr11:128148115:G:A	128148115	A,A	G,G	1,1	-inf,-inf	inf,inf	2.09352,0.084489	0.00034042	0.000722625
2	chr11:129059592:C:T	129059592	T,NA	C,NA	1,NA	-inf,NA	inf,NA	1.10186,NA	0.000340338	0.000735664
2	chr11:128223061:C:T	128223061	T,T	C,C	1,1	-inf,-inf	inf,inf	0.199907,2.06438	0.000340282	0.000738109
2	chr11:128320483:C:T	128320483	NA,T	NA,C	NA,1	NA,-inf	NA,inf	NA,1.13128	0.000337845	0.000739943
2	chr11:128672572:C:T	128672572	NA,T	NA,C	NA,1	NA,inf	NA,inf	NA,0.985774	0.000337808	0.000727738
2	chr11:128935450:G:T	128935450	NA,T	NA,G	NA,1	NA,-inf	NA,inf	NA,1.09945	0.000337396	0.000735018
2	chr11:128888960:G:A	128888960	A,NA	G,NA	1,NA	inf,NA	inf,NA	1.1799,NA	0.000335882	0.000736167
2	chr11:128446794:G:A	128446794	NA,A	NA,G	NA,1	NA,-inf	NA,inf	NA,1.10998	0.000334483	0.000735289
2	chr11:128419104:C:T	128419104	NA,T	NA,C	NA,1	NA,-inf	NA,inf	NA,0.921034	0.000333776	0.000714482
2	chr11:128942039:ACT:A	128942039	A,A	ACT,ACT	1,1	-inf,-inf	inf,inf	1.59142,0.865305	0.000333716	0.000701176
2	chr11:128200640:A:G	128200640	G,G	A,A	1,1	-inf,-inf	inf,inf	0.899737,1.28905	0.000333359	0.00071255
2	chr11:128300056:C:A	128300056	NA,A	NA,C	NA,1	NA,-inf	NA,inf	NA,1.11044	0.000333007	0.000726003
2	chr11:128932598:T:C	128932598	NA,C	NA,T	NA,1	NA,-inf	NA,inf	NA,1.09897	0.000332117	0.000724341
2	chr11:128504801:AT:A	128504801	NA,A	NA,AT	NA,1	NA,inf	NA,inf	NA,1.04462	0.000331021	0.000719379
2	chr11:128771400:C:T	128771400	NA,T	NA,C	NA,1	NA,-inf	NA,inf	NA,1.04947	0.000330494	0.00071904
2	chr11:129055178:A:C	129055178	C,NA	A,NA	1,NA	-inf,NA	inf,NA	1.20175,NA	0.000329019	0.000713749
2	chr11:128944151:C:T	128944151	T,T	C,C	1,1	-inf,-inf	inf,inf	1.51193,0.93515	0.000328762	0.000690187
2	chr11:128731725:G:T	128731725	T,T	G,G	1,1	inf,-inf	inf,inf	1.97271,0.0895408	0.000328128	0.000719805
2	chr11:128030266:G:C	128030266	C,C	G,G	1,1	-inf,-inf	inf,inf	2.07483,0.0545434	0.000327515	0.000713863
2	chr11:128731975:G:C	128731975	C,C	G,G	1,1	inf,-inf	inf,inf	1.96494,0.116002	0.000327444	0.000718674
2	chr11:128370979:A:T	128370979	T,T	A,A	1,1	-inf,-inf	inf,inf	0.797009,1.41149	0.00032727	0.000711185
2	chr11:128260964:C:T	128260964	NA,T	NA,C	NA,1	NA,inf	NA,inf	NA,1.1085	0.000326678	0.000713802
2	chr11:128328889:A:T	128328889	NA,T	NA,A	NA,1	NA,-inf	NA,inf	NA,1.08522	0.000326292	0.000714113
2	chr11:128730855:C:T	128730855	T,T	C,C	1,1	inf,-inf	inf,inf	1.96613,0.105	0.000326111	0.000715635
2	chr11:128289171:A:G	128289171	NA,G	NA,A	NA,1	NA,inf	NA,inf	NA,1.10793	0.000326035	0.000712569
2	chr11:128824049:T:C	128824049	NA,C	NA,T	NA,1	NA,inf	NA,inf	NA,1.03002	0.000323318	0.000700232
2	chr11:129188699:C:T	129188699	T,NA	C,NA	1,NA	-inf,NA	inf,NA	1.19105,NA	0.000322517	0.00069972
2	chr11:128742355:T:G	128742355	G,G	T,T	1,1	inf,-inf	inf,inf	1.94476,0.0931833	0.000322251	0.000704189
2	chr11:128149420:T:C	128149420	C,C	T,T	1,1	-inf,-inf	inf,inf	2.0538,0.126859	0.000321075	0.000681761
2	chr11:128840513:CT:C	128840513	NA,C	NA,CT	NA,1	NA,inf	NA,inf	NA,1.00815	0.000320241	0.000693923
2	chr11:128279746:T:C	128279746	NA,C	NA,T	NA,1	NA,inf	NA,inf	NA,1.09284	0.00031826	0.000695409
2	chr11:128279822:G:T	128279822	NA,T	NA,G	NA,1	NA,inf	NA,inf	NA,1.09244	0.00031804	0.000694929
2	chr11:128145543:C:T	128145543	NA,T	NA,C	NA,1	NA,-inf	NA,inf	NA,1.05858	0.000315607	0.000689818
2	chr11:128741388:G:A	128741388	A,A	G,G	1,1	inf,-inf	inf,inf	1.93951,0.048075	0.000315168	0.000688054
2	chr11:128675181:C:T	128675181	NA,T	NA,C	NA,1	NA,inf	NA,inf	NA,0.945807	0.000314504	0.00067771
2	chr11:128408715:A:G	128408715	NA,G	NA,A	NA,1	NA,-inf	NA,inf	NA,0.88541	0.000312745	0.000669733
2	chr11:128877825:T:C	128877825	NA,C	NA,T	NA,1	NA,-inf	NA,inf	NA,1.06491	0.000312172	0.00068327
2	chr11:128184493:C:A	128184493	A,A	C,C	1,1	-inf,-inf	inf,inf	1.04997,1.10377	0.00031097	0.000664585
2	chr11:128259297:C:G	128259297	NA,G	NA,C	NA,1	NA,inf	NA,inf	NA,1.07844	0.0003109	0.00067925
2	chr11:128162805:G:T	128162805	NA,T	NA,G	NA,1	NA,-inf	NA,inf	NA,1.04691	0.000310536	0.00067779
2	chr11:128195635:G:A	128195635	NA,A	NA,G	NA,1	NA,-inf	NA,inf	NA,1.07953	0.000309949	0.000675027
2	chr11:128714425:C:T	128714425	T,T	C,C	1,1	inf,inf	inf,inf	1.41376,0.800618	0.000309552	0.000671614
2	chr11:129043161:A:G	129043161	NA,G	NA,A	NA,1	NA,-inf	NA,inf	NA,1.07606	0.000308884	0.00066948
2	chr11:128278689:T:G	128278689	NA,G	NA,T	NA,1	NA,inf	NA,inf	NA,1.07404	0.00030843	0.000673906
2	chr11:129027459:C:T	129027459	NA,T	NA,C	NA,1	NA,-inf	NA,inf	NA,1.07451	0.00030832	0.000668199
2	chr11:128166321:A:C	128166321	NA,C	NA,A	NA,1	NA,-inf	NA,inf	NA,1.03452	0.000308314	0.000672121
2	chr11:128264855:A:G	128264855	NA,G	NA,A	NA,1	NA,inf	NA,inf	NA,1.07282	0.000308123	0.000673181
2	chr11:129120231:A:G	129120231	G,NA	A,NA	1,NA	-inf,NA	inf,NA	1.10292,NA	0.000305019	0.000656979
2	chr11:128941991:C:A	128941991	A,A	C,C	1,1	-inf,-inf	inf,inf	1.61708,0.76389	0.000304415	0.000638912
2	chr11:128580818:G:A	128580818	NA,A	NA,G	NA,1	NA,-inf	NA,inf	NA,1.06244	0.000303539	0.000666329
2	chr11:128017463:G:A	128017463	A,A	G,G	1,1	-inf,inf	inf,inf	2.00333,0.100421	0.000303296	0.000658467
2	chr11:128652826:T:C	128652826	NA,C	NA,T	NA,1	NA,-inf	NA,inf	NA,1.01655	0.000301081	0.00065724
2	chr11:129129476:C:T	129129476	NA,T	NA,C	NA,1	NA,inf	NA,inf	NA,0.978846	0.000300539	0.000651566
2	chr11:128379535:T:A	128379535	A,A	T,T	1,1	-inf,-inf	inf,inf	1.76882,0.492363	0.000299178	0.000672152
2	chr11:128389268:G:A	128389268	NA,A	NA,G	NA,1	NA,inf	NA,inf	NA,0.91229	0.000299006	0.000641642
2	chr11:128856094:C:CA	128856094	NA,CA	NA,C	NA,1	NA,inf	NA,inf	NA,0.972354	0.000297977	0.000645955
2	chr11:128016995:A:G	128016995	G,G	A,A	1,1	-inf,inf	inf,inf	1.98094,0.126375	0.000297274	0.00064508
2	chr11:127983315:A:G	127983315	G,G	A,A	1,1	-inf,inf	inf,inf	1.9622,0.0606424	0.000296389	0.000639594
2	chr11:128505345:G:A	128505345	NA,A	NA,G	NA,1	NA,-inf	NA,inf	NA,1.03627	0.000295964	0.000649807
2	chr11:128798197:T:C	128798197	C,C	T,T	1,1	inf,inf	inf,inf	0.521003,1.83317	0.000295961	0.000634523
2	chr11:128409334:A:G	128409334	NA,G	NA,A	NA,1	NA,-inf	NA,inf	NA,0.854505	0.00029566	0.000633355
2	chr11:128951213:C:T	128951213	T,T	C,C	1,1	-inf,-inf	inf,inf	1.56958,0.802294	0.000295589	0.000620038
2	chr11:128191763:A:G	128191763	G,G	A,A	1,1	-inf,-inf	inf,inf	0.00708957,1.79294	0.000295162	0.000633992
2	chr11:128942691:G:A	128942691	A,A	G,G	1,1	-inf,-inf	inf,inf	1.54095,0.836243	0.000294857	0.000619559
2	chr11:128946835:T:C	128946835	C,C	T,T	1,1	-inf,-inf	inf,inf	1.4886,0.902451	0.000294603	0.000616604
2	chr11:128140827:C:T	128140827	NA,T	NA,C	NA,1	NA,-inf	NA,inf	NA,1.01489	0.000293867	0.000641448
2	chr11:128714918:G:A	128714918	A,A	G,G	1,1	inf,inf	inf,inf	1.59114,0.597713	0.000293814	0.000641211
2	chr11:128234273:GCAT:G	128234273	G,G	GCAT,GCAT	1,1	inf,inf	inf,inf	1.48618,1.16258	0.000293011	0.000692597
2	chr11:128782720:A:G	128782720	NA,G	NA,A	NA,1	NA,-inf	NA,inf	NA,1.00057	0.000293009	0.00063991
2	chr11:128652598:A:G	128652598	NA,G	NA,A	NA,1	NA,-inf	NA,inf	NA,0.989361	0.000292764	0.000638846
2	chr11:128798398:GA:G	128798398	G,G	GA,GA	1,1	inf,inf	inf,inf	0.520755,1.82551	0.00029217	0.000626364
2	chr11:128890106:G:A	128890106	NA,A	NA,G	NA,1	NA,-inf	NA,inf	NA,1.00783	0.000291824	0.00063723
2	chr11:128234066:C:G	128234066	NA,G	NA,C	NA,1	NA,inf	NA,inf	NA,0.961695	0.000291515	0.000632992
2	chr11:128542976:C:T	128542976	T,NA	C,NA	1,NA	-inf,NA	inf,NA	1.42829,NA	0.000290864	0.000674916
2	chr11:128905331:A:G	128905331	NA,G	NA,A	NA,1	NA,-inf	NA,inf	NA,0.990499	0.000290211	0.0006329
2	chr11:128018047:A:G	128018047	G,G	A,A	1,1	-inf,inf	inf,inf	1.97364,0.107888	0.000289199	0.000627737
2	chr11:128711713:A:G	128711713	NA,G	NA,A	NA,1	NA,inf	NA,inf	NA,0.933871	0.000288534	0.000623512
2	chr11:129153386:C:T	129153386	NA,T	NA,C	NA,1	NA,inf	NA,inf	NA,0.957048	0.000288526	0.000625531
2	chr11:128029276:T:G	128029276	NA,G	NA,T	NA,1	NA,-inf	NA,inf	NA,0.997737	0.000288405	0.000629033
2	chr11:128179507:A:G	128179507	NA,G	NA,A	NA,1	NA,inf	NA,inf	NA,1.01935	0.000288237	0.000627901
2	chr11:128743993:T:C	128743993	C,C	T,T	1,1	inf,-inf	inf,inf	1.78213,0.332671	0.000287995	0.000631971
2	chr11:128730311:C:T	128730311	T,T	C,C	1,1	inf,-inf	inf,inf	1.85781,0.21718	0.000287523	0.000631704
2	chr11:128222420:A:C	128222420	NA,C	NA,A	NA,1	NA,-inf	NA,inf	NA,1.0314	0.000286945	0.000624867
2	chr11:128973045:T:C	128973045	NA,C	NA,T	NA,1	NA,-inf	NA,inf	NA,0.996795	0.000285568	0.00062117
2	chr11:128082012:GGAAGGAAGGAAGGAAGGAAT:G	128082012	NA,G	NA,GGAAGGAAGGAAGGAAGGAAT	NA,1	NA,inf	NA,inf	NA,0.944342	0.000285478	0.000620246
2	chr11:128890095:C:T	128890095	NA,T	NA,C	NA,1	NA,-inf	NA,inf	NA,0.989186	0.00028497	0.000622247
2	chr11:128928525:C:T	128928525	NA,T	NA,C	NA,1	NA,-inf	NA,inf	NA,0.981074	0.000282326	0.000617098
2	chr11:128149599:G:A	128149599	NA,A	NA,G	NA,1	NA,-inf	NA,inf	NA,0.985965	0.000281964	0.000614966
2	chr11:127998747:G:T	127998747	T,T	G,G	1,1	-inf,inf	inf,inf	1.92501,0.183138	0.000281874	0.000611276
2	chr11:128856624:C:G	128856624	NA,G	NA,C	NA,1	NA,inf	NA,inf	NA,0.937008	0.000280674	0.00060852
2	chr11:128941612:C:T	128941612	T,T	C,C	1,1	-inf,-inf	inf,inf	1.49833,0.846796	0.000279773	0.000588933
2	chr11:128377051:C:T	128377051	NA,T	NA,C	NA,1	NA,inf	NA,inf	NA,0.95537	0.000279693	0.00060494
2	chr11:128234441:A:T	128234441	T,T	A,A	1,1	inf,inf	inf,inf	1.46725,1.15057	0.000278942	0.000658715
2	chr11:128566360:G:A	128566360	NA,A	NA,G	NA,1	NA,inf	NA,inf	NA,0.931372	0.000278765	0.000605774
2	chr11:128248086:C:T	128248086	NA,T	NA,C	NA,1	NA,inf	NA,inf	NA,0.93839	0.000278325	0.000604575
2	chr11:128703725:C:G	128703725	NA,G	NA,C	NA,1	NA,-inf	NA,inf	NA,0.981194	0.000278092	0.000608016
2	chr11:128187588:C:T	128187588	T,T	C,C	1,1	-inf,-inf	inf,inf	0.997486,1.08703	0.000275272	0.000588507
2	chr11:129123777:G:A	129123777	NA,A	NA,G	NA,1	NA,inf	NA,inf	NA,0.926106	0.000274574	0.000595407
2	chr11:128465563:A:C	128465563	NA,C	NA,A	NA,1	NA,inf	NA,inf	NA,1.03183	0.000273886	0.000605395
2	chr11:127965576:G:A	127965576	A,A	G,G	1,1	-inf,inf	inf,inf	1.95571,0.0092704	0.000272982	0.00059216
2	chr11:128677533:C:A	128677533	NA,A	NA,C	NA,1	NA,inf	NA,inf	NA,0.897696	0.000272001	0.000587442
2	chr11:128003085:A:T	128003085	T,T	A,A	1,1	-inf,inf	inf,inf	1.91569,0.157457	0.000271222	0.000588249
2	chr11:128700453:A:C	128700453	NA,C	NA,A	NA,1	NA,-inf	NA,inf	NA,0.962259	0.000270337	0.000591326
2	chr11:128190534:T:C	128190534	C,C	T,T	1,1	-inf,-inf	inf,inf	1.05948,1.01501	0.00027022	0.000577761
2	chr11:128158480:T:C	128158480	NA,C	NA,T	NA,1	NA,-inf	NA,inf	NA,0.960316	0.000269831	0.000588529
2	chr11:128224908:T:C	128224908	C,C	T,T	1,1	-inf,-inf	inf,inf	0.559474,1.48954	0.000269617	0.000582649
2	chr11:128704782:C:A	128704782	NA,A	NA,C	NA,1	NA,-inf	NA,inf	NA,0.963935	0.000269607	0.000589572
2	chr11:128000477:C:G	128000477	G,G	C,C	1,1	-inf,inf	inf,inf	1.89005,0.199286	0.000268798	0.00058277
2	chr11:128890940:C:T	128890940	T,NA	C,NA	1,NA	-inf,NA	inf,NA	0.97889,NA	0.000268309	0.000580437
2	chr11:128286872:T:G	128286872	NA,G	NA,T	NA,1	NA,-inf	NA,inf	NA,0.94111	0.00026813	0.000584675
2	chr11:128710360:C:G	128710360	NA,G	NA,C	NA,1	NA,-inf	NA,inf	NA,0.959564	0.00026791	0.000586168
2	chr11:128000156:A:G	128000156	G,G	A,A	1,1	-inf,inf	inf,inf	1.88662,0.199138	0.000267061	0.000579008
2	chr11:128944209:G:A	128944209	A,A	G,G	1,1	-inf,-inf	inf,inf	1.55482,0.754339	0.000266476	0.000560248
2	chr11:128625312:C:T	128625312	NA,T	NA,C	NA,1	NA,-inf	NA,inf	NA,0.92608	0.000266322	0.000579287
2	chr11:129135628:G:A	129135628	A,NA	G,NA	1,NA	-inf,NA	inf,NA	1.02572,NA	0.00026602	0.00057323
2	chr11:128010729:G:A	128010729	A,A	G,G	1,1	-inf,inf	inf,inf	1.92211,0.12274	0.000265803	0.000576841
2	chr11:128010793:A:C	128010793	C,C	A,A	1,1	-inf,inf	inf,inf	1.89925,0.1711	0.000265512	0.000575876
2	chr11:128805803:C:A	128805803	NA,A	NA,C	NA,1	NA,-inf	NA,inf	NA,0.946457	0.000263182	0.000575029
2	chr11:129051248:C:T	129051248	T,T	C,C	1,1	-inf,-inf	inf,inf	1.42584,0.813739	0.000261619	0.000550587
2	chr11:129151899:A:G	129151899	NA,G	NA,A	NA,1	NA,-inf	NA,inf	NA,0.900822	0.000261542	0.000570378
2	chr11:128173771:C:T	128173771	T,T	C,C	1,1	-inf,-inf	inf,inf	1.95575,0.338451	0.000261536	0.000568222
2	chr11:128903320:TAG:T	128903320	T,NA	TAG,NA	1,NA	-inf,NA	inf,NA	0.975097,NA	0.000261269	0.000566258
2	chr11:128979881:GTTA:G	128979881	NA,G	NA,GTTA	NA,1	NA,-inf	NA,inf	NA,0.941743	0.000260623	0.000566928
2	chr11:128007852:G:A	128007852	A,A	G,G	1,1	-inf,inf	inf,inf	1.90846,0.126951	0.000260515	0.000565281
2	chr11:129060882:G:C	129060882	C,NA	G,NA	1,NA	inf,NA	inf,NA	1.06445,NA	0.000260369	0.000568175
2	chr11:128540374:A:G	128540374	NA,G	NA,A	NA,1	NA,inf	NA,inf	NA,0.927151	0.000260037	0.000567103
2	chr11:128247684:C:A	128247684	NA,A	NA,C	NA,1	NA,inf	NA,inf	NA,0.908009	0.000259474	0.000561518
2	chr11:128406508:A:G	128406508	NA,G	NA,A	NA,1	NA,-inf	NA,inf	NA,0.930194	0.000259079	0.000567384
2	chr11:128317299:A:G	128317299	G,G	A,A	1,1	-inf,-inf	inf,inf	1.21613,0.693757	0.000258787	0.000545151
2	chr11:128435566:T:G	128435566	NA,G	NA,T	NA,1	NA,-inf	NA,inf	NA,0.77439	0.000258336	0.000553798
2	chr11:128186078:G:A	128186078	NA,A	NA,G	NA,1	NA,-inf	NA,inf	NA,0.945582	0.000258128	0.000561053
2	chr11:128402893:A:G	128402893	NA,G	NA,A	NA,1	NA,-inf	NA,inf	NA,0.781123	0.000257824	0.000552998
2	chr11:128851690:TG:T	128851690	NA,T	NA,TG	NA,1	NA,-inf	NA,inf	NA,0.930893	0.000256981	0.000561635
2	chr11:128526843:A:G	128526843	G,G	A,A	1,1	-inf,-inf	inf,inf	0.436881,1.6578	0.000256895	0.000562598
2	chr11:129180090:G:A	129180090	A,NA	G,NA	1,NA	-inf,NA	inf,NA	1.10687,NA	0.000256404	0.000571263
2	chr11:128543300:G:C	128543300	NA,C	NA,G	NA,1	NA,-inf	NA,inf	NA,0.874092	0.000256082	0.000554967
2	chr11:128698842:C:T	128698842	NA,T	NA,C	NA,1	NA,-inf	NA,inf	NA,0.931144	0.000255379	0.000558475
2	chr11:128004731:A:C	128004731	C,C	A,A	1,1	-inf,inf	inf,inf	1.84319,0.231462	0.000255252	0.000553205
2	chr11:128890715:G:C	128890715	C,C	G,G	1,1	inf,-inf	inf,inf	1.24012,0.793716	0.000255027	0.000557576
2	chr11:128201898:T:C	128201898	C,C	T,T	1,1	-inf,-inf	inf,inf	0.0707069,1.93999	0.000255027	0.000552548
2	chr11:128535460:T:C	128535460	NA,C	NA,T	NA,1	NA,inf	NA,inf	NA,0.915486	0.000254897	0.00055597
2	chr11:128229970:A:C	128229970	NA,C	NA,A	NA,1	NA,-inf	NA,inf	NA,0.936375	0.000254662	0.00055609
2	chr11:128178097:C:T	128178097	T,NA	C,NA	1,NA	inf,NA	inf,NA	0.864572,NA	0.000253823	0.000540757
2	chr11:128690381:T:C	128690381	C,C	T,T	1,1	inf,inf	inf,inf	1.71449,0.182249	0.000253242	0.000550211
2	chr11:128405720:C:G	128405720	NA,G	NA,C	NA,1	NA,inf	NA,inf	NA,0.830005	0.000252704	0.000544233
2	chr11:128926932:C:A	128926932	NA,A	NA,C	NA,1	NA,inf	NA,inf	NA,0.841828	0.000252657	0.000545018
2	chr11:128786700:T:A	128786700	NA,A	NA,T	NA,1	NA,inf	NA,inf	NA,0.856085	0.000252242	0.000547405
2	chr11:128014209:T:G	128014209	G,G	T,T	1,1	-inf,inf	inf,inf	1.88666,0.1365	0.000251907	0.000546611
2	chr11:128461688:G:A	128461688	NA,A	NA,G	NA,1	NA,-inf	NA,inf	NA,0.966086	0.000251821	0.000553273
2	chr11:128631677:A:G	128631677	G,G	A,A	1,1	inf,-inf	inf,inf	1.20853,0.508144	0.000251017	0.000526651
2	chr11:128479013:C:T	128479013	NA,T	NA,C	NA,1	NA,-inf	NA,inf	NA,0.988723	0.000249164	0.000552865
2	chr11:128701761:G:C	128701761	NA,C	NA,G	NA,1	NA,-inf	NA,inf	NA,0.916339	0.000249117	0.000544769
2	chr11:128221579:G:C	128221579	C,C	G,G	1,1	-inf,-inf	inf,inf	0.152268,1.9078	0.00024893	0.000539559
2	chr11:128703567:G:A	128703567	NA,A	NA,G	NA,1	NA,-inf	NA,inf	NA,0.900114	0.000248665	0.000542999
2	chr11:128957502:C:T	128957502	T,T	C,C	1,1	-inf,-inf	inf,inf	1.51954,0.682197	0.000248233	0.000522989
2	chr11:128699736:G:A	128699736	NA,A	NA,G	NA,1	NA,-inf	NA,inf	NA,0.911806	0.000247523	0.000541216
2	chr11:128880750:C:T	128880750	NA,T	NA,C	NA,1	NA,inf	NA,inf	NA,0.844441	0.000246548	0.000534027
2	chr11:127976942:A:T	127976942	T,T	A,A	1,1	-inf,inf	inf,inf	1.89277,0.0540228	0.000246377	0.000534205
2	chr11:128535765:C:T	128535765	NA,T	NA,C	NA,1	NA,inf	NA,inf	NA,0.893872	0.000246041	0.000536634
2	chr11:128297580:G:A	128297580	NA,A	NA,G	NA,1	NA,inf	NA,inf	NA,0.835787	0.000245923	0.000533627
2	chr11:128546870:C:T	128546870	NA,T	NA,C	NA,1	NA,-inf	NA,inf	NA,0.846942	0.000245709	0.000531466
2	chr11:128253098:T:C	128253098	NA,C	NA,T	NA,1	NA,inf	NA,inf	NA,0.936413	0.000245136	0.000535369
2	chr11:128732338:G:A	128732338	A,NA	G,NA	1,NA	-inf,NA	inf,NA	0.800429,NA	0.000244765	0.00052101
2	chr11:128059609:A:G	128059609	NA,G	NA,A	NA,1	NA,inf	NA,inf	NA,0.848657	0.000244448	0.000528122
2	chr11:128698382:G:A	128698382	NA,A	NA,G	NA,1	NA,-inf	NA,inf	NA,0.90038	0.000242955	0.000531208
2	chr11:128204138:C:T	128204138	NA,T	NA,C	NA,1	NA,-inf	NA,inf	NA,0.904575	0.000242068	0.000528818
2	chr11:128050544:G:A	128050544	NA,A	NA,G	NA,1	NA,-inf	NA,inf	NA,0.881636	0.000242018	0.000527607
2	chr11:128427304:G:A	128427304	NA,A	NA,G	NA,1	NA,inf	NA,inf	NA,0.933947	0.000241875	0.000531438
2	chr11:128370361:A:G	128370361	NA,G	NA,A	NA,1	NA,-inf	NA,inf	NA,0.915928	0.000241824	0.000528957
2	chr11:129205277:A:G	129205277	NA,G	NA,A	NA,1	NA,inf	NA,inf	NA,0.850813	0.000241251	0.000523192
2	chr11:128223238:C:T	128223238	NA,T	NA,C	NA,1	NA,inf	NA,inf	NA,0.840502	0.000239858	0.000519294
2	chr11:128215605:C:T	128215605	T,T	C,C	1,1	inf,inf	inf,inf	0.696254,1.76905	0.00023862	0.000565831
2	chr11:128213019:TTTAG:T	128213019	T,T	TTTAG,TTTAG	1,1	-inf,-inf	inf,inf	0.713487,1.3045	0.000238025	0.000514789
2	chr11:128946456:C:T	128946456	T,T	C,C	1,1	-inf,-inf	inf,inf	1.4401,0.809334	0.000236948	0.000498615
2	chr11:128162711:TTTTC:T	128162711	NA,T	NA,TTTTC	NA,1	NA,-inf	NA,inf	NA,0.883429	0.000236356	0.000516346
2	chr11:128364507:G:T	128364507	NA,T	NA,G	NA,1	NA,-inf	NA,inf	NA,0.857676	0.000235894	0.000514003
2	chr11:128485423:A:C	128485423	C,C	A,A	1,1	inf,inf	inf,inf	0.135148,1.56323	0.000235721	0.000502074
2	chr11:128458561:T:A	128458561	NA,A	NA,T	NA,1	NA,inf	NA,inf	NA,0.756712	0.000235408	0.000505863
2	chr11:128252816:A:G	128252816	NA,G	NA,A	NA,1	NA,inf	NA,inf	NA,0.909968	0.000235043	0.000512984
2	chr11:128614843:A:ATT	128614843	ATT,ATT	A,A	1,1	-inf,inf	inf,inf	1.33654,0.568246	0.000234528	0.000505456
2	chr11:127971612:A:G	127971612	G,G	A,A	1,1	-inf,inf	inf,inf	1.87112,0.0263892	0.000234346	0.000508332
2	chr11:129105289:C:T	129105289	NA,T	NA,C	NA,1	NA,inf	NA,inf	NA,0.833243	0.000234318	0.000508367
2	chr11:128390780:A:T	128390780	NA,T	NA,A	NA,1	NA,-inf	NA,inf	NA,0.915273	0.000233465	0.000513063
2	chr11:128266224:C:T	128266224	NA,T	NA,C	NA,1	NA,-inf	NA,inf	NA,0.887747	0.000233321	0.00050974
2	chr11:128302262:G:A	128302262	NA,A	NA,G	NA,1	NA,inf	NA,inf	NA,0.85654	0.000232913	0.000504417
2	chr11:127975192:G:T	127975192	T,T	G,G	1,1	-inf,inf	inf,inf	1.84474,0.104263	0.000232805	0.000504422
2	chr11:128871331:G:A	128871331	NA,A	NA,G	NA,1	NA,inf	NA,inf	NA,0.814635	0.000232308	0.0005023
2	chr11:128866871:T:C	128866871	NA,C	NA,T	NA,1	NA,inf	NA,inf	NA,0.824612	0.000231519	0.000503747
2	chr11:128999839:C:T	128999839	NA,T	NA,C	NA,1	NA,inf	NA,inf	NA,0.821492	0.000230218	0.000499525
2	chr11:128278558:T:C	128278558	NA,C	NA,T	NA,1	NA,-inf	NA,inf	NA,0.878237	0.000229748	0.000501977
2	chr11:128411890:G:A	128411890	NA,A	NA,G	NA,1	NA,-inf	NA,inf	NA,0.71359	0.000228973	0.000491517
2	chr11:128129431:C:A	128129431	A,A	C,C	1,1	-inf,-inf	inf,inf	1.24963,0.996016	0.000228543	0.000504146
2	chr11:128918785:G:T	128918785	NA,T	NA,G	NA,1	NA,inf	NA,inf	NA,0.787455	0.000227129	0.000489862
2	chr11:129164916:T:C	129164916	C,NA	T,NA	1,NA	inf,NA	inf,NA	0.990605,NA	0.000226952	0.000494604
2	chr11:128567250:G:A	128567250	NA,A	NA,G	NA,1	NA,inf	NA,inf	NA,0.78017	0.000226882	0.000490107
2	chr11:128237767:T:G	128237767	NA,G	NA,T	NA,1	NA,inf	NA,inf	NA,0.805233	0.000226869	0.00049118
2	chr11:128148157:T:C	128148157	C,C	T,T	1,1	-inf,-inf	inf,inf	1.31343,0.910757	0.000226346	0.000498413
2	chr11:128801611:C:T	128801611	NA,T	NA,C	NA,1	NA,inf	NA,inf	NA,0.848347	0.000226122	0.000489321
2	chr11:128536880:T:C	128536880	C,C	T,T	1,1	inf,inf	inf,inf	0.33392,1.48906	0.000225924	0.000484596
2	chr11:128457580:A:C	128457580	NA,C	NA,A	NA,1	NA,-inf	NA,inf	NA,0.896528	0.000225093	0.000494366
2	chr11:128248944:T:C	128248944	NA,C	NA,T	NA,1	NA,-inf	NA,inf	NA,0.827767	0.000224954	0.000491211
2	chr11:128776491:A:T	128776491	T,T	A,A	1,1	-inf,-inf	inf,inf	1.74935,0.0458114	0.000224952	0.000495995
2	chr11:128925814:G:A	128925814	NA,A	NA,G	NA,1	NA,inf	NA,inf	NA,0.795769	0.000224523	0.000487193
2	chr11:128627763:T:C	128627763	NA,C	NA,T	NA,1	NA,-inf	NA,inf	NA,0.838262	0.000223512	0.00048712
2	chr11:128361839:CAG:C	128361839	NA,C	NA,CAG	NA,1	NA,inf	NA,inf	NA,0.679824	0.000223413	0.00047819
2	chr11:128687163:C:G	128687163	NA,G	NA,C	NA,1	NA,inf	NA,inf	NA,0.781867	0.000223252	0.000482538
2	chr11:129129292:G:T	129129292	NA,T	NA,G	NA,1	NA,-inf	NA,inf	NA,0.812227	0.000222677	0.000486192
2	chr11:128173652:A:G	128173652	G,G	A,A	1,1	inf,inf	inf,inf	1.08571,1.02083	0.00022241	0.000481886
2	chr11:128917707:G:A	128917707	NA,A	NA,G	NA,1	NA,inf	NA,inf	NA,0.76133	0.000221124	0.000476628
2	chr11:128223419:G:A	128223419	NA,A	NA,G	NA,1	NA,inf	NA,inf	NA,0.791469	0.000221105	0.000478796
2	chr11:128223704:G:A	128223704	NA,A	NA,G	NA,1	NA,inf	NA,inf	NA,0.791469	0.000221105	0.000478796
2	chr11:128989927:A:G	128989927	G,NA	A,NA	1,NA	-inf,NA	inf,NA	1.0197,NA	0.000220917	0.000491648
2	chr11:128033830:T:C	128033830	C,C	T,T	1,1	-inf,-inf	inf,inf	1.5248,0.706264	0.000220889	0.000494333
2	chr11:128042676:T:C	128042676	NA,C	NA,T	NA,1	NA,-inf	NA,inf	NA,0.839474	0.000220462	0.00048113
2	chr11:128136311:A:T	128136311	T,T	A,A	1,1	-inf,-inf	inf,inf	1.36864,0.828631	0.000220361	0.000484822
2	chr11:128308903:A:C	128308903	C,C	A,A	1,1	inf,-inf	inf,inf	0.663117,1.35103	0.000220189	0.000479127
2	chr11:128849751:C:T	128849751	NA,T	NA,C	NA,1	NA,-inf	NA,inf	NA,0.825087	0.00022016	0.000480335
2	chr11:128568909:C:T	128568909	NA,T	NA,C	NA,1	NA,-inf	NA,inf	NA,0.811564	0.000219858	0.000479592
2	chr11:129149944:AG:A	129149944	A,NA	AG,NA	1,NA	-inf,NA	inf,NA	1.01892,NA	0.000219743	0.000489189
2	chr11:128897245:G:A	128897245	A,A	G,G	1,1	-inf,-inf	inf,inf	0.187456,1.6756	0.000219494	0.000478199
2	chr11:128561905:G:A	128561905	NA,A	NA,G	NA,1	NA,inf	NA,inf	NA,0.746047	0.000218884	0.000473229
2	chr11:129032416:CA:C	129032416	NA,C	NA,CA	NA,1	NA,inf	NA,inf	NA,0.789998	0.000218548	0.000474233
2	chr11:129101770:G:T	129101770	T,T	G,G	1,1	inf,inf	inf,inf	1.02618,1.25099	0.000218487	0.00045927
2	chr11:128166370:G:T	128166370	NA,T	NA,G	NA,1	NA,inf	NA,inf	NA,0.793967	0.000218126	0.000471883
2	chr11:127970248:C:T	127970248	T,T	C,C	1,1	-inf,inf	inf,inf	1.83041,0.0377105	0.0002181	0.000473042
2	chr11:128126866:C:A	128126866	NA,A	NA,C	NA,1	NA,inf	NA,inf	NA,0.762367	0.000218001	0.000473501
2	chr11:128158357:A:C	128158357	NA,C	NA,A	NA,1	NA,-inf	NA,inf	NA,0.831877	0.000217553	0.000475246
2	chr11:128837579:G:A	128837579	NA,A	NA,G	NA,1	NA,-inf	NA,inf	NA,0.825048	0.000217032	0.000474509
2	chr11:128204301:T:A	128204301	A,A	T,T	1,1	-inf,-inf	inf,inf	0.117357,1.84225	0.00021669	0.000469546
2	chr11:128226555:C:T	128226555	NA,T	NA,C	NA,1	NA,-inf	NA,inf	NA,0.7479	0.000216148	0.000468119
2	chr11:128306265:A:G	128306265	NA,G	NA,A	NA,1	NA,inf	NA,inf	NA,0.852767	0.000215711	0.000471178
2	chr11:128737188:G:C	128737188	C,C	G,G	1,1	-inf,inf	inf,inf	1.59341,0.43412	0.000215709	0.000478022
2	chr11:128298736:C:A	128298736	A,A	C,C	1,1	inf,-inf	inf,inf	0.754798,1.26084	0.000215673	0.000470205
2	chr11:129014890:C:CTCTGTTGCA	129014890	NA,CTCTGTTGCA	NA,C	NA,1	NA,-inf	NA,inf	NA,0.824698	0.000215538	0.000468889
2	chr11:127969639:T:C	127969639	C,C	T,T	1,1	-inf,inf	inf,inf	1.81854,0.0573692	0.00021542	0.000467097
2	chr11:128485731:A:T	128485731	T,T	A,A	1,1	inf,inf	inf,inf	0.148093,1.50931	0.000215199	0.000458424
2	chr11:128817755:G:A	128817755	A,A	G,G	1,1	-inf,-inf	inf,inf	0.952433,0.897902	0.000215191	0.000455164
2	chr11:128571107:A:G	128571107	NA,G	NA,A	NA,1	NA,-inf	NA,inf	NA,0.823691	0.000215009	0.000470293
2	chr11:128749546:C:T	128749546	T,T	C,C	1,1	inf,-inf	inf,inf	1.36299,0.681088	0.000214753	0.000469656
2	chr11:128163939:T:C	128163939	C,C	T,T	1,1	-inf,-inf	inf,inf	1.87169,0.00336079	0.000214629	0.000458727
2	chr11:128233621:C:T	128233621	T,T	C,C	1,1	inf,inf	inf,inf	0.782253,1.61102	0.00021461	0.00050012
2	chr11:128890278:G:T	128890278	NA,T	NA,G	NA,1	NA,inf	NA,inf	NA,0.75944	0.000214575	0.00046471
2	chr11:128482633:C:T	128482633	NA,T	NA,C	NA,1	NA,inf	NA,inf	NA,0.827335	0.000214524	0.000469594
2	chr11:128731831:T:C	128731831	C,C	T,T	1,1	-inf,inf	inf,inf	1.65381,0.342207	0.000214403	0.000475321
2	chr11:128158154:G:C	128158154	NA,C	NA,G	NA,1	NA,-inf	NA,inf	NA,0.821418	0.000213985	0.000467434
2	chr11:128702790:A:T	128702790	NA,T	NA,A	NA,1	NA,-inf	NA,inf	NA,0.822695	0.000213983	0.000467832
2	chr11:128524573:T:C	128524573	NA,C	NA,T	NA,1	NA,inf	NA,inf	NA,0.753614	0.000213895	0.000463029
2	chr11:128224810:T:C	128224810	C,C	T,T	1,1	inf,inf	inf,inf	0.674058,1.6848	0.00021389	0.000496616
2	chr11:129073384:G:T	129073384	T,NA	G,NA	1,NA	-inf,NA	inf,NA	1.00089,NA	0.00021385	0.000475841
2	chr11:128493342:C:T	128493342	NA,T	NA,C	NA,1	NA,-inf	NA,inf	NA,0.851828	0.000213753	0.000470249
2	chr11:128140499:A:G	128140499	G,G	A,A	1,1	-inf,-inf	inf,inf	1.22706,0.96528	0.000213221	0.000469492
2	chr11:128145445:C:G	128145445	G,G	C,C	1,1	-inf,-inf	inf,inf	1.25539,0.936916	0.000212999	0.000469123
2	chr11:128137572:A:G	128137572	G,G	A,A	1,1	-inf,-inf	inf,inf	1.2168,0.975455	0.000212653	0.00046831
2	chr11:128126318:T:C	128126318	C,C	T,T	1,1	-inf,-inf	inf,inf	1.31502,0.880015	0.000212387	0.000468451
2	chr11:128033807:T:C	128033807	C,C	T,T	1,1	-inf,-inf	inf,inf	1.48129,0.730231	0.000211762	0.000473886
2	chr11:128640756:C:G	128640756	G,G	C,C	1,1	inf,-inf	inf,inf	0.232265,1.61542	0.000211709	0.000459713
2	chr11:128943136:C:T	128943136	T,T	C,C	1,1	-inf,-inf	inf,inf	1.43399,0.741668	0.000211471	0.000445231
2	chr11:128984117:T:TA	128984117	NA,TA	NA,T	NA,1	NA,inf	NA,inf	NA,0.768846	0.000211234	0.000458417
2	chr11:128737840:T:C	128737840	C,C	T,T	1,1	inf,-inf	inf,inf	0.269044,1.56446	0.000211074	0.000455511
2	chr11:128533109:G:A	128533109	A,A	G,G	1,1	-inf,-inf	inf,inf	0.905906,1.34721	0.000210947	0.000480209
2	chr11:128202814:T:C	128202814	C,C	T,T	1,1	inf,-inf	inf,inf	0.00340035,1.82805	0.000210913	0.00045608
2	chr11:128806805:G:A	128806805	NA,A	NA,G	NA,1	NA,-inf	NA,inf	NA,0.808034	0.000210587	0.000459945
2	chr11:129132914:A:G	129132914	NA,G	NA,A	NA,1	NA,-inf	NA,inf	NA,0.777661	0.000210426	0.000459408
2	chr11:128271873:T:C	128271873	NA,C	NA,T	NA,1	NA,inf	NA,inf	NA,0.827915	0.000210393	0.000459103
2	chr11:128220018:C:A	128220018	NA,A	NA,C	NA,1	NA,-inf	NA,inf	NA,0.827498	0.000209867	0.000459689
2	chr11:129169556:G:A	129169556	NA,A	NA,G	NA,1	NA,inf	NA,inf	NA,0.761199	0.000208924	0.000453297
2	chr11:128875612:G:A	128875612	NA,A	NA,G	NA,1	NA,inf	NA,inf	NA,0.749928	0.000208702	0.000452707
2	chr11:128653105:T:C	128653105	NA,C	NA,T	NA,1	NA,-inf	NA,inf	NA,0.805541	0.000208624	0.000456092
2	chr11:128207788:G:A	128207788	A,A	G,G	1,1	-inf,-inf	inf,inf	0.99417,0.889159	0.000208436	0.000444206
2	chr11:128131464:A:G	128131464	G,G	A,A	1,1	-inf,-inf	inf,inf	1.25703,0.924573	0.00020837	0.000459162
2	chr11:128203953:G:T	128203953	T,T	G,G	1,1	inf,-inf	inf,inf	0.00349251,1.82149	0.000208354	0.000450553
2	chr11:127999337:A:C	127999337	C,C	A,A	1,1	-inf,inf	inf,inf	1.72209,0.242549	0.000208232	0.000451203
2	chr11:128190472:G:A	128190472	NA,A	NA,G	NA,1	NA,inf	NA,inf	NA,0.758017	0.000208008	0.000449635
2	chr11:128437423:C:A	128437423	NA,A	NA,C	NA,1	NA,inf	NA,inf	NA,0.693524	0.000207716	0.000447257
2	chr11:128302748:T:A	128302748	A,A	T,T	1,1	inf,-inf	inf,inf	0.691711,1.29229	0.000207716	0.000452357
2	chr11:128222284:G:A	128222284	NA,A	NA,G	NA,1	NA,-inf	NA,inf	NA,0.808205	0.000207552	0.000453384
2	chr11:128531463:G:A	128531463	A,A	G,G	1,1	-inf,-inf	inf,inf	0.916854,1.32957	0.000207226	0.000471994
2	chr11:128504381:C:T	128504381	NA,T	NA,C	NA,1	NA,inf	NA,inf	NA,0.714412	0.000207213	0.000448266
2	chr11:128232954:G:A	128232954	A,A	G,G	1,1	inf,inf	inf,inf	0.769123,1.59914	0.000206981	0.000481909
2	chr11:128247237:A:G	128247237	NA,G	NA,A	NA,1	NA,inf	NA,inf	NA,0.749111	0.000206949	0.000448182
2	chr11:128464606:G:A	128464606	NA,A	NA,G	NA,1	NA,-inf	NA,inf	NA,0.822566	0.000206793	0.000452934
2	chr11:129025311:A:C	129025311	NA,C	NA,A	NA,1	NA,-inf	NA,inf	NA,0.798077	0.00020671	0.000449677
2	chr11:128471837:T:C	128471837	NA,C	NA,T	NA,1	NA,-inf	NA,inf	NA,0.866946	0.000206428	0.000457187
2	chr11:128362535:C:T	128362535	NA,T	NA,C	NA,1	NA,inf	NA,inf	NA,0.806814	0.000206039	0.00045048
2	chr11:128157368:C:G	128157368	NA,G	NA,C	NA,1	NA,-inf	NA,inf	NA,0.765931	0.000204802	0.000446323
2	chr11:128293974:G:A	128293974	A,NA	G,NA	1,NA	-inf,NA	inf,NA	0.955287,NA	0.000204744	0.000450013
2	chr11:128551305:A:C	128551305	NA,C	NA,A	NA,1	NA,-inf	NA,inf	NA,0.785058	0.000204713	0.000448138
2	chr11:128326677:T:G	128326677	G,G	T,T	1,1	-inf,inf	inf,inf	0.106074,1.7928	0.000204282	0.000459672
2	chr11:128280863:A:G	128280863	NA,G	NA,A	NA,1	NA,inf	NA,inf	NA,0.772408	0.000203788	0.000441486
2	chr11:128386783:T:C	128386783	NA,C	NA,T	NA,1	NA,-inf	NA,inf	NA,0.791775	0.000203417	0.000444011
2	chr11:128309542:G:A	128309542	NA,A	NA,G	NA,1	NA,-inf	NA,inf	NA,0.777694	0.000203031	0.00044329
2	chr11:128943320:A:C	128943320	NA,C	NA,A	NA,1	NA,-inf	NA,inf	NA,0.77102	0.000202847	0.000443923
2	chr11:128731896:C:T	128731896	T,T	C,C	1,1	-inf,inf	inf,inf	1.62434,0.340288	0.000202821	0.000449519
2	chr11:128272197:A:G	128272197	G,NA	A,NA	1,NA	-inf,NA	inf,NA	0.94765,NA	0.000202397	0.000444819
2	chr11:128788747:A:G	128788747	G,G	A,A	1,1	-inf,-inf	inf,inf	0.925645,0.894044	0.000202369	0.000428273
2	chr11:129084731:C:T	129084731	NA,T	NA,C	NA,1	NA,-inf	NA,inf	NA,0.783909	0.000202305	0.000440051
2	chr11:128751424:A:G	128751424	NA,G	NA,A	NA,1	NA,inf	NA,inf	NA,0.721932	0.000202115	0.000437508
2	chr11:128719312:G:C	128719312	NA,C	NA,G	NA,1	NA,inf	NA,inf	NA,0.748745	0.000202068	0.000439362
2	chr11:129016834:T:C	129016834	NA,C	NA,T	NA,1	NA,-inf	NA,inf	NA,0.752143	0.000202061	0.000441113
2	chr11:128234044:G:A	128234044	A,A	G,G	1,1	inf,inf	inf,inf	0.762051,1.58872	0.000201766	0.000469451
2	chr11:128654325:A:T	128654325	NA,T	NA,A	NA,1	NA,inf	NA,inf	NA,0.747609	0.000201605	0.00043807
2	chr11:128202821:T:TGTA	128202821	TGTA,TGTA	T,T	1,1	-inf,-inf	inf,inf	5.603e-05,1.80369	0.000201543	0.000435901
2	chr11:128732251:C:T	128732251	T,T	C,C	1,1	-inf,inf	inf,inf	1.62251,0.337663	0.000201504	0.000446606
2	chr11:128483112:C:T	128483112	T,T	C,C	1,1	-inf,-inf	inf,inf	1.15844,1.36596	0.00020124	0.000505692
2	chr11:129136837:G:C	129136837	C,NA	G,NA	1,NA	-inf,NA	inf,NA	0.963675,NA	0.000200711	0.000446404
2	chr11:128955488:C:T	128955488	T,T	C,C	1,1	-inf,-inf	inf,inf	1.49425,0.580541	0.000200308	0.000423566
2	chr11:128286248:A:C	128286248	C,NA	A,NA	1,NA	inf,NA	inf,NA	0.864235,NA	0.000200096	0.000434738
2	chr11:128493343:G:A	128493343	NA,A	NA,G	NA,1	NA,inf	NA,inf	NA,0.71652	0.000199915	0.000433591
2	chr11:128432102:T:A	128432102	NA,A	NA,T	NA,1	NA,inf	NA,inf	NA,0.668558	0.000199784	0.000430162
2	chr11:128543521:C:T	128543521	NA,T	NA,C	NA,1	NA,-inf	NA,inf	NA,0.786409	0.000199706	0.00043652
2	chr11:128211279:G:A	128211279	A,A	G,G	1,1	-inf,-inf	inf,inf	0.165736,1.78117	0.000199351	0.000432481
2	chr11:128407340:C:T	128407340	NA,T	NA,C	NA,1	NA,-inf	NA,inf	NA,0.950895	0.000199264	0.000448336
2	chr11:128203032:CA:C	128203032	C,C	CA,CA	1,1	-inf,-inf	inf,inf	0.00334037,1.7954	0.000198412	0.000429169
2	chr11:128271004:T:TA	128271004	NA,TA	NA,T	NA,1	NA,-inf	NA,inf	NA,0.785426	0.000198389	0.000431605
2	chr11:128240504:T:C	128240504	NA,C	NA,T	NA,1	NA,inf	NA,inf	NA,0.723275	0.000198291	0.000429522
2	chr11:128249567:G:A	128249567	A,A	G,G	1,1	inf,inf	inf,inf	0.102052,1.7137	0.000198248	0.000432978
2	chr11:128872339:G:A	128872339	NA,A	NA,G	NA,1	NA,inf	NA,inf	NA,0.713493	0.000198206	0.000430342
2	chr11:128036236:C:T	128036236	NA,T	NA,C	NA,1	NA,-inf	NA,inf	NA,0.773041	0.000198048	0.000432277
2	chr11:128691179:CA:C	128691179	NA,C	NA,CA	NA,1	NA,-inf	NA,inf	NA,0.765362	0.000197926	0.000432635
2	chr11:128268009:C:G	128268009	G,NA	C,NA	1,NA	-inf,NA	inf,NA	0.934138,NA	0.000197861	0.000434826
2	chr11:128008121:G:C	128008121	C,C	G,G	1,1	-inf,inf	inf,inf	1.69507,0.189602	0.000197546	0.000426331
2	chr11:128291520:T:C	128291520	C,NA	T,NA	1,NA	-inf,NA	inf,NA	0.932048,NA	0.000196825	0.000432575
2	chr11:128202819:T:TGA	128202819	TGA,TGA	T,T	1,1	inf,-inf	inf,inf	0.00181192,1.78989	0.000196712	0.000425446
2	chr11:128140500:A:C	128140500	C,C	A,A	1,1	-inf,-inf	inf,inf	1.20421,0.938513	0.00019648	0.000432562
2	chr11:128278233:A:T	128278233	T,T	A,A	1,1	-inf,-inf	inf,inf	1.00442,0.647202	0.000196369	0.000411584
2	chr11:128733253:A:C	128733253	NA,C	NA,A	NA,1	NA,inf	NA,inf	NA,0.716798	0.000195793	0.000425227
2	chr11:128206845:G:T	128206845	T,T	G,G	1,1	-inf,-inf	inf,inf	0.137353,1.77918	0.000195526	0.000423913
2	chr11:128214088:G:A	128214088	A,A	G,G	1,1	-inf,-inf	inf,inf	0.145028,1.77687	0.000195485	0.000423893
2	chr11:129124527:T:C	129124527	NA,C	NA,T	NA,1	NA,-inf	NA,inf	NA,0.730025	0.000194978	0.000425643
2	chr11:128303143:A:G	128303143	G,NA	A,NA	1,NA	-inf,NA	inf,NA	0.925818,NA	0.000194899	0.00042837
2	chr11:128413550:G:T	128413550	T,T	G,G	1,1	-inf,inf	inf,inf	2.83328,0.124253	0.000194868	0.000802101
2	chr11:128212615:G:T	128212615	T,T	G,G	1,1	-inf,-inf	inf,inf	0.135782,1.77758	0.000194798	0.000422325
2	chr11:128160117:A:G	128160117	NA,G	NA,A	NA,1	NA,-inf	NA,inf	NA,0.733229	0.000194429	0.000423704
2	chr11:128268809:A:C	128268809	C,NA	A,NA	1,NA	-inf,NA	inf,NA	0.922306,NA	0.000194113	0.00042654
2	chr11:128456527:G:A	128456527	NA,A	NA,G	NA,1	NA,-inf	NA,inf	NA,0.817468	0.000194038	0.000427685
2	chr11:128301479:A:G	128301479	NA,G	NA,A	NA,1	NA,inf	NA,inf	NA,0.724241	0.000193728	0.000417819
2	chr11:128447705:G:A	128447705	NA,A	NA,G	NA,1	NA,-inf	NA,inf	NA,0.832066	0.000193544	0.000426334
2	chr11:128797533:T:C	128797533	C,C	T,T	1,1	inf,inf	inf,inf	0.76643,1.26127	0.000193128	0.00041067
2	chr11:128739197:G:C	128739197	C,NA	G,NA	1,NA	inf,NA	inf,NA	0.807162,NA	0.000193086	0.000417882
2	chr11:128482139:C:T	128482139	NA,T	NA,C	NA,1	NA,inf	NA,inf	NA,0.852401	0.000192665	0.000427583
2	chr11:128913817:A:G	128913817	NA,G	NA,A	NA,1	NA,inf	NA,inf	NA,0.670749	0.000192566	0.000415235
2	chr11:128159242:C:T	128159242	NA,T	NA,C	NA,1	NA,-inf	NA,inf	NA,0.72614	0.000192305	0.000419068
2	chr11:128056119:C:G	128056119	NA,G	NA,C	NA,1	NA,-inf	NA,inf	NA,0.729625	0.000191665	0.000418365
2	chr11:128265574:A:G	128265574	NA,G	NA,A	NA,1	NA,inf	NA,inf	NA,0.71448	0.000191626	0.000413317
2	chr11:128850330:T:C	128850330	C,C	T,T	1,1	inf,-inf	inf,inf	0.882436,1.00273	0.000191603	0.000415661
2	chr11:128682968:G:A	128682968	NA,A	NA,G	NA,1	NA,inf	NA,inf	NA,0.667097	0.000191375	0.00041374
2	chr11:128775635:T:C	128775635	NA,C	NA,T	NA,1	NA,-inf	NA,inf	NA,0.732965	0.000191347	0.000416964
2	chr11:128681775:C:A	128681775	NA,A	NA,C	NA,1	NA,inf	NA,inf	NA,0.666788	0.000191265	0.000413506
2	chr11:128875627:T:C	128875627	C,C	T,T	1,1	inf,-inf	inf,inf	1.32985,0.367934	0.000191253	0.00040867
2	chr11:128513585:T:G	128513585	G,G	T,T	1,1	-inf,-inf	inf,inf	0.548355,1.439	0.00019124	0.000421736
2	chr11:128201445:T:C	128201445	NA,C	NA,T	NA,1	NA,-inf	NA,inf	NA,0.749063	0.000191112	0.000417767
2	chr11:127976286:A:T	127976286	NA,T	NA,A	NA,1	NA,inf	NA,inf	NA,0.706215	0.000190999	0.000414531
2	chr11:128489856:A:G	128489856	NA,G	NA,A	NA,1	NA,inf	NA,inf	NA,0.630391	0.000190967	0.0004106
2	chr11:128615758:A:G	128615758	G,G	A,A	1,1	inf,inf	inf,inf	0.0287075,1.43956	0.000190809	0.000403171
2	chr11:128276139:A:G	128276139	NA,G	NA,A	NA,1	NA,inf	NA,inf	NA,0.821829	0.000190793	0.000420707
2	chr11:128610458:C:G	128610458	G,NA	C,NA	1,NA	-inf,NA	inf,NA	0.88065,NA	0.000190673	0.000417486
2	chr11:128284931:A:G	128284931	G,NA	A,NA	1,NA	-inf,NA	inf,NA	0.910557,NA	0.000190652	0.000418841
2	chr11:128723293:G:A	128723293	A,NA	G,NA	1,NA	-inf,NA	inf,NA	0.992738,NA	0.000190067	0.000422522
2	chr11:128482112:T:A	128482112	NA,A	NA,T	NA,1	NA,-inf	NA,inf	NA,0.712426	0.000189912	0.0004138
2	chr11:128903250:A:G	128903250	NA,G	NA,A	NA,1	NA,-inf	NA,inf	NA,0.744114	0.000189529	0.000412813
2	chr11:129078067:T:C	129078067	C,NA	T,NA	1,NA	-inf,NA	inf,NA	0.928878,NA	0.000189421	0.000421109
2	chr11:128599796:C:T	128599796	NA,T	NA,C	NA,1	NA,-inf	NA,inf	NA,0.718647	0.000189385	0.000412936
2	chr11:128577835:T:A	128577835	A,NA	T,NA	1,NA	inf,NA	inf,NA	1.37036,NA	0.000188994	0.000466833
2	chr11:128297099:G:A	128297099	A,NA	G,NA	1,NA	-inf,NA	inf,NA	0.844102,NA	0.000188749	0.000411126
2	chr11:128324242:T:C	128324242	C,C	T,T	1,1	inf,inf	inf,inf	0.275604,1.35557	0.000188683	0.000401105
2	chr11:128406907:A:C	128406907	NA,C	NA,A	NA,1	NA,-inf	NA,inf	NA,0.796577	0.000188551	0.000415425
2	chr11:128638266:T:A	128638266	NA,A	NA,T	NA,1	NA,-inf	NA,inf	NA,0.745014	0.000188489	0.000412828
2	chr11:128278267:C:T	128278267	T,T	C,C	1,1	-inf,-inf	inf,inf	0.994548,0.633489	0.000188481	0.000395141
2	chr11:128439830:A:G	128439830	NA,G	NA,A	NA,1	NA,-inf	NA,inf	NA,0.81435	0.00018846	0.00041505
2	chr11:128619156:T:G	128619156	NA,G	NA,T	NA,1	NA,inf	NA,inf	NA,0.692908	0.000188422	0.000408014
2	chr11:128239449:T:C	128239449	C,C	T,T	1,1	inf,inf	inf,inf	0.666505,1.61906	0.000188115	0.000436503
2	chr11:128218197:T:C	128218197	NA,C	NA,T	NA,1	NA,inf	NA,inf	NA,0.690909	0.000188056	0.000407431
2	chr11:128230724:G:T	128230724	NA,T	NA,G	NA,1	NA,inf	NA,inf	NA,0.690026	0.000188	0.000407307
2	chr11:128014653:T:C	128014653	C,C	T,T	1,1	-inf,inf	inf,inf	1.6719,0.183276	0.000187986	0.000405787
2	chr11:128138558:G:A	128138558	NA,A	NA,G	NA,1	NA,-inf	NA,inf	NA,0.704805	0.000187864	0.000409159
2	chr11:128643328:C:T	128643328	T,T	C,C	1,1	inf,-inf	inf,inf	0.225956,1.51984	0.000187677	0.000405549
2	chr11:128262519:A:G	128262519	NA,G	NA,A	NA,1	NA,-inf	NA,inf	NA,0.770306	0.000187653	0.000410722
2	chr11:128614531:G:A	128614531	NA,A	NA,G	NA,1	NA,inf	NA,inf	NA,0.725694	0.000187484	0.000409052
2	chr11:128331898:G:A	128331898	A,A	G,G	1,1	-inf,-inf	inf,inf	0.186109,1.70443	0.000187321	0.000417053
2	chr11:128300201:T:A	128300201	A,NA	T,NA	1,NA	-inf,NA	inf,NA	0.904424,NA	0.000187264	0.000411642
2	chr11:128463314:G:T	128463314	NA,T	NA,G	NA,1	NA,inf	NA,inf	NA,0.626666	0.00018724	0.000402977
2	chr11:128302575:G:A	128302575	A,A	G,G	1,1	inf,-inf	inf,inf	0.646328,1.269	0.000187211	0.000407379
2	chr11:128338937:AC:A	128338937	NA,A	NA,AC	NA,1	NA,-inf	NA,inf	NA,0.744997	0.000187183	0.000409824
2	chr11:128638360:A:G	128638360	G,G	A,A	1,1	inf,-inf	inf,inf	0.206799,1.56749	0.000187178	0.000406838
2	chr11:128184166:C:T	128184166	NA,T	NA,C	NA,1	NA,-inf	NA,inf	NA,0.637925	0.000186506	0.000403409
2	chr11:128204693:T:TTACAG	128204693	TTACAG,TTACAG	T,T	1,1	inf,-inf	inf,inf	0.00385669,1.76162	0.000186493	0.000403459
2	chr11:128013591:T:C	128013591	C,C	T,T	1,1	-inf,inf	inf,inf	1.66736,0.184141	0.000186463	0.000402528
2	chr11:128206701:G:A	128206701	NA,A	NA,G	NA,1	NA,-inf	NA,inf	NA,0.636304	0.000186434	0.000402941
2	chr11:128115735:G:T	128115735	NA,T	NA,G	NA,1	NA,-inf	NA,inf	NA,0.725839	0.00018632	0.00040673
2	chr11:128237596:T:C	128237596	NA,C	NA,T	NA,1	NA,inf	NA,inf	NA,0.692713	0.000186315	0.000402912
2	chr11:128211593:T:C	128211593	NA,C	NA,T	NA,1	NA,inf	NA,inf	NA,0.683856	0.000186315	0.000403521
2	chr11:129009225:T:G	129009225	NA,G	NA,T	NA,1	NA,-inf	NA,inf	NA,0.749545	0.000186174	0.000404302
2	chr11:128466155:C:T	128466155	NA,T	NA,C	NA,1	NA,inf	NA,inf	NA,0.629903	0.000186167	0.000400931
2	chr11:128307433:G:A	128307433	A,A	G,G	1,1	-inf,inf	inf,inf	1.27765,0.511822	0.000186137	0.000404432
2	chr11:128634636:A:G	128634636	G,G	A,A	1,1	inf,-inf	inf,inf	0.791652,0.637224	0.000186102	0.000386751
2	chr11:129085031:T:A	129085031	NA,A	NA,T	NA,1	NA,inf	NA,inf	NA,0.680872	0.000186007	0.000403358
2	chr11:128735165:T:C	128735165	NA,C	NA,T	NA,1	NA,inf	NA,inf	NA,0.677237	0.000185908	0.000403448
2	chr11:128192866:G:A	128192866	NA,A	NA,G	NA,1	NA,inf	NA,inf	NA,0.687845	0.000185905	0.000402051
2	chr11:128260924:C:G	128260924	NA,G	NA,C	NA,1	NA,-inf	NA,inf	NA,0.763756	0.000185717	0.0004065
2	chr11:128265119:A:G	128265119	NA,G	NA,A	NA,1	NA,-inf	NA,inf	NA,0.762673	0.000185476	0.00040597
2	chr11:128453038:CA:C	128453038	NA,C	NA,CA	NA,1	NA,-inf	NA,inf	NA,0.786621	0.000185262	0.000408209
2	chr11:128174925:C:T	128174925	T,T	C,C	1,1	-inf,-inf	inf,inf	1.81594,0.136855	0.000185055	0.00040118
2	chr11:127977672:T:C	127977672	NA,C	NA,T	NA,1	NA,-inf	NA,inf	NA,0.717905	0.000185018	0.000404014
2	chr11:128699698:A:G	128699698	NA,G	NA,A	NA,1	NA,-inf	NA,inf	NA,0.723296	0.000184899	0.0004041
2	chr11:128208004:C:T	128208004	T,T	C,C	1,1	inf,inf	inf,inf	0.67356,1.60976	0.000184616	0.000432473
2	chr11:128221736:C:T	128221736	NA,T	NA,C	NA,1	NA,-inf	NA,inf	NA,0.630383	0.000184543	0.000398891
2	chr11:128222518:C:T	128222518	NA,T	NA,C	NA,1	NA,-inf	NA,inf	NA,0.630383	0.000184543	0.000398891
2	chr11:128343228:A:T	128343228	NA,T	NA,A	NA,1	NA,-inf	NA,inf	NA,0.716213	0.000184369	0.000402884
2	chr11:128301478:T:A	128301478	NA,A	NA,T	NA,1	NA,inf	NA,inf	NA,0.692929	0.000184367	0.000397761
2	chr11:128159667:G:T	128159667	NA,T	NA,G	NA,1	NA,-inf	NA,inf	NA,0.699042	0.000184306	0.000401626
2	chr11:128148273:G:A	128148273	NA,A	NA,G	NA,1	NA,inf	NA,inf	NA,0.661445	0.000184185	0.000400199
2	chr11:128942060:G:A	128942060	NA,A	NA,G	NA,1	NA,-inf	NA,inf	NA,0.694909	0.000184172	0.000402049
2	chr11:128220100:A:G	128220100	NA,G	NA,A	NA,1	NA,-inf	NA,inf	NA,0.628704	0.000184108	0.000397945
2	chr11:128235035:T:C	128235035	NA,C	NA,T	NA,1	NA,inf	NA,inf	NA,0.68407	0.000183791	0.00039748
2	chr11:128386459:G:A	128386459	NA,A	NA,G	NA,1	NA,-inf	NA,inf	NA,0.76396	0.000183373	0.000404512
2	chr11:129072900:C:T	129072900	NA,T	NA,C	NA,1	NA,-inf	NA,inf	NA,0.690917	0.000183311	0.000400127
2	chr11:128089236:T:G	128089236	G,G	T,T	1,1	-inf,-inf	inf,inf	1.4799,0.624458	0.000183257	0.000409095
2	chr11:129093384:G:T	129093384	T,NA	G,NA	1,NA	-inf,NA	inf,NA	0.862121,NA	0.000183151	0.000396311
2	chr11:128454935:C:T	128454935	NA,T	NA,C	NA,1	NA,-inf	NA,inf	NA,0.777261	0.00018271	0.000402533
2	chr11:128751348:T:C	128751348	NA,C	NA,T	NA,1	NA,inf	NA,inf	NA,0.659741	0.000182702	0.000395679
2	chr11:128643327:A:C	128643327	C,C	A,A	1,1	inf,-inf	inf,inf	0.223933,1.50544	0.000182425	0.000394206
2	chr11:128214109:T:C	128214109	C,C	T,T	1,1	inf,inf	inf,inf	0.653665,1.61413	0.000182282	0.000426387
2	chr11:128160533:T:G	128160533	NA,G	NA,T	NA,1	NA,-inf	NA,inf	NA,0.691862	0.000182225	0.000397096
2	chr11:128307982:G:A	128307982	NA,A	NA,G	NA,1	NA,inf	NA,inf	NA,0.685664	0.000182085	0.000392916
2	chr11:128347378:C:T	128347378	T,NA	C,NA	1,NA	-inf,NA	inf,NA	0.920537,NA	0.000181888	0.000401871
2	chr11:128440094:G:A	128440094	NA,A	NA,G	NA,1	NA,-inf	NA,inf	NA,0.788492	0.000181456	0.000399516
2	chr11:128843633:C:T	128843633	NA,T	NA,C	NA,1	NA,inf	NA,inf	NA,0.719289	0.000181431	0.000392771
2	chr11:128853098:A:G	128853098	G,G	A,A	1,1	inf,-inf	inf,inf	0.623866,1.23895	0.0001814	0.00039498
2	chr11:128795872:T:C	128795872	NA,C	NA,T	NA,1	NA,inf	NA,inf	NA,0.658405	0.000181352	0.000393571
2	chr11:128211902:T:C	128211902	NA,C	NA,T	NA,1	NA,inf	NA,inf	NA,0.668055	0.000181284	0.000392772
2	chr11:128268975:T:A	128268975	A,A	T,T	1,1	inf,-inf	inf,inf	0.477962,1.31378	0.000181209	0.000390213
2	chr11:128959335:G:A	128959335	NA,A	NA,G	NA,1	NA,-inf	NA,inf	NA,0.683538	0.000181058	0.000395307
2	chr11:128331724:T:C	128331724	C,C	T,T	1,1	-inf,-inf	inf,inf	0.197201,1.67996	0.000181028	0.000403004
2	chr11:128140932:A:G	128140932	G,G	A,A	1,1	-inf,-inf	inf,inf	1.16262,0.931054	0.000180968	0.000398394
2	chr11:128184747:C:T	128184747	NA,T	NA,C	NA,1	NA,inf	NA,inf	NA,0.694022	0.00018048	0.000392697
2	chr11:128455833:T:C	128455833	C,C	T,T	1,1	inf,inf	inf,inf	4.33601,0.765028	0.000180279	0.0197915
2	chr11:128567477:CA:C	128567477	NA,C	NA,CA	NA,1	NA,-inf	NA,inf	NA,0.690413	0.000180121	0.00039316
2	chr11:128157904:A:G	128157904	NA,G	NA,A	NA,1	NA,-inf	NA,inf	NA,0.683781	0.000179934	0.000392118
2	chr11:128411140:T:G	128411140	NA,G	NA,T	NA,1	NA,-inf	NA,inf	NA,0.566039	0.000179444	0.000385651
2	chr11:128246021:G:C	128246021	NA,C	NA,G	NA,1	NA,inf	NA,inf	NA,0.66856	0.000179361	0.000387946
2	chr11:128237476:G:A	128237476	NA,A	NA,G	NA,1	NA,inf	NA,inf	NA,0.667947	0.000179186	0.00038757
2	chr11:128955605:T:C	128955605	C,C	T,T	1,1	-inf,-inf	inf,inf	1.4355,0.57335	0.000178891	0.000378518
2	chr11:129098900:T:C	129098900	NA,C	NA,T	NA,1	NA,inf	NA,inf	NA,0.66558	0.000178887	0.000388327
2	chr11:128268972:TC:T	128268972	T,T	TC,TC	1,1	inf,-inf	inf,inf	0.470559,1.31107	0.000178741	0.000384854
2	chr11:128799925:C:T	128799925	T,T	C,C	1,1	-inf,-inf	inf,inf	0.946498,0.79671	0.00017872	0.000378433
2	chr11:129207309:G:A	129207309	A,A	G,G	1,1	inf,inf	inf,inf	0.577709,1.25472	0.000178704	0.000378641
2	chr11:129188681:C:G	129188681	G,G	C,C	1,1	-inf,-inf	inf,inf	0.553241,1.36073	0.000178698	0.000378388
2	chr11:128788093:A:G	128788093	NA,G	NA,A	NA,1	NA,-inf	NA,inf	NA,0.702992	0.000178308	0.000389406
2	chr11:128274198:G:A	128274198	NA,A	NA,G	NA,1	NA,-inf	NA,inf	NA,0.735936	0.000178262	0.000390118
2	chr11:128902303:C:T	128902303	NA,T	NA,C	NA,1	NA,-inf	NA,inf	NA,0.703042	0.000178163	0.000389182
2	chr11:128286506:A:G	128286506	NA,G	NA,A	NA,1	NA,-inf	NA,inf	NA,0.736147	0.0001781	0.000389809
2	chr11:128042575:G:A	128042575	NA,A	NA,G	NA,1	NA,-inf	NA,inf	NA,0.680936	0.000178034	0.000388503
2	chr11:128078820:T:C	128078820	C,NA	T,NA	1,NA	-inf,NA	inf,NA	0.808649,NA	0.00017787	0.000387866
2	chr11:128382019:G:A	128382019	NA,A	NA,G	NA,1	NA,-inf	NA,inf	NA,0.707001	0.000177744	0.000388458
2	chr11:128371727:A:G	128371727	NA,G	NA,A	NA,1	NA,-inf	NA,inf	NA,0.718844	0.000177541	0.000389417
2	chr11:129043370:TTTC:T	129043370	T,NA	TTTC,NA	1,NA	inf,NA	inf,NA	0.921405,NA	0.000177396	0.000385822
2	chr11:128819737:A:T	128819737	T,NA	A,NA	1,NA	-inf,NA	inf,NA	0.773211,NA	0.00017713	0.000383168
2	chr11:128824920:G:T	128824920	T,T	G,G	1,1	inf,inf	inf,inf	0.596792,1.31037	0.000177014	0.000382809
2	chr11:128863763:A:G	128863763	NA,G	NA,A	NA,1	NA,-inf	NA,inf	NA,0.691936	0.000176989	0.000386443
2	chr11:128813921:G:A	128813921	NA,A	NA,G	NA,1	NA,inf	NA,inf	NA,0.64328	0.000176938	0.000384037
2	chr11:128754314:G:A	128754314	NA,A	NA,G	NA,1	NA,inf	NA,inf	NA,0.641472	0.000176726	0.000383685
2	chr11:128174909:C:G	128174909	G,G	C,C	1,1	-inf,-inf	inf,inf	1.79294,0.126113	0.000176693	0.000383032
2	chr11:128813779:T:G	128813779	NA,G	NA,T	NA,1	NA,inf	NA,inf	NA,0.642288	0.000176369	0.000382786
2	chr11:128384048:G:T	128384048	T,T	G,G	1,1	inf,inf	inf,inf	0.208303,1.45944	0.00017627	0.000378421
2	chr11:128494175:G:A	128494175	A,A	G,G	1,1	-inf,inf	inf,inf	3.17767,0.242332	0.000176268	0.00122816
2	chr11:128865390:C:A	128865390	NA,A	NA,C	NA,1	NA,inf	NA,inf	NA,0.635224	0.000176224	0.000383157
2	chr11:128279157:G:T	128279157	T,NA	G,NA	1,NA	-inf,NA	inf,NA	0.862093,NA	0.000176192	0.000386953
2	chr11:128294071:C:T	128294071	T,T	C,C	1,1	-inf,inf	inf,inf	0.947877,1.01645	0.000176071	0.000389098
2	chr11:128376729:C:T	128376729	NA,T	NA,C	NA,1	NA,-inf	NA,inf	NA,0.711396	0.000175533	0.000383611
2	chr11:128730486:G:A	128730486	NA,A	NA,G	NA,1	NA,inf	NA,inf	NA,0.658389	0.000175183	0.00038092
2	chr11:128405920:T:A	128405920	NA,A	NA,T	NA,1	NA,-inf	NA,inf	NA,0.882178	0.000175157	0.000394381
2	chr11:128693831:T:C	128693831	NA,C	NA,T	NA,1	NA,-inf	NA,inf	NA,0.680601	0.000175126	0.000382274
2	chr11:128859955:AG:A	128859955	NA,A	NA,AG	NA,1	NA,-inf	NA,inf	NA,0.668372	0.000175069	0.000381283
2	chr11:128436652:C:A	128436652	NA,A	NA,C	NA,1	NA,inf	NA,inf	NA,0.572156	0.000175025	0.000377152
2	chr11:128276322:T:C	128276322	NA,C	NA,T	NA,1	NA,-inf	NA,inf	NA,0.723068	0.000174809	0.000382569
2	chr11:128766828:G:A	128766828	NA,A	NA,G	NA,1	NA,-inf	NA,inf	NA,0.684914	0.000174719	0.000381787
2	chr11:128698804:C:T	128698804	NA,T	NA,C	NA,1	NA,inf	NA,inf	NA,0.663434	0.0001744	0.000378132
2	chr11:128977225:C:T	128977225	NA,T	NA,C	NA,1	NA,-inf	NA,inf	NA,0.658246	0.00017395	0.00037972
2	chr11:128294453:C:T	128294453	NA,T	NA,C	NA,1	NA,-inf	NA,inf	NA,0.717878	0.000173835	0.000380358
2	chr11:128345414:G:A	128345414	A,A	G,G	1,1	inf,-inf	inf,inf	0.166164,1.46954	0.000173806	0.000373951
2	chr11:128304095:A:G	128304095	G,NA	A,NA	1,NA	inf,NA	inf,NA	0.906272,NA	0.000173803	0.000384289
2	chr11:128083249:C:G	128083249	NA,G	NA,C	NA,1	NA,-inf	NA,inf	NA,0.68227	0.000173785	0.000378933
2	chr11:128210980:G:C	128210980	NA,C	NA,G	NA,1	NA,inf	NA,inf	NA,0.639815	0.000173615	0.000376231
2	chr11:128329150:A:T	128329150	NA,T	NA,A	NA,1	NA,-inf	NA,inf	NA,0.685883	0.000173582	0.000379051
2	chr11:128809555:G:A	128809555	A,A	G,G	1,1	-inf,-inf	inf,inf	0.892548,0.835891	0.000173374	0.000367149
2	chr11:128462740:A:G	128462740	NA,G	NA,A	NA,1	NA,inf	NA,inf	NA,0.602721	0.000173301	0.000374271
2	chr11:128727965:A:G	128727965	NA,G	NA,A	NA,1	NA,inf	NA,inf	NA,0.65092	0.000173239	0.000376692
2	chr11:128403756:C:G	128403756	NA,G	NA,C	NA,1	NA,-inf	NA,inf	NA,0.867118	0.000173081	0.000388942
2	chr11:128282093:C:T	128282093	NA,T	NA,C	NA,1	NA,-inf	NA,inf	NA,0.715971	0.000173003	0.000378598
2	chr11:128280205:C:T	128280205	NA,T	NA,C	NA,1	NA,-inf	NA,inf	NA,0.716041	0.000172985	0.000378561
2	chr11:128853662:T:C	128853662	C,C	T,T	1,1	inf,-inf	inf,inf	0.755396,1.06745	0.000172935	0.000375406
2	chr11:128216856:T:A	128216856	A,A	T,T	1,1	inf,inf	inf,inf	0.66636,1.57619	0.000172877	0.000404504
2	chr11:128223342:C:T	128223342	T,T	C,C	1,1	inf,inf	inf,inf	1.21142,1.08036	0.000172814	0.000401804
2	chr11:128267349:A:T	128267349	NA,T	NA,A	NA,1	NA,-inf	NA,inf	NA,0.673254	0.000172731	0.000377062
2	chr11:128285184:A:G	128285184	NA,G	NA,A	NA,1	NA,-inf	NA,inf	NA,0.713806	0.000172416	0.00037731
2	chr11:128902863:G:A	128902863	NA,A	NA,G	NA,1	NA,inf	NA,inf	NA,0.616678	0.000172122	0.000373414
2	chr11:128040110:T:C	128040110	C,NA	T,NA	1,NA	-inf,NA	inf,NA	0.834663,NA	0.000171889	0.000376702
2	chr11:128755050:C:T	128755050	NA,T	NA,C	NA,1	NA,inf	NA,inf	NA,0.624162	0.000171874	0.000373169
2	chr11:128527857:T:C	128527857	NA,C	NA,T	NA,1	NA,-inf	NA,inf	NA,0.639358	0.000171591	0.00037315
2	chr11:128424748:C:T	128424748	NA,T	NA,C	NA,1	NA,-inf	NA,inf	NA,0.70063	0.000171394	0.000375133
2	chr11:128048006:T:C	128048006	NA,C	NA,T	NA,1	NA,-inf	NA,inf	NA,0.666537	0.000171384	0.000374436
2	chr11:128448162:G:T	128448162	T,NA	G,NA	1,NA	-inf,NA	inf,NA	1.04063,NA	0.000171284	0.0003881
2	chr11:128459379:A:G	128459379	G,NA	A,NA	1,NA	inf,NA	inf,NA	0.45532,NA	0.000171204	0.000361444
2	chr11:128449644:G:C	128449644	NA,C	NA,G	NA,1	NA,-inf	NA,inf	NA,0.731912	0.000171065	0.000376725
2	chr11:128341812:GA:G	128341812	G,G	GA,GA	1,1	inf,-inf	inf,inf	0.209364,1.42585	0.000170522	0.000366344
2	chr11:128800583:A:G	128800583	NA,G	NA,A	NA,1	NA,inf	NA,inf	NA,0.620346	0.000170514	0.000370108
2	chr11:128041594:G:T	128041594	NA,T	NA,G	NA,1	NA,-inf	NA,inf	NA,0.65993	0.00016992	0.00037118
2	chr11:128280755:T:G	128280755	G,G	T,T	1,1	-inf,-inf	inf,inf	0.986475,0.576394	0.000169693	0.000356016
2	chr11:128045013:C:T	128045013	NA,T	NA,C	NA,1	NA,-inf	NA,inf	NA,0.658961	0.000169669	0.00037063
2	chr11:128041592:T:TC	128041592	NA,TC	NA,T	NA,1	NA,-inf	NA,inf	NA,0.658961	0.000169669	0.00037063
2	chr11:128643562:A:G	128643562	G,G	A,A	1,1	inf,-inf	inf,inf	0.32066,1.39713	0.000169584	0.000365933
2	chr11:128817282:C:T	128817282	NA,T	NA,C	NA,1	NA,inf	NA,inf	NA,0.616173	0.000169458	0.000367811
2	chr11:127973836:C:T	127973836	T,NA	C,NA	1,NA	-inf,NA	inf,NA	0.78193,NA	0.000169438	0.000369592
2	chr11:128041591:A:T	128041591	NA,T	NA,A	NA,1	NA,-inf	NA,inf	NA,0.657956	0.000169412	0.000370067
2	chr11:128730061:G:A	128730061	NA,A	NA,G	NA,1	NA,inf	NA,inf	NA,0.635635	0.000169183	0.00036788
2	chr11:128704962:G:T	128704962	T,NA	G,NA	1,NA	inf,NA	inf,NA	0.697436,NA	0.000169103	0.000364482
2	chr11:128789178:T:C	128789178	C,C	T,T	1,1	-inf,-inf	inf,inf	0.893066,0.823557	0.000168864	0.00035772
2	chr11:128610725:T:TC	128610725	NA,TC	NA,T	NA,1	NA,inf	NA,inf	NA,0.657436	0.000168819	0.000368264
2	chr11:128030023:A:G	128030023	NA,G	NA,A	NA,1	NA,inf	NA,inf	NA,0.604694	0.000168465	0.000365391
2	chr11:128277553:C:T	128277553	T,NA	C,NA	1,NA	-inf,NA	inf,NA	0.833065,NA	0.000168241	0.000369397
2	chr11:128322485:T:G	128322485	NA,G	NA,T	NA,1	NA,-inf	NA,inf	NA,0.665787	0.000167692	0.000366362
2	chr11:128138328:A:G	128138328	NA,G	NA,A	NA,1	NA,-inf	NA,inf	NA,0.660778	0.000167592	0.00036544
2	chr11:128223166:G:A	128223166	NA,A	NA,G	NA,1	NA,inf	NA,inf	NA,0.623201	0.00016723	0.000361808
2	chr11:128841142:C:T	128841142	T,T	C,C	1,1	inf,inf	inf,inf	1.31877,0.180892	0.000166942	0.000354549
2	chr11:128048501:C:G	128048501	NA,G	NA,C	NA,1	NA,-inf	NA,inf	NA,0.645455	0.000166888	0.000363839
2	chr11:128794013:G:T	128794013	T,T	G,G	1,1	-inf,-inf	inf,inf	0.979729,0.723723	0.000166631	0.000353118
2	chr11:128836639:T:C	128836639	C,C	T,T	1,1	inf,inf	inf,inf	1.3299,0.258793	0.000166491	0.000355836
2	chr11:128348634:G:A	128348634	NA,A	NA,G	NA,1	NA,inf	NA,inf	NA,0.611146	0.000166393	0.000360849
2	chr11:128645229:T:C	128645229	NA,C	NA,T	NA,1	NA,inf	NA,inf	NA,0.606346	0.000166241	0.000361011
2	chr11:128335316:G:T	128335316	NA,T	NA,G	NA,1	NA,-inf	NA,inf	NA,0.645285	0.000166229	0.000363063
2	chr11:128870521:G:A	128870521	NA,A	NA,G	NA,1	NA,-inf	NA,inf	NA,0.628687	0.000166087	0.000362218
2	chr11:128611181:A:G	128611181	NA,G	NA,A	NA,1	NA,inf	NA,inf	NA,0.646647	0.000166018	0.000362157
2	chr11:128451101:G:A	128451101	NA,A	NA,G	NA,1	NA,-inf	NA,inf	NA,0.724557	0.000166	0.000365129
2	chr11:128209440:GATA:G	128209440	G,G	GATA,GATA	1,1	inf,-inf	inf,inf	0.0115873,1.69385	0.000165718	0.000358484
2	chr11:128892717:G:A	128892717	NA,A	NA,G	NA,1	NA,inf	NA,inf	NA,0.609113	0.000165504	0.000358727
2	chr11:128826095:G:A	128826095	NA,A	NA,G	NA,1	NA,-inf	NA,inf	NA,0.64156	0.000165146	0.000359949
2	chr11:128122137:C:A	128122137	A,NA	C,NA	1,NA	-inf,NA	inf,NA	0.837854,NA	0.000164863	0.000358001
2	chr11:128871598:A:G	128871598	NA,G	NA,A	NA,1	NA,inf	NA,inf	NA,0.600088	0.000164765	0.000356773
2	chr11:128516719:A:T	128516719	NA,T	NA,A	NA,1	NA,-inf	NA,inf	NA,0.633642	0.000164704	0.000358818
2	chr11:128433009:G:T	128433009	NA,T	NA,G	NA,1	NA,-inf	NA,inf	NA,0.504149	0.000163941	0.000352437
2	chr11:128432998:A:T	128432998	NA,T	NA,A	NA,1	NA,-inf	NA,inf	NA,0.504149	0.000163941	0.000352437
2	chr11:128693788:T:C	128693788	NA,C	NA,T	NA,1	NA,inf	NA,inf	NA,0.592479	0.000163895	0.000355474
2	chr11:128514702:C:T	128514702	NA,T	NA,C	NA,1	NA,inf	NA,inf	NA,0.587362	0.000163873	0.000355115
2	chr11:128903124:C:G	128903124	NA,G	NA,C	NA,1	NA,inf	NA,inf	NA,0.58581	0.00016383	0.00035537
2	chr11:128886623:C:G	128886623	NA,G	NA,C	NA,1	NA,-inf	NA,inf	NA,0.625768	0.000163811	0.000357226
2	chr11:128914926:GC:G	128914926	G,NA	GC,NA	1,NA	-inf,NA	inf,NA	0.747397,NA	0.000163738	0.000355028
2	chr11:128902815:T:C	128902815	NA,C	NA,T	NA,1	NA,inf	NA,inf	NA,0.587642	0.000163604	0.00035555
2	chr11:128789886:G:A	128789886	A,A	G,G	1,1	-inf,-inf	inf,inf	0.897621,0.80033	0.000163564	0.000346563
2	chr11:129023724:T:C	129023724	NA,C	NA,T	NA,1	NA,inf	NA,inf	NA,0.60871	0.000163507	0.00035545
2	chr11:128749798:T:C	128749798	NA,C	NA,T	NA,1	NA,-inf	NA,inf	NA,0.636277	0.000163427	0.000356701
2	chr11:128216996:G:A	128216996	A,A	G,G	1,1	inf,-inf	inf,inf	0.00852987,1.68651	0.000163424	0.000353564
2	chr11:128678129:C:A	128678129	A,NA	C,NA	1,NA	inf,NA	inf,NA	1.00551,NA	0.00016324	0.000373196
2	chr11:128468721:C:T	128468721	NA,T	NA,C	NA,1	NA,inf	NA,inf	NA,0.565256	0.000163171	0.000352547
2	chr11:128174838:G:A	128174838	NA,A	NA,G	NA,1	NA,inf	NA,inf	NA,0.597823	0.000162954	0.000353054
2	chr11:128798817:A:G	128798817	NA,G	NA,A	NA,1	NA,inf	NA,inf	NA,0.589413	0.000162869	0.000353549
2	chr11:128328242:A:G	128328242	NA,G	NA,A	NA,1	NA,inf	NA,inf	NA,0.543402	0.000162863	0.000350776
2	chr11:128130939:C:T	128130939	NA,T	NA,C	NA,1	NA,-inf	NA,inf	NA,0.642131	0.000162758	0.000355004
2	chr11:128066695:A:G	128066695	G,G	A,A	1,1	-inf,-inf	inf,inf	1.42826,0.603074	0.000162698	0.000363013
2	chr11:128346588:T:C	128346588	C,C	T,T	1,1	inf,-inf	inf,inf	0.214848,1.39465	0.000162571	0.000349219
2	chr11:128638833:G:T	128638833	NA,T	NA,G	NA,1	NA,-inf	NA,inf	NA,0.622373	0.000162485	0.00035365
2	chr11:128131377:T:A	128131377	NA,A	NA,T	NA,1	NA,-inf	NA,inf	NA,0.640472	0.000162362	0.000354138
2	chr11:128806265:C:T	128806265	T,T	C,C	1,1	-inf,-inf	inf,inf	0.942496,0.745007	0.000162258	0.000343795
2	chr11:128209806:C:G	128209806	G,G	C,C	1,1	inf,-inf	inf,inf	0.0079765,1.68272	0.000162227	0.000350981
2	chr11:128226871:T:C	128226871	NA,C	NA,T	NA,1	NA,inf	NA,inf	NA,0.604489	0.000162206	0.000351102
2	chr11:128638610:T:C	128638610	NA,C	NA,T	NA,1	NA,-inf	NA,inf	NA,0.620852	0.000162116	0.000352846
2	chr11:128209336:C:T	128209336	T,T	C,C	1,1	inf,-inf	inf,inf	0.00564184,1.68258	0.000162109	0.000350741
2	chr11:128638564:G:A	128638564	NA,A	NA,G	NA,1	NA,-inf	NA,inf	NA,0.620769	0.000162094	0.000352798
2	chr11:128131368:G:A	128131368	NA,A	NA,G	NA,1	NA,-inf	NA,inf	NA,0.639222	0.000162062	0.000353483
2	chr11:128849742:A:T	128849742	NA,T	NA,A	NA,1	NA,inf	NA,inf	NA,0.617051	0.000161964	0.000352247
2	chr11:128638038:G:A	128638038	NA,A	NA,G	NA,1	NA,-inf	NA,inf	NA,0.619933	0.000161894	0.000352363
2	chr11:128931428:C:T	128931428	NA,T	NA,C	NA,1	NA,-inf	NA,inf	NA,0.63023	0.000161821	0.00035336
2	chr11:128848161:G:A	128848161	A,A	G,G	1,1	inf,-inf	inf,inf	0.947056,0.835773	0.000161666	0.00035048
2	chr11:128247822:C:G	128247822	NA,G	NA,C	NA,1	NA,inf	NA,inf	NA,0.596441	0.000161613	0.000349664
2	chr11:128573204:A:C	128573204	C,C	A,A	1,1	-inf,-inf	inf,inf	0.0807115,1.47863	0.000161476	0.000347439
2	chr11:128820650:G:A	128820650	A,NA	G,NA	1,NA	inf,NA	inf,NA	0.751547,NA	0.000161363	0.000352217
2	chr11:128310062:A:G	128310062	NA,G	NA,A	NA,1	NA,-inf	NA,inf	NA,0.668469	0.000161259	0.000352838
2	chr11:128377363:G:A	128377363	NA,A	NA,G	NA,1	NA,-inf	NA,inf	NA,0.652396	0.000161173	0.00035212
2	chr11:128435848:CT:C	128435848	NA,C	NA,CT	NA,1	NA,-inf	NA,inf	NA,0.688367	0.000161154	0.000354603
2	chr11:127983899:A:G	127983899	NA,G	NA,A	NA,1	NA,inf	NA,inf	NA,0.577697	0.000160903	0.000349029
2	chr11:129204729:G:C	129204729	NA,C	NA,G	NA,1	NA,inf	NA,inf	NA,0.647954	0.000160841	0.000347295
2	chr11:129025535:T:C	129025535	NA,C	NA,T	NA,1	NA,inf	NA,inf	NA,0.597837	0.000160756	0.000349416
2	chr11:127980729:A:C	127980729	NA,C	NA,A	NA,1	NA,inf	NA,inf	NA,0.576895	0.000160623	0.000348439
2	chr11:128640459:T:C	128640459	NA,C	NA,T	NA,1	NA,-inf	NA,inf	NA,0.613823	0.000160421	0.000349162
2	chr11:128055823:A:G	128055823	NA,G	NA,A	NA,1	NA,-inf	NA,inf	NA,0.634394	0.000160413	0.000349995
2	chr11:128230420:T:C	128230420	NA,C	NA,T	NA,1	NA,-inf	NA,inf	NA,0.541922	0.000160319	0.000346734
2	chr11:128943933:T:C	128943933	C,C	T,T	1,1	-inf,-inf	inf,inf	1.31421,0.718789	0.000160292	0.000338204
2	chr11:129092216:T:TA	129092216	NA,TA	NA,T	NA,1	NA,inf	NA,inf	NA,0.601984	0.000160272	0.000348465
2	chr11:128061306:G:A	128061306	A,NA	G,NA	1,NA	-inf,NA	inf,NA	0.874914,NA	0.000160017	0.000357286
2	chr11:128209641:T:G	128209641	G,G	T,T	1,1	inf,-inf	inf,inf	0.00458375,1.67522	0.000159958	0.000346103
2	chr11:128253877:C:T	128253877	NA,T	NA,C	NA,1	NA,-inf	NA,inf	NA,0.662961	0.000159862	0.000349793
2	chr11:128141682:G:A	128141682	A,A	G,G	1,1	-inf,-inf	inf,inf	1.21647,0.792864	0.000159856	0.000351728
2	chr11:128832948:C:T	128832948	NA,T	NA,C	NA,1	NA,-inf	NA,inf	NA,0.634184	0.000159744	0.000348953
2	chr11:129208132:T:C	129208132	NA,C	NA,T	NA,1	NA,inf	NA,inf	NA,0.642752	0.000159672	0.000344766
2	chr11:128636613:G:T	128636613	T,NA	G,NA	1,NA	-inf,NA	inf,NA	0.767723,NA	0.000159508	0.000348742
2	chr11:128214219:G:A	128214219	A,A	G,G	1,1	inf,-inf	inf,inf	0.0148227,1.67129	0.0001594	0.000344812
2	chr11:128210003:C:A	128210003	A,A	C,C	1,1	inf,-inf	inf,inf	0.00406335,1.67226	0.000159089	0.000344232
2	chr11:128666384:AC:A	128666384	NA,A	NA,AC	NA,1	NA,inf	NA,inf	NA,0.548181	0.000158723	0.000343419
2	chr11:128069449:T:C	128069449	NA,C	NA,T	NA,1	NA,-inf	NA,inf	NA,0.625654	0.000158691	0.000346178
2	chr11:128879013:A:G	128879013	G,G	A,A	1,1	inf,-inf	inf,inf	0.264843,1.45857	0.000158673	0.000346287
2	chr11:128152476:A:G	128152476	G,G	A,A	1,1	-inf,-inf	inf,inf	1.17738,0.830274	0.000158649	0.00034907
2	chr11:129133343:A:G	129133343	NA,G	NA,A	NA,1	NA,inf	NA,inf	NA,0.591357	0.000158557	0.000345282
2	chr11:128167550:T:C	128167550	NA,C	NA,T	NA,1	NA,inf	NA,inf	NA,0.588248	0.000158421	0.000343138
2	chr11:129151820:C:T	129151820	T,NA	C,NA	1,NA	inf,NA	inf,NA	0.790985,NA	0.000158421	0.000345996
2	chr11:128144955:T:C	128144955	NA,C	NA,T	NA,1	NA,-inf	NA,inf	NA,0.592558	0.000158048	0.000344233
2	chr11:128078667:A:G	128078667	G,G	A,A	1,1	-inf,-inf	inf,inf	1.39041,0.628093	0.000157786	0.000351987
2	chr11:129156743:C:T	129156743	NA,T	NA,C	NA,1	NA,inf	NA,inf	NA,0.634322	0.000157756	0.000340662
2	chr11:128789645:C:T	128789645	T,T	C,C	1,1	inf,inf	inf,inf	0.142217,1.66472	0.000157655	0.000338084
2	chr11:128052275:T:C	128052275	NA,C	NA,T	NA,1	NA,-inf	NA,inf	NA,0.606989	0.000157625	0.000343622
2	chr11:128754081:AT:A	128754081	A,A	AT,AT	1,1	inf,-inf	inf,inf	1.54378,0.131135	0.000157623	0.000344048
2	chr11:128302148:C:T	128302148	NA,T	NA,C	NA,1	NA,inf	NA,inf	NA,0.586963	0.000157497	0.000339983
2	chr11:128935370:T:A	128935370	A,NA	T,NA	1,NA	-inf,NA	inf,NA	0.74185,NA	0.000157492	0.000344426
2	chr11:128299536:TC:T	128299536	NA,T	NA,TC	NA,1	NA,inf	NA,inf	NA,0.586893	0.000157439	0.000339862
2	chr11:128302434:G:A	128302434	NA,A	NA,G	NA,1	NA,inf	NA,inf	NA,0.585292	0.000157102	0.000339138
2	chr11:127987442:G:C	127987442	NA,C	NA,G	NA,1	NA,-inf	NA,inf	NA,0.609004	0.000156966	0.000342663
2	chr11:128814828:T:C	128814828	NA,C	NA,T	NA,1	NA,inf	NA,inf	NA,0.567923	0.000156965	0.000341416
2	chr11:128581259:A:G	128581259	NA,G	NA,A	NA,1	NA,inf	NA,inf	NA,0.58874	0.000156899	0.000341438
2	chr11:128456676:C:T	128456676	NA,T	NA,C	NA,1	NA,inf	NA,inf	NA,0.492703	0.000156865	0.000337371
2	chr11:129078608:T:G	129078608	NA,G	NA,T	NA,1	NA,-inf	NA,inf	NA,0.587174	0.000156715	0.000341952
2	chr11:129001959:G:A	129001959	NA,A	NA,G	NA,1	NA,-inf	NA,inf	NA,0.600419	0.000156707	0.000342048
2	chr11:128115601:T:G	128115601	NA,G	NA,T	NA,1	NA,inf	NA,inf	NA,0.586447	0.000156672	0.000338863
2	chr11:128205051:T:C	128205051	C,C	T,T	1,1	-inf,-inf	inf,inf	0.00248097,1.66274	0.000156233	0.000338114
2	chr11:128432343:C:A	128432343	NA,A	NA,C	NA,1	NA,inf	NA,inf	NA,0.498693	0.000156081	0.000335993
2	chr11:128523282:C:T	128523282	NA,T	NA,C	NA,1	NA,-inf	NA,inf	NA,0.576948	0.000155869	0.000339029
2	chr11:128448708:G:C	128448708	NA,C	NA,G	NA,1	NA,-inf	NA,inf	NA,0.662985	0.000155551	0.000342154
2	chr11:128202299:C:T	128202299	T,T	C,C	1,1	-inf,-inf	inf,inf	0.0977374,1.65761	0.000155535	0.000337112
2	chr11:128806188:TATTA:T	128806188	NA,T	NA,TATTA	NA,1	NA,inf	NA,inf	NA,0.559974	0.000155431	0.000337431
2	chr11:129180680:T:C	129180680	NA,C	NA,T	NA,1	NA,-inf	NA,inf	NA,0.582847	0.00015534	0.000338553
2	chr11:128298453:T:G	128298453	NA,G	NA,T	NA,1	NA,inf	NA,inf	NA,0.576712	0.000155132	0.000334911
2	chr11:128675140:G:T	128675140	NA,T	NA,G	NA,1	NA,-inf	NA,inf	NA,0.61642	0.000154997	0.000338649
2	chr11:128297484:C:T	128297484	NA,T	NA,C	NA,1	NA,inf	NA,inf	NA,0.575158	0.000154858	0.000334315
2	chr11:128872308:T:C	128872308	NA,C	NA,T	NA,1	NA,inf	NA,inf	NA,0.566293	0.000154744	0.000336477
2	chr11:128307540:CAT:C	128307540	NA,C	NA,CAT	NA,1	NA,inf	NA,inf	NA,0.553882	0.000154662	0.000335068
2	chr11:128209665:T:C	128209665	C,C	T,T	1,1	inf,inf	inf,inf	0.658536,1.5179	0.000154587	0.000361373
2	chr11:128325334:T:C	128325334	NA,C	NA,T	NA,1	NA,-inf	NA,inf	NA,0.596814	0.0001543	0.000337022
2	chr11:128212169:A:G	128212169	G,G	A,A	1,1	inf,-inf	inf,inf	0.00056431,1.65541	0.000154202	0.00033372
2	chr11:128673435:A:G	128673435	NA,G	NA,A	NA,1	NA,-inf	NA,inf	NA,0.603524	0.000154136	0.000336819
2	chr11:129195988:G:C	129195988	C,NA	G,NA	1,NA	inf,NA	inf,NA	0.712195,NA	0.000154108	0.000334541
2	chr11:128218643:C:T	128218643	NA,T	NA,C	NA,1	NA,inf	NA,inf	NA,0.568441	0.000153955	0.000333229
2	chr11:128212178:C:T	128212178	T,T	C,C	1,1	inf,-inf	inf,inf	0.00905855,1.65251	0.00015389	0.000332962
2	chr11:128512797:G:T	128512797	NA,T	NA,G	NA,1	NA,inf	NA,inf	NA,0.546036	0.000153817	0.000333402
2	chr11:128420779:G:A	128420779	NA,A	NA,G	NA,1	NA,-inf	NA,inf	NA,0.680056	0.000153755	0.000340034
2	chr11:128212856:C:G	128212856	G,G	C,C	1,1	inf,-inf	inf,inf	0.0105022,1.65114	0.000153589	0.0003323
2	chr11:128930313:G:A	128930313	NA,A	NA,G	NA,1	NA,inf	NA,inf	NA,0.572637	0.000153458	0.00033297
2	chr11:128207649:G:C	128207649	NA,C	NA,G	NA,1	NA,inf	NA,inf	NA,0.565909	0.000153378	0.000331987
2	chr11:129105663:T:C	129105663	NA,C	NA,T	NA,1	NA,inf	NA,inf	NA,0.571396	0.000153165	0.000333031
2	chr11:129174584:G:C	129174584	C,C	G,G	1,1	-inf,inf	inf,inf	0.0715423,1.48418	0.00015301	0.000331462
2	chr11:128817240:A:G	128817240	G,G	A,A	1,1	-inf,-inf	inf,inf	1.41615,0.097124	0.000152999	0.000327575
2	chr11:129101244:A:G	129101244	NA,G	NA,A	NA,1	NA,inf	NA,inf	NA,0.570608	0.000152984	0.000332637
2	chr11:128194756:C:T	128194756	NA,T	NA,C	NA,1	NA,-inf	NA,inf	NA,0.535063	0.00015288	0.000331643
2	chr11:128407559:G:A	128407559	A,A	G,G	1,1	-inf,inf	inf,inf	2.28114,0.703691	0.000152798	0.000589883
2	chr11:129115480:T:C	129115480	NA,C	NA,T	NA,1	NA,inf	NA,inf	NA,0.569561	0.00015275	0.00033213
2	chr11:128107680:A:C	128107680	C,C	A,A	1,1	-inf,-inf	inf,inf	1.35857,0.648183	0.000152749	0.000340863
2	chr11:128922979:C:T	128922979	NA,T	NA,C	NA,1	NA,inf	NA,inf	NA,0.533692	0.000152728	0.000330046
2	chr11:129109390:T:C	129109390	NA,C	NA,T	NA,1	NA,inf	NA,inf	NA,0.569448	0.000152725	0.000332074
2	chr11:128645815:G:A	128645815	NA,A	NA,G	NA,1	NA,-inf	NA,inf	NA,0.585218	0.000152589	0.000332761
2	chr11:128384609:T:C	128384609	C,C	T,T	1,1	-inf,-inf	inf,inf	1.57065,0.243994	0.000152568	0.000342344
2	chr11:128078944:C:T	128078944	NA,T	NA,C	NA,1	NA,-inf	NA,inf	NA,0.593159	0.000152541	0.00033305
2	chr11:128820427:T:C	128820427	NA,C	NA,T	NA,1	NA,inf	NA,inf	NA,0.54814	0.00015253	0.000331151
2	chr11:129109249:A:C	129109249	NA,C	NA,A	NA,1	NA,inf	NA,inf	NA,0.567667	0.000152328	0.000331213
2	chr11:128218045:A:G	128218045	G,G	A,A	1,1	inf,-inf	inf,inf	0.0105016,1.64626	0.000152281	0.000329472
2	chr11:128983246:G:A	128983246	NA,A	NA,G	NA,1	NA,inf	NA,inf	NA,0.558647	0.00015218	0.000330518
2	chr11:128218046:G:C	128218046	C,C	G,G	1,1	inf,-inf	inf,inf	0.00544624,1.64626	0.000152022	0.000328956
2	chr11:128067871:A:G	128067871	G,G	A,A	1,1	-inf,-inf	inf,inf	1.35914,0.64003	0.000152006	0.000339039
2	chr11:128899477:G:A	128899477	NA,A	NA,G	NA,1	NA,-inf	NA,inf	NA,0.591747	0.000151707	0.000330395
2	chr11:128205390:C:G	128205390	G,G	C,C	1,1	inf,-inf	inf,inf	0.00320208,1.64529	0.000151667	0.000328205
2	chr11:128742842:G:A	128742842	NA,A	NA,G	NA,1	NA,-inf	NA,inf	NA,0.566442	0.000151505	0.000329724
2	chr11:128810025:GC:G	128810025	NA,G	NA,GC	NA,1	NA,inf	NA,inf	NA,0.542437	0.000151451	0.000328802
2	chr11:128168366:G:A	128168366	A,A	G,G	1,1	-inf,-inf	inf,inf	0.391262,1.29976	0.000151436	0.000326879
2	chr11:128208136:C:T	128208136	T,T	C,C	1,1	inf,-inf	inf,inf	0.00827948,1.64337	0.000151391	0.00032757
2	chr11:129162901:C:T	129162901	NA,T	NA,C	NA,1	NA,-inf	NA,inf	NA,0.57983	0.000151257	0.000330432
2	chr11:128679064:C:G	128679064	NA,G	NA,C	NA,1	NA,inf	NA,inf	NA,0.516948	0.00015113	0.0003271
2	chr11:128206884:T:C	128206884	C,C	T,T	1,1	-inf,-inf	inf,inf	0.00185762,1.64406	0.000151058	0.000326945
2	chr11:128567107:G:A	128567107	NA,A	NA,G	NA,1	NA,inf	NA,inf	NA,0.547908	0.000150876	0.000327202
2	chr11:128206913:C:T	128206913	T,T	C,C	1,1	inf,-inf	inf,inf	0.00966447,1.64101	0.000150836	0.000326357
2	chr11:128220974:C:T	128220974	NA,T	NA,C	NA,1	NA,-inf	NA,inf	NA,0.607998	0.000150811	0.000330081
2	chr11:129194047:A:T	129194047	NA,T	NA,A	NA,1	NA,-inf	NA,inf	NA,0.559988	0.000150678	0.000328736
2	chr11:128727822:C:G	128727822	NA,G	NA,C	NA,1	NA,inf	NA,inf	NA,0.523489	0.000150475	0.00032681
2	chr11:128421963:T:A	128421963	NA,A	NA,T	NA,1	NA,inf	NA,inf	NA,0.494947	0.000150397	0.000324631
2	chr11:128705935:C:T	128705935	NA,T	NA,C	NA,1	NA,-inf	NA,inf	NA,0.586999	0.000150309	0.000328291
2	chr11:129148352:C:T	129148352	T,NA	C,NA	1,NA	-inf,NA	inf,NA	0.729295,NA	0.000150279	0.000325315
2	chr11:128680012:C:T	128680012	NA,T	NA,C	NA,1	NA,inf	NA,inf	NA,0.512699	0.000150202	0.000325104
2	chr11:128359258:T:C	128359258	C,NA	T,NA	1,NA	-inf,NA	inf,NA	0.737183,NA	0.000150161	0.000328403
2	chr11:128748698:G:A	128748698	NA,A	NA,G	NA,1	NA,inf	NA,inf	NA,0.527761	0.000150114	0.000325933
2	chr11:128163578:A:T	128163578	T,T	A,A	1,1	-inf,-inf	inf,inf	0.57097,1.24825	0.000149956	0.00032706
2	chr11:128679119:A:T	128679119	NA,T	NA,A	NA,1	NA,inf	NA,inf	NA,0.511815	0.000149937	0.000324534
2	chr11:128348996:C:T	128348996	NA,T	NA,C	NA,1	NA,-inf	NA,inf	NA,0.577242	0.000149871	0.000327324
2	chr11:128109714:A:G	128109714	G,G	A,A	1,1	-inf,-inf	inf,inf	1.39609,0.585229	0.000149724	0.000333995
2	chr11:128148388:C:T	128148388	NA,T	NA,C	NA,1	NA,-inf	NA,inf	NA,0.585982	0.000149689	0.000326365
2	chr11:127968556:C:T	127968556	NA,T	NA,C	NA,1	NA,inf	NA,inf	NA,0.530525	0.000149675	0.000324775
2	chr11:128431814:C:A	128431814	NA,A	NA,C	NA,1	NA,-inf	NA,inf	NA,0.635658	0.000149662	0.000329101
2	chr11:128666075:T:TTTTCTTTCTTC	128666075	NA,TTTTCTTTCTTC	NA,T	NA,1	NA,inf	NA,inf	NA,0.527927	0.000149516	0.000323722
2	chr11:128870714:G:A	128870714	NA,A	NA,G	NA,1	NA,-inf	NA,inf	NA,0.558788	0.000149422	0.000325885
2	chr11:128248770:G:C	128248770	C,C	G,G	1,1	inf,inf	inf,inf	0.663844,1.48718	0.000149343	0.000345987
2	chr11:128770582:T:G	128770582	G,NA	T,NA	1,NA	-inf,NA	inf,NA	0.750402,NA	0.000149286	0.000326944
2	chr11:128460625:T:C	128460625	C,C	T,T	1,1	inf,inf	inf,inf	4.45034,1.91541	0.000149253	0.225591
2	chr11:128241561:T:G	128241561	G,G	T,T	1,1	inf,inf	inf,inf	0.765388,1.42967	0.000149108	0.000347717
2	chr11:128904722:T:G	128904722	NA,G	NA,T	NA,1	NA,inf	NA,inf	NA,0.523852	0.000149048	0.000323499
2	chr11:128442298:A:G	128442298	G,NA	A,NA	1,NA	-inf,NA	inf,NA	2.23046,NA	0.000149034	0.000776829
2	chr11:128740368:C:T	128740368	T,T	C,C	1,1	inf,-inf	inf,inf	1.47396,0.266277	0.000148981	0.000326433
2	chr11:128687459:G:C	128687459	NA,C	NA,G	NA,1	NA,inf	NA,inf	NA,0.53486	0.000148809	0.000322701
2	chr11:128369585:C:T	128369585	NA,T	NA,C	NA,1	NA,-inf	NA,inf	NA,0.586744	0.000148789	0.000325632
2	chr11:128193423:A:C	128193423	NA,C	NA,A	NA,1	NA,-inf	NA,inf	NA,0.597835	0.000148608	0.00032509
2	chr11:128798945:G:A	128798945	A,A	G,G	1,1	-inf,-inf	inf,inf	0.921051,0.718466	0.000148584	0.00031503
2	chr11:128213405:G:T	128213405	T,T	G,G	1,1	inf,-inf	inf,inf	0.00860333,1.63239	0.000148532	0.000321388
2	chr11:129094866:G:A	129094866	A,NA	G,NA	1,NA	inf,NA	inf,NA	0.663014,NA	0.000148448	0.000324222
2	chr11:128685121:G:T	128685121	NA,T	NA,G	NA,1	NA,inf	NA,inf	NA,0.505111	0.000148251	0.000320935
2	chr11:128256696:A:G	128256696	G,G	A,A	1,1	-inf,-inf	inf,inf	0.998027,0.418408	0.000148233	0.000310614
2	chr11:127977298:G:A	127977298	A,A	G,G	1,1	inf,-inf	inf,inf	1.33768,0.234603	0.000148223	0.000321838
2	chr11:128301234:T:A	128301234	NA,A	NA,T	NA,1	NA,inf	NA,inf	NA,0.524797	0.000148204	0.00032112
2	chr11:128557660:T:A	128557660	NA,A	NA,T	NA,1	NA,inf	NA,inf	NA,0.506681	0.000148191	0.0003205
2	chr11:128770050:T:C	128770050	C,NA	T,NA	1,NA	-inf,NA	inf,NA	0.741559,NA	0.000147904	0.000323704
2	chr11:128416731:C:T	128416731	NA,T	NA,C	NA,1	NA,-inf	NA,inf	NA,0.582047	0.000147894	0.000323633
2	chr11:128090229:T:C	128090229	C,NA	T,NA	1,NA	inf,NA	inf,NA	0.681085,NA	0.000147854	0.000321092
2	chr11:128860804:CAG:C	128860804	NA,C	NA,CAG	NA,1	NA,inf	NA,inf	NA,0.527593	0.000147817	0.000320181
2	chr11:128634809:A:G	128634809	G,G	A,A	1,1	inf,-inf	inf,inf	0.796795,0.437479	0.00014764	0.000306146
2	chr11:128540449:A:G	128540449	G,G	A,A	1,1	inf,inf	inf,inf	0.238661,1.39961	0.000147473	0.000321349
2	chr11:128627231:G:A	128627231	NA,A	NA,G	NA,1	NA,-inf	NA,inf	NA,0.551521	0.000147472	0.000320854
2	chr11:128902032:C:T	128902032	NA,T	NA,C	NA,1	NA,-inf	NA,inf	NA,0.580235	0.000147444	0.000321472
2	chr11:128524232:C:T	128524232	NA,T	NA,C	NA,1	NA,inf	NA,inf	NA,0.529103	0.000147308	0.000319979
2	chr11:128871317:C:T	128871317	NA,T	NA,C	NA,1	NA,inf	NA,inf	NA,0.525656	0.000147069	0.000318691
2	chr11:129130672:C:A	129130672	NA,A	NA,C	NA,1	NA,-inf	NA,inf	NA,0.542885	0.000146983	0.000320665
2	chr11:128206099:T:C	128206099	C,C	T,T	1,1	inf,-inf	inf,inf	0.00595619,1.62701	0.000146974	0.000318042
2	chr11:128685106:C:A	128685106	NA,A	NA,C	NA,1	NA,inf	NA,inf	NA,0.499093	0.000146912	0.000318051
2	chr11:128409597:C:T	128409597	NA,T	NA,C	NA,1	NA,-inf	NA,inf	NA,0.577393	0.000146882	0.000321422
2	chr11:128205817:T:C	128205817	C,C	T,T	1,1	inf,-inf	inf,inf	0.0112043,1.62558	0.000146867	0.000317771
2	chr11:128790125:C:A	128790125	A,A	C,C	1,1	-inf,-inf	inf,inf	0.84941,0.787232	0.000146807	0.000311229
2	chr11:128722649:T:C	128722649	NA,C	NA,T	NA,1	NA,-inf	NA,inf	NA,0.553523	0.000146737	0.000319991
2	chr11:128293562:C:T	128293562	T,T	C,C	1,1	inf,-inf	inf,inf	0.611926,1.16528	0.000146634	0.000319311
2	chr11:128647318:T:G	128647318	NA,G	NA,T	NA,1	NA,-inf	NA,inf	NA,0.557681	0.000146597	0.000319671
2	chr11:128700466:G:C	128700466	C,NA	G,NA	1,NA	-inf,NA	inf,NA	0.703185,NA	0.000146556	0.000320155
2	chr11:128259573:G:A	128259573	A,A	G,G	1,1	-inf,-inf	inf,inf	0.984426,0.431396	0.000146351	0.00030675
2	chr11:128108641:C:G	128108641	G,NA	C,NA	1,NA	inf,NA	inf,NA	0.700005,NA	0.000146124	0.000318479
2	chr11:128573938:A:C	128573938	C,C	A,A	1,1	-inf,-inf	inf,inf	0.0785168,1.42563	0.000146062	0.000314355
2	chr11:128908091:T:C	128908091	NA,C	NA,T	NA,1	NA,-inf	NA,inf	NA,0.555892	0.00014605	0.000318372
2	chr11:128638227:A:G	128638227	NA,G	NA,A	NA,1	NA,-inf	NA,inf	NA,0.557254	0.000145908	0.000318241
2	chr11:128192450:C:T	128192450	NA,T	NA,C	NA,1	NA,inf	NA,inf	NA,0.554381	0.000145679	0.000317743
2	chr11:128404751:A:G	128404751	G,NA	A,NA	1,NA	inf,NA	inf,NA	0.440629,NA	0.000145663	0.00030956
2	chr11:128420488:G:A	128420488	NA,A	NA,G	NA,1	NA,-inf	NA,inf	NA,0.613863	0.000145509	0.000319799
2	chr11:128883806:G:A	128883806	NA,A	NA,G	NA,1	NA,-inf	NA,inf	NA,0.549103	0.000145489	0.000317409
2	chr11:128455456:C:A	128455456	NA,A	NA,C	NA,1	NA,-inf	NA,inf	NA,0.584897	0.000145365	0.000318632
2	chr11:128573749:T:A	128573749	A,A	T,T	1,1	-inf,-inf	inf,inf	0.083935,1.42056	0.000145274	0.000312634
2	chr11:128807453:G:A	128807453	NA,A	NA,G	NA,1	NA,inf	NA,inf	NA,0.514529	0.000145247	0.000315382
2	chr11:128209061:C:A	128209061	NA,A	NA,C	NA,1	NA,inf	NA,inf	NA,0.543819	0.000145217	0.000315796
2	chr11:128811328:C:A	128811328	A,NA	C,NA	1,NA	-inf,NA	inf,NA	0.622253,NA	0.000145086	0.000313802
2	chr11:128158511:T:G	128158511	NA,G	NA,T	NA,1	NA,-inf	NA,inf	NA,0.534735	0.000145057	0.00031588
2	chr11:128160888:C:T	128160888	NA,T	NA,C	NA,1	NA,-inf	NA,inf	NA,0.534558	0.000145021	0.0003158
2	chr11:128393959:A:T	128393959	NA,T	NA,A	NA,1	NA,-inf	NA,inf	NA,0.581887	0.000144915	0.00031712
2	chr11:128155711:A:T	128155711	NA,T	NA,A	NA,1	NA,-inf	NA,inf	NA,0.533643	0.000144831	0.000315386
2	chr11:128891003:G:A	128891003	NA,A	NA,G	NA,1	NA,-inf	NA,inf	NA,0.545264	0.000144766	0.000315805
2	chr11:128149573:G:A	128149573	NA,A	NA,G	NA,1	NA,-inf	NA,inf	NA,0.533016	0.000144694	0.000315089
2	chr11:128312409:A:G	128312409	NA,G	NA,A	NA,1	NA,-inf	NA,inf	NA,0.547222	0.000144291	0.000314839
2	chr11:128625094:A:G	128625094	NA,G	NA,A	NA,1	NA,-inf	NA,inf	NA,0.53495	0.000144027	0.000313304
2	chr11:129146473:C:T	129146473	NA,T	NA,C	NA,1	NA,inf	NA,inf	NA,0.569811	0.000144	0.00031115
2	chr11:128217301:T:G	128217301	G,G	T,T	1,1	inf,inf	inf,inf	0.636813,1.51436	0.000143777	0.000338455
2	chr11:128862569:C:T	128862569	NA,T	NA,C	NA,1	NA,-inf	NA,inf	NA,0.532205	0.000143592	0.000313174
2	chr11:128562351:G:C	128562351	NA,C	NA,G	NA,1	NA,inf	NA,inf	NA,0.49119	0.000143367	0.000310366
2	chr11:128214544:A:G	128214544	NA,G	NA,A	NA,1	NA,-inf	NA,inf	NA,0.470562	0.000143146	0.000309913
2	chr11:128784879:C:G	128784879	NA,G	NA,C	NA,1	NA,inf	NA,inf	NA,0.510752	0.000143067	0.000310301
2	chr11:128612446:G:A	128612446	A,NA	G,NA	1,NA	-inf,NA	inf,NA	0.772652,NA	0.000143014	0.000315249
2	chr11:128701749:C:A	128701749	A,NA	C,NA	1,NA	-inf,NA	inf,NA	0.526343,NA	0.000142995	0.000305769
2	chr11:128470292:G:A	128470292	NA,A	NA,G	NA,1	NA,inf	NA,inf	NA,0.465468	0.00014282	0.000308294
2	chr11:128931941:G:A	128931941	NA,A	NA,G	NA,1	NA,inf	NA,inf	NA,0.497299	0.000142748	0.000309865
2	chr11:128721974:A:G	128721974	NA,G	NA,A	NA,1	NA,-inf	NA,inf	NA,0.540275	0.000142662	0.000311366
2	chr11:127982523:G:C	127982523	NA,C	NA,G	NA,1	NA,inf	NA,inf	NA,0.512471	0.000142662	0.000310342
2	chr11:128249842:C:T	128249842	NA,T	NA,C	NA,1	NA,inf	NA,inf	NA,0.514259	0.000142655	0.000308933
2	chr11:128293212:G:A	128293212	A,A	G,G	1,1	inf,-inf	inf,inf	0.59639,1.16086	0.000142567	0.000310377
2	chr11:128153175:G:A	128153175	NA,A	NA,G	NA,1	NA,-inf	NA,inf	NA,0.522338	0.000142566	0.000310445
2	chr11:128219334:C:T	128219334	NA,T	NA,C	NA,1	NA,-inf	NA,inf	NA,0.567333	0.000142524	0.000311835
2	chr11:128408125:C:T	128408125	NA,T	NA,C	NA,1	NA,-inf	NA,inf	NA,0.561177	0.000142478	0.000311914
2	chr11:128011421:A:G	128011421	G,G	A,A	1,1	-inf,inf	inf,inf	1.59371,0.0813374	0.000142394	0.000309328
2	chr11:128140117:G:A	128140117	NA,A	NA,G	NA,1	NA,-inf	NA,inf	NA,0.521053	0.000142378	0.000310187
2	chr11:128980464:T:C	128980464	NA,C	NA,T	NA,1	NA,-inf	NA,inf	NA,0.534108	0.000142371	0.000310712
2	chr11:128648335:T:C	128648335	NA,C	NA,T	NA,1	NA,-inf	NA,inf	NA,0.558581	0.000142357	0.000311296
2	chr11:128206077:C:A	128206077	A,A	C,C	1,1	inf,-inf	inf,inf	0.00117317,1.60919	0.000142233	0.000307835
2	chr11:128890318:T:A	128890318	NA,A	NA,T	NA,1	NA,-inf	NA,inf	NA,0.551203	0.000142224	0.000310939
2	chr11:128880477:A:G	128880477	NA,G	NA,A	NA,1	NA,-inf	NA,inf	NA,0.555053	0.000142043	0.000310356
2	chr11:128904873:A:G	128904873	NA,G	NA,A	NA,1	NA,inf	NA,inf	NA,0.481706	0.000142016	0.000307889
2	chr11:129056403:C:T	129056403	T,NA	C,NA	1,NA	inf,NA	inf,NA	0.685315,NA	0.000141863	0.000309004
2	chr11:128533061:A:G	128533061	NA,G	NA,A	NA,1	NA,-inf	NA,inf	NA,0.55259	0.000141814	0.00031004
2	chr11:129009311:T:C	129009311	NA,C	NA,T	NA,1	NA,-inf	NA,inf	NA,0.531571	0.000141791	0.000309435
2	chr11:128496037:A:C	128496037	C,C	A,A	1,1	-inf,inf	inf,inf	2.97929,0.265162	0.000141784	0.000883626
2	chr11:128393645:A:G	128393645	G,NA	A,NA	1,NA	-inf,NA	inf,NA	0.617622,NA	0.000141575	0.000306476
2	chr11:128934664:G:A	128934664	NA,A	NA,G	NA,1	NA,-inf	NA,inf	NA,0.536528	0.000141524	0.000308907
2	chr11:128249496:G:A	128249496	A,A	G,G	1,1	inf,-inf	inf,inf	0.280009,1.28788	0.000141515	0.000304119
2	chr11:128717401:C:T	128717401	NA,T	NA,C	NA,1	NA,inf	NA,inf	NA,0.51579	0.00014134	0.000307574
2	chr11:128688653:G:A	128688653	NA,A	NA,G	NA,1	NA,inf	NA,inf	NA,0.499589	0.000141336	0.000306556
2	chr11:128624729:C:T	128624729	NA,T	NA,C	NA,1	NA,inf	NA,inf	NA,0.50595	0.000141161	0.00030728
2	chr11:128326054:C:T	128326054	NA,T	NA,C	NA,1	NA,-inf	NA,inf	NA,0.534676	0.000141112	0.000308147
2	chr11:128309572:G:A	128309572	A,A	G,G	1,1	-inf,inf	inf,inf	1.10519,0.560858	0.000140821	0.000307066
2	chr11:128322210:C:T	128322210	NA,T	NA,C	NA,1	NA,-inf	NA,inf	NA,0.529786	0.000140739	0.000307231
2	chr11:128375100:C:T	128375100	NA,T	NA,C	NA,1	NA,-inf	NA,inf	NA,0.525975	0.000140684	0.000306363
2	chr11:128841499:C:T	128841499	T,T	C,C	1,1	inf,-inf	inf,inf	1.13313,0.502858	0.000140601	0.000303421
2	chr11:128708311:A:G	128708311	NA,G	NA,A	NA,1	NA,inf	NA,inf	NA,0.508305	0.000140451	0.000305302
2	chr11:128214969:GTGCTGATTGGTGTGTTTACAAACCTTGAGCTAGACACAGAA:G	128214969	NA,G	NA,GTGCTGATTGGTGTGTTTACAAACCTTGAGCTAGACACAGAA	NA,1	NA,-inf	NA,inf	NA,0.517504	0.000140389	0.000306297
2	chr11:128908477:C:T	128908477	NA,T	NA,C	NA,1	NA,inf	NA,inf	NA,0.491088	0.000140361	0.000304693
2	chr11:128156601:G:C	128156601	NA,C	NA,G	NA,1	NA,inf	NA,inf	NA,0.476585	0.000140172	0.000304249
2	chr11:128327338:C:T	128327338	NA,T	NA,C	NA,1	NA,-inf	NA,inf	NA,0.529871	0.000140158	0.000306062
2	chr11:128413954:A:T	128413954	NA,T	NA,A	NA,1	NA,-inf	NA,inf	NA,0.588956	0.000140145	0.000307994
2	chr11:128570751:A:G	128570751	G,G	A,A	1,1	-inf,-inf	inf,inf	0.0416139,1.41239	0.000139867	0.000301252
2	chr11:128449511:C:T	128449511	NA,T	NA,C	NA,1	NA,inf	NA,inf	NA,0.395386	0.000139688	0.000300011
2	chr11:128028073:G:A	128028073	A,A	G,G	1,1	-inf,inf	inf,inf	1.59759,0.143238	0.000139638	0.000304415
2	chr11:128656236:T:C	128656236	NA,C	NA,T	NA,1	NA,inf	NA,inf	NA,0.465487	0.000139415	0.000301916
2	chr11:128066027:T:C	128066027	NA,C	NA,T	NA,1	NA,-inf	NA,inf	NA,0.53467	0.000139408	0.000304034
2	chr11:127995835:C:T	127995835	T,NA	C,NA	1,NA	-inf,NA	inf,NA	0.698216,NA	0.000139406	0.000306025
2	chr11:128519253:C:A	128519253	NA,A	NA,C	NA,1	NA,-inf	NA,inf	NA,0.525928	0.000139153	0.000303855
2	chr11:128315675:G:A	128315675	A,A	G,G	1,1	-inf,-inf	inf,inf	0.800408,0.781785	0.000139104	0.000293576
2	chr11:127968679:G:A	127968679	NA,A	NA,G	NA,1	NA,inf	NA,inf	NA,0.494715	0.000139077	0.000302541
2	chr11:128464298:CAG:C	128464298	NA,C	NA,CAG	NA,1	NA,-inf	NA,inf	NA,0.579728	0.000139061	0.000305459
2	chr11:128124949:G:T	128124949	NA,T	NA,G	NA,1	NA,-inf	NA,inf	NA,0.504794	0.000138948	0.000302632
2	chr11:128755912:C:T	128755912	T,T	C,C	1,1	inf,-inf	inf,inf	1.46068,0.167859	0.000138915	0.000303339
2	chr11:128319879:T:C	128319879	NA,C	NA,T	NA,1	NA,-inf	NA,inf	NA,0.523058	0.000138852	0.000303185
2	chr11:128320850:T:C	128320850	NA,C	NA,T	NA,1	NA,-inf	NA,inf	NA,0.522135	0.00013866	0.000302776
2	chr11:128240561:A:G	128240561	NA,G	NA,A	NA,1	NA,inf	NA,inf	NA,0.518662	0.000138642	0.000301961
2	chr11:129148253:C:T	129148253	NA,T	NA,C	NA,1	NA,-inf	NA,inf	NA,0.502028	0.000138617	0.00030238
2	chr11:129035521:G:A	129035521	NA,A	NA,G	NA,1	NA,inf	NA,inf	NA,0.499628	0.000138489	0.000301592
2	chr11:128442502:A:AT	128442502	AT,NA	A,NA	1,NA	inf,NA	inf,NA	4.16751,NA	0.000138454	0.0258633
2	chr11:129154162:A:G	129154162	NA,G	NA,A	NA,1	NA,-inf	NA,inf	NA,0.522739	0.000138182	0.000302498
2	chr11:128021095:G:T	128021095	T,T	G,G	1,1	-inf,inf	inf,inf	1.56526,0.0436234	0.000138159	0.000299169
2	chr11:128053989:T:C	128053989	C,NA	T,NA	1,NA	inf,NA	inf,NA	0.606466,NA	0.000138011	0.000298975
2	chr11:128648871:G:A	128648871	NA,A	NA,G	NA,1	NA,-inf	NA,inf	NA,0.517061	0.000137864	0.000300782
2	chr11:128339960:T:G	128339960	NA,G	NA,T	NA,1	NA,-inf	NA,inf	NA,0.523311	0.000137668	0.000300686
2	chr11:128030200:A:G	128030200	NA,G	NA,A	NA,1	NA,-inf	NA,inf	NA,0.532061	0.000137443	0.000299695
2	chr11:128667914:T:C	128667914	NA,C	NA,T	NA,1	NA,inf	NA,inf	NA,0.467935	0.000137434	0.000298374
2	chr11:128908937:A:G	128908937	NA,G	NA,A	NA,1	NA,-inf	NA,inf	NA,0.512385	0.000137219	0.000298747
2	chr11:128797723:C:T	128797723	NA,T	NA,C	NA,1	NA,inf	NA,inf	NA,0.47223	0.000137181	0.000298306
2	chr11:127993170:A:G	127993170	G,NA	A,NA	1,NA	-inf,NA	inf,NA	0.687602,NA	0.000137145	0.000301036
2	chr11:128609755:C:G	128609755	NA,G	NA,C	NA,1	NA,inf	NA,inf	NA,0.484724	0.000137142	0.000298189
2	chr11:128311296:A:G	128311296	G,G	A,A	1,1	-inf,inf	inf,inf	1.05867,0.309565	0.000136986	0.000288572
2	chr11:127977745:C:T	127977745	T,NA	C,NA	1,NA	-inf,NA	inf,NA	0.68698,NA	0.00013692	0.00030055
2	chr11:128760932:G:A	128760932	NA,A	NA,G	NA,1	NA,inf	NA,inf	NA,0.481449	0.00013688	0.000297055
2	chr11:128657719:C:T	128657719	NA,T	NA,C	NA,1	NA,inf	NA,inf	NA,0.466933	0.000136817	0.000297052
2	chr11:128443857:T:C	128443857	NA,C	NA,T	NA,1	NA,-inf	NA,inf	NA,0.534193	0.000136667	0.000299734
2	chr11:128902016:C:A	128902016	NA,A	NA,C	NA,1	NA,inf	NA,inf	NA,0.470436	0.000136586	0.000296257
2	chr11:128546175:G:A	128546175	NA,A	NA,G	NA,1	NA,-inf	NA,inf	NA,0.505752	0.000136535	0.000298027
2	chr11:128735274:T:A	128735274	A,A	T,T	1,1	inf,inf	inf,inf	1.09005,0.564915	0.000136486	0.000293357
2	chr11:128098472:TTA:T	128098472	T,NA	TTA,NA	1,NA	inf,NA	inf,NA	0.655772,NA	0.000136377	0.000297218
2	chr11:128091990:C:T	128091990	T,T	C,C	1,1	-inf,-inf	inf,inf	0.605851,1.16625	0.000136346	0.000297642
2	chr11:128546974:G:A	128546974	NA,A	NA,G	NA,1	NA,-inf	NA,inf	NA,0.504613	0.000136318	0.000297553
2	chr11:128041790:G:T	128041790	NA,T	NA,G	NA,1	NA,inf	NA,inf	NA,0.472815	0.00013623	0.000295831
2	chr11:128169135:G:A	128169135	NA,A	NA,G	NA,1	NA,inf	NA,inf	NA,0.476926	0.000136209	0.000295361
2	chr11:128304033:T:G	128304033	NA,G	NA,T	NA,1	NA,-inf	NA,inf	NA,0.511448	0.000136191	0.000297235
2	chr11:129185255:C:T	129185255	T,NA	C,NA	1,NA	inf,NA	inf,NA	0.702564,NA	0.000136132	0.000297796
2	chr11:128553002:A:AGCAGAGAGGAG	128553002	NA,AGCAGAGAGGAG	NA,A	NA,1	NA,-inf	NA,inf	NA,0.512994	0.000136102	0.000297619
2	chr11:129156584:C:T	129156584	NA,T	NA,C	NA,1	NA,-inf	NA,inf	NA,0.491413	0.000136095	0.000296846
2	chr11:129152885:G:A	129152885	NA,A	NA,G	NA,1	NA,-inf	NA,inf	NA,0.498429	0.000136041	0.000296706
2	chr11:128608240:A:G	128608240	G,G	A,A	1,1	-inf,inf	inf,inf	1.1008,0.472062	0.000135584	0.000291759
2	chr11:129080010:G:A	129080010	NA,A	NA,G	NA,1	NA,-inf	NA,inf	NA,0.529429	0.000135573	0.000294642
2	chr11:128117940:T:C	128117940	NA,C	NA,T	NA,1	NA,-inf	NA,inf	NA,0.503873	0.000135489	0.000295717
2	chr11:128171124:A:G	128171124	NA,G	NA,A	NA,1	NA,inf	NA,inf	NA,0.472669	0.000135445	0.000293704
2	chr11:128738168:C:T	128738168	NA,T	NA,C	NA,1	NA,inf	NA,inf	NA,0.481128	0.000135351	0.00029434
2	chr11:129183775:A:G	129183775	NA,G	NA,A	NA,1	NA,-inf	NA,inf	NA,0.492975	0.000135241	0.000295198
2	chr11:128330936:G:A	128330936	A,A	G,G	1,1	-inf,inf	inf,inf	0.0475352,1.55545	0.000134765	0.000299521
2	chr11:128795697:C:CCCA	128795697	CCCA,NA	C,NA	1,NA	-inf,NA	inf,NA	0.666136,NA	0.000134672	0.000294349
2	chr11:128025588:C:T	128025588	T,NA	C,NA	1,NA	-inf,NA	inf,NA	0.676234,NA	0.00013442	0.000295083
2	chr11:128233604:C:T	128233604	NA,T	NA,C	NA,1	NA,inf	NA,inf	NA,0.466444	0.000134179	0.000290585
2	chr11:128395030:T:C	128395030	NA,C	NA,T	NA,1	NA,-inf	NA,inf	NA,0.524883	0.000134043	0.000293189
2	chr11:127977173:C:T	127977173	T,NA	C,NA	1,NA	-inf,NA	inf,NA	0.672697,NA	0.000134013	0.000294125
2	chr11:127993249:T:C	127993249	C,C	T,T	1,1	-inf,-inf	inf,inf	1.51527,0.0281723	0.000133939	0.000288615
2	chr11:128966699:C:T	128966699	T,NA	C,NA	1,NA	-inf,NA	inf,NA	0.590848,NA	0.000133634	0.000288104
2	chr11:128336889:G:A	128336889	A,NA	G,NA	1,NA	-inf,NA	inf,NA	0.713838,NA	0.000133576	0.000294208
2	chr11:128092846:G:A	128092846	NA,A	NA,G	NA,1	NA,-inf	NA,inf	NA,0.497856	0.000133454	0.000291155
2	chr11:128089768:A:G	128089768	NA,G	NA,A	NA,1	NA,-inf	NA,inf	NA,0.493096	0.000133257	0.000290906
2	chr11:128344080:G:A	128344080	A,NA	G,NA	1,NA	inf,NA	inf,NA	0.430771,NA	0.000133225	0.00028421
2	chr11:128186889:G:A	128186889	NA,A	NA,G	NA,1	NA,inf	NA,inf	NA,0.489764	0.000133188	0.000290452
2	chr11:128425343:G:A	128425343	NA,A	NA,G	NA,1	NA,inf	NA,inf	NA,0.395769	0.000133167	0.000287573
2	chr11:129005143:AAACT:A	129005143	NA,A	NA,AAACT	NA,1	NA,-inf	NA,inf	NA,0.496202	0.000133041	0.000290348
2	chr11:128664264:C:T	128664264	NA,T	NA,C	NA,1	NA,-inf	NA,inf	NA,0.509815	0.000132872	0.000290282
2	chr11:128746638:G:A	128746638	NA,A	NA,G	NA,1	NA,inf	NA,inf	NA,0.468943	0.000132829	0.000288942
2	chr11:128665600:G:A	128665600	NA,A	NA,G	NA,1	NA,inf	NA,inf	NA,0.465609	0.000132816	0.000288428
2	chr11:128088987:C:A	128088987	NA,A	NA,C	NA,1	NA,-inf	NA,inf	NA,0.498501	0.000132705	0.000289397
2	chr11:128774342:T:A	128774342	A,NA	T,NA	1,NA	-inf,NA	inf,NA	0.673158,NA	0.000132663	0.000290393
2	chr11:128171177:G:GCCCA	128171177	NA,GCCCA	NA,G	NA,1	NA,inf	NA,inf	NA,0.45777	0.000132652	0.000287675
2	chr11:128752040:A:G	128752040	NA,G	NA,A	NA,1	NA,inf	NA,inf	NA,0.455022	0.000132583	0.00028812
2	chr11:129043057:T:G	129043057	G,G	T,T	1,1	-inf,-inf	inf,inf	0.677,1.02722	0.000132504	0.000281731
2	chr11:128081544:T:C	128081544	NA,C	NA,T	NA,1	NA,-inf	NA,inf	NA,0.497262	0.000132484	0.000288913
2	chr11:128646007:A:T	128646007	NA,T	NA,A	NA,1	NA,-inf	NA,inf	NA,0.501928	0.000132294	0.000289182
2	chr11:128627057:C:T	128627057	T,T	C,C	1,1	-inf,-inf	inf,inf	0.0365473,1.22318	0.00013229	0.000279698
2	chr11:127992846:T:C	127992846	C,C	T,T	1,1	-inf,inf	inf,inf	1.50728,0.0165777	0.000132287	0.000284917
2	chr11:128521687:A:G	128521687	G,NA	A,NA	1,NA	-inf,NA	inf,NA	0.747062,NA	0.000132137	0.000293294
2	chr11:129057312:T:C	129057312	NA,C	NA,T	NA,1	NA,-inf	NA,inf	NA,0.468679	0.000131981	0.000287869
2	chr11:128627894:G:T	128627894	NA,T	NA,G	NA,1	NA,-inf	NA,inf	NA,0.479818	0.000131945	0.00028748
2	chr11:128166679:T:C	128166679	NA,C	NA,T	NA,1	NA,inf	NA,inf	NA,0.455587	0.000131892	0.000286805
2	chr11:128772383:G:A	128772383	NA,A	NA,G	NA,1	NA,-inf	NA,inf	NA,0.464717	0.000131829	0.000286992
2	chr11:128305458:G:A	128305458	NA,A	NA,G	NA,1	NA,inf	NA,inf	NA,0.489912	0.000131797	0.000287202
2	chr11:128183091:A:G	128183091	NA,G	NA,A	NA,1	NA,inf	NA,inf	NA,0.501132	0.00013168	0.000287701
2	chr11:128979579:A:C	128979579	NA,C	NA,A	NA,1	NA,-inf	NA,inf	NA,0.478025	0.00013168	0.00028732
2	chr11:128313089:T:G	128313089	G,G	T,T	1,1	inf,-inf	inf,inf	0.82537,0.824846	0.000131609	0.000284403
2	chr11:128853507:C:T	128853507	NA,T	NA,C	NA,1	NA,inf	NA,inf	NA,0.458156	0.000131291	0.000285404
2	chr11:128778663:C:T	128778663	NA,T	NA,C	NA,1	NA,-inf	NA,inf	NA,0.474077	0.000131273	0.00028609
2	chr11:128686660:A:G	128686660	NA,G	NA,A	NA,1	NA,inf	NA,inf	NA,0.432036	0.000131248	0.000284556
2	chr11:128438007:T:C	128438007	NA,C	NA,T	NA,1	NA,inf	NA,inf	NA,0.353674	0.00013124	0.000282118
2	chr11:128481131:C:T	128481131	NA,T	NA,C	NA,1	NA,-inf	NA,inf	NA,0.540853	0.00013113	0.000288128
2	chr11:128935653:G:A	128935653	A,A	G,G	1,1	-inf,-inf	inf,inf	0.142921,1.44605	0.000131128	0.000287687
2	chr11:128743559:A:G	128743559	NA,G	NA,A	NA,1	NA,inf	NA,inf	NA,0.442366	0.000130953	0.000284668
2	chr11:128066452:G:C	128066452	C,C	G,G	1,1	-inf,-inf	inf,inf	0.750908,0.98812	0.000130886	0.000284836
2	chr11:127971440:G:A	127971440	A,NA	G,NA	1,NA	-inf,NA	inf,NA	0.657522,NA	0.000130885	0.000287242
2	chr11:128128710:A:G	128128710	NA,G	NA,A	NA,1	NA,-inf	NA,inf	NA,0.486876	0.000130783	0.000285178
2	chr11:128192556:T:C	128192556	NA,C	NA,T	NA,1	NA,inf	NA,inf	NA,0.441102	0.00013049	0.000282434
2	chr11:128390172:A:G	128390172	G,G	A,A	1,1	inf,inf	inf,inf	0.722325,0.564899	0.000130451	0.000272936
2	chr11:128820847:T:C	128820847	NA,C	NA,T	NA,1	NA,-inf	NA,inf	NA,0.470597	0.000130444	0.000283927
2	chr11:128667783:G:A	128667783	NA,A	NA,G	NA,1	NA,-inf	NA,inf	NA,0.495421	0.000130435	0.000284925
2	chr11:128741440:C:T	128741440	NA,T	NA,C	NA,1	NA,inf	NA,inf	NA,0.454063	0.000130389	0.000283564
2	chr11:129086566:A:T	129086566	NA,T	NA,A	NA,1	NA,-inf	NA,inf	NA,0.472404	0.000130362	0.000284531
2	chr11:128593991:G:A	128593991	NA,A	NA,G	NA,1	NA,-inf	NA,inf	NA,0.468317	0.000130258	0.000283904
2	chr11:128750730:C:T	128750730	NA,T	NA,C	NA,1	NA,inf	NA,inf	NA,0.44015	0.000130231	0.000282562
2	chr11:127965473:C:A	127965473	A,NA	C,NA	1,NA	-inf,NA	inf,NA	0.653549,NA	0.000130173	0.000285658
2	chr11:128234452:C:T	128234452	NA,T	NA,C	NA,1	NA,inf	NA,inf	NA,0.443655	0.000130105	0.000282268
2	chr11:128152380:T:G	128152380	NA,G	NA,T	NA,1	NA,inf	NA,inf	NA,0.428457	0.000130024	0.000282715
2	chr11:128743329:C:A	128743329	NA,A	NA,C	NA,1	NA,inf	NA,inf	NA,0.436881	0.000129943	0.000282479
2	chr11:128830647:C:T	128830647	NA,T	NA,C	NA,1	NA,inf	NA,inf	NA,0.472957	0.000129891	0.000281694
2	chr11:128733098:T:C	128733098	NA,C	NA,T	NA,1	NA,inf	NA,inf	NA,0.42717	0.000129779	0.000281676
2	chr11:128238270:G:A	128238270	NA,A	NA,G	NA,1	NA,inf	NA,inf	NA,0.459853	0.000129323	0.000281238
2	chr11:128027302:T:C	128027302	C,C	T,T	1,1	inf,-inf	inf,inf	1.32415,0.0631506	0.000129281	0.000280237
2	chr11:128899595:C:T	128899595	NA,T	NA,C	NA,1	NA,inf	NA,inf	NA,0.442956	0.000129266	0.000280885
2	chr11:128733076:A:T	128733076	NA,T	NA,A	NA,1	NA,inf	NA,inf	NA,0.42369	0.000129155	0.000280327
2	chr11:128814957:G:C	128814957	NA,C	NA,G	NA,1	NA,-inf	NA,inf	NA,0.475257	0.000129112	0.000281999
2	chr11:128893890:C:T	128893890	NA,T	NA,C	NA,1	NA,inf	NA,inf	NA,0.470168	0.000129001	0.000279768
2	chr11:128677325:A:G	128677325	NA,G	NA,A	NA,1	NA,inf	NA,inf	NA,0.423213	0.000128934	0.00027998
2	chr11:128062210:C:CA	128062210	NA,CA	NA,C	NA,1	NA,-inf	NA,inf	NA,0.488871	0.000128817	0.000281406
2	chr11:128672126:A:C	128672126	NA,C	NA,A	NA,1	NA,inf	NA,inf	NA,0.42203	0.000128803	0.000279692
2	chr11:129083982:G:A	129083982	NA,A	NA,G	NA,1	NA,-inf	NA,inf	NA,0.451193	0.000128719	0.00028086
2	chr11:128335372:T:C	128335372	C,C	T,T	1,1	-inf,inf	inf,inf	0.280887,1.43877	0.000128711	0.00028614
2	chr11:128800206:G:A	128800206	NA,A	NA,G	NA,1	NA,inf	NA,inf	NA,0.434829	0.000128689	0.000280067
2	chr11:128730832:G:A	128730832	NA,A	NA,G	NA,1	NA,inf	NA,inf	NA,0.442904	0.00012862	0.000279338
2	chr11:128788061:C:T	128788061	T,T	C,C	1,1	-inf,-inf	inf,inf	0.662822,0.891253	0.000128519	0.000272636
2	chr11:128885226:C:T	128885226	T,T	C,C	1,1	inf,inf	inf,inf	1.08274,0.34212	0.000128241	0.000273359
2	chr11:128419487:G:C	128419487	NA,C	NA,G	NA,1	NA,-inf	NA,inf	NA,0.492005	0.000128051	0.000280238
2	chr11:128750346:T:C	128750346	NA,C	NA,T	NA,1	NA,inf	NA,inf	NA,0.40405	0.000128022	0.000277414
2	chr11:128768471:G:C	128768471	NA,C	NA,G	NA,1	NA,inf	NA,inf	NA,0.435517	0.000127946	0.000278234
2	chr11:129211486:A:G	129211486	NA,G	NA,A	NA,1	NA,inf	NA,inf	NA,0.441897	0.000127843	0.000277716
2	chr11:128461544:A:C	128461544	NA,C	NA,A	NA,1	NA,-inf	NA,inf	NA,0.514331	0.000127778	0.000279912
2	chr11:128038587:C:T	128038587	NA,T	NA,C	NA,1	NA,-inf	NA,inf	NA,0.481993	0.000127695	0.000278972
2	chr11:128597218:G:A	128597218	A,A	G,G	1,1	-inf,-inf	inf,inf	0.344799,1.10407	0.000127688	0.00027136
2	chr11:128570091:T:C	128570091	NA,C	NA,T	NA,1	NA,inf	NA,inf	NA,0.404281	0.000127673	0.000276443
2	chr11:128744551:C:T	128744551	T,NA	C,NA	1,NA	-inf,NA	inf,NA	0.444899,NA	0.000127598	0.000273762
2	chr11:128461535:A:G	128461535	NA,G	NA,A	NA,1	NA,-inf	NA,inf	NA,0.51296	0.00012756	0.000279432
2	chr11:128784861:G:A	128784861	A,A	G,G	1,1	inf,inf	inf,inf	0.408431,1.35162	0.000127559	0.000288181
2	chr11:128045219:A:G	128045219	G,G	A,A	1,1	-inf,-inf	inf,inf	0.411278,1.29724	0.000127455	0.000278219
2	chr11:128463698:G:A	128463698	NA,A	NA,G	NA,1	NA,inf	NA,inf	NA,0.661702	0.000127414	0.000285904
2	chr11:128496631:T:C	128496631	NA,C	NA,T	NA,1	NA,inf	NA,inf	NA,0.412228	0.000127125	0.000276029
2	chr11:128391516:T:C	128391516	C,C	T,T	1,1	inf,inf	inf,inf	0.906207,0.0282954	0.000127116	0.000263451
2	chr11:128064027:A:T	128064027	T,NA	A,NA	1,NA	-inf,NA	inf,NA	0.641393,NA	0.000126839	0.000277771
2	chr11:128305995:A:G	128305995	NA,G	NA,A	NA,1	NA,inf	NA,inf	NA,0.411134	0.000126739	0.000274785
2	chr11:128788288:G:A	128788288	A,NA	G,NA	1,NA	-inf,NA	inf,NA	0.626978,NA	0.000126512	0.000276527
2	chr11:128232383:A:T	128232383	NA,T	NA,A	NA,1	NA,-inf	NA,inf	NA,0.385655	0.000126509	0.00027407
2	chr11:128239972:C:G	128239972	G,G	C,C	1,1	inf,inf	inf,inf	0.791567,1.03315	0.000126494	0.000279603
2	chr11:128346725:G:C	128346725	NA,C	NA,G	NA,1	NA,inf	NA,inf	NA,0.430383	0.000126494	0.000275242
2	chr11:128691926:G:A	128691926	NA,A	NA,G	NA,1	NA,inf	NA,inf	NA,0.434015	0.000126468	0.000274986
2	chr11:128344577:A:C	128344577	NA,C	NA,A	NA,1	NA,inf	NA,inf	NA,0.430162	0.000126458	0.000275162
2	chr11:128608234:G:A	128608234	A,A	G,G	1,1	-inf,inf	inf,inf	0.337376,1.03916	0.000126384	0.000266931
2	chr11:128873035:C:T	128873035	NA,T	NA,C	NA,1	NA,inf	NA,inf	NA,0.412638	0.000126285	0.000274821
2	chr11:128576292:G:A	128576292	A,A	G,G	1,1	-inf,-inf	inf,inf	0.0900472,1.34212	0.000126229	0.000271708
2	chr11:129189586:C:T	129189586	NA,T	NA,C	NA,1	NA,inf	NA,inf	NA,0.419496	0.000126183	0.000273976
2	chr11:128098388:A:G	128098388	NA,G	NA,A	NA,1	NA,-inf	NA,inf	NA,0.472931	0.000126157	0.000275576
2	chr11:128195844:T:A	128195844	NA,A	NA,T	NA,1	NA,inf	NA,inf	NA,0.425903	0.000125861	0.000272773
2	chr11:128629317:A:G	128629317	NA,G	NA,A	NA,1	NA,inf	NA,inf	NA,0.396529	0.000125833	0.000272873
2	chr11:128528031:G:A	128528031	NA,A	NA,G	NA,1	NA,inf	NA,inf	NA,0.378173	0.000125704	0.00027188
2	chr11:128480366:T:C	128480366	C,C	T,T	1,1	-inf,inf	inf,inf	0.0135669,1.53549	0.000125695	0.000279649
2	chr11:128216599:C:T	128216599	NA,T	NA,C	NA,1	NA,inf	NA,inf	NA,0.449033	0.000125577	0.000273864
2	chr11:128633700:G:A	128633700	A,NA	G,NA	1,NA	inf,NA	inf,NA	0.500186,NA	0.000125506	0.000270471
2	chr11:128568079:A:G	128568079	NA,G	NA,A	NA,1	NA,inf	NA,inf	NA,0.431776	0.000125345	0.00027294
2	chr11:128482180:T:C	128482180	NA,C	NA,T	NA,1	NA,inf	NA,inf	NA,0.437346	0.000125303	0.00027321
2	chr11:128395205:G:T	128395205	T,T	G,G	1,1	inf,-inf	inf,inf	0.703907,0.501896	0.000125171	0.000260842
2	chr11:128009313:C:T	128009313	T,T	C,C	1,1	-inf,inf	inf,inf	1.48783,0.108428	0.000125171	0.000270803
2	chr11:128838324:G:A	128838324	NA,A	NA,G	NA,1	NA,inf	NA,inf	NA,0.422237	0.000125141	0.000272416
2	chr11:128827658:C:A	128827658	NA,A	NA,C	NA,1	NA,-inf	NA,inf	NA,0.445964	0.000125083	0.000272954
2	chr11:128619375:G:A	128619375	NA,A	NA,G	NA,1	NA,inf	NA,inf	NA,0.3965	0.000125081	0.000271081
2	chr11:128092665:A:C	128092665	NA,C	NA,A	NA,1	NA,-inf	NA,inf	NA,0.446285	0.000125063	0.000272984
2	chr11:128210630:A:G	128210630	NA,G	NA,A	NA,1	NA,inf	NA,inf	NA,0.443712	0.00012498	0.000271941
2	chr11:128722339:G:A	128722339	NA,A	NA,G	NA,1	NA,-inf	NA,inf	NA,0.434711	0.00012458	0.000271577
2	chr11:128083008:G:A	128083008	A,NA	G,NA	1,NA	inf,NA	inf,NA	0.541906,NA	0.000124542	0.000269905
2	chr11:128142964:C:T	128142964	T,NA	C,NA	1,NA	-inf,NA	inf,NA	0.564637,NA	0.000124494	0.000271008
2	chr11:128575954:C:T	128575954	T,T	C,C	1,1	-inf,-inf	inf,inf	0.0803042,1.33787	0.000124419	0.000267857
2	chr11:128558272:C:G	128558272	NA,G	NA,C	NA,1	NA,inf	NA,inf	NA,0.39047	0.000124401	0.000269528
2	chr11:129046209:T:C	129046209	NA,C	NA,T	NA,1	NA,-inf	NA,inf	NA,0.432681	0.000124399	0.000271553
2	chr11:128686835:T:C	128686835	NA,C	NA,T	NA,1	NA,inf	NA,inf	NA,0.392979	0.000124331	0.000269645
2	chr11:128191201:C:T	128191201	T,T	C,C	1,1	inf,inf	inf,inf	0.508654,1.4707	0.000124315	0.000286792
2	chr11:128750109:G:A	128750109	NA,A	NA,G	NA,1	NA,inf	NA,inf	NA,0.411652	0.000124237	0.000269414
2	chr11:129169248:G:A	129169248	NA,A	NA,G	NA,1	NA,-inf	NA,inf	NA,0.445211	0.000124138	0.000270936
2	chr11:128207190:A:G	128207190	NA,G	NA,A	NA,1	NA,inf	NA,inf	NA,0.438052	0.000124061	0.000269945
2	chr11:127980792:C:T	127980792	NA,T	NA,C	NA,1	NA,inf	NA,inf	NA,0.403024	0.000123993	0.000269149
2	chr11:128757664:C:T	128757664	NA,T	NA,C	NA,1	NA,inf	NA,inf	NA,0.419144	0.000123922	0.000269204
2	chr11:128381033:T:C	128381033	NA,C	NA,T	NA,1	NA,-inf	NA,inf	NA,0.452966	0.000123919	0.000271068
2	chr11:128759066:G:A	128759066	NA,A	NA,G	NA,1	NA,inf	NA,inf	NA,0.415192	0.000123879	0.000269436
2	chr11:128416804:C:T	128416804	NA,T	NA,C	NA,1	NA,inf	NA,inf	NA,0.555569	0.000123822	0.000273934
2	chr11:128961157:G:A	128961157	NA,A	NA,G	NA,1	NA,inf	NA,inf	NA,0.415166	0.000123768	0.000268962
2	chr11:128911394:C:T	128911394	NA,T	NA,C	NA,1	NA,-inf	NA,inf	NA,0.41772	0.000123686	0.000269443
2	chr11:128540369:T:C	128540369	C,C	T,T	1,1	inf,inf	inf,inf	0.223696,1.31162	0.000123643	0.000269431
2	chr11:128654549:G:A	128654549	NA,A	NA,G	NA,1	NA,inf	NA,inf	NA,0.402561	0.000123629	0.000268364
2	chr11:128538187:CTGAT:C	128538187	NA,C	NA,CTGAT	NA,1	NA,inf	NA,inf	NA,0.365413	0.000123536	0.000267484
2	chr11:128457186:T:C	128457186	NA,C	NA,T	NA,1	NA,inf	NA,inf	NA,0.350039	0.000123469	0.000266607
2	chr11:128624129:C:A	128624129	NA,A	NA,C	NA,1	NA,-inf	NA,inf	NA,0.439345	0.00012345	0.000269612
2	chr11:128456155:A:G	128456155	G,G	A,A	1,1	inf,inf	inf,inf	3.80258,1.35783	0.000123434	0.0187182
2	chr11:128763699:A:C	128763699	NA,C	NA,A	NA,1	NA,inf	NA,inf	NA,0.397102	0.000123353	0.000267889
2	chr11:128285262:A:G	128285262	NA,G	NA,A	NA,1	NA,-inf	NA,inf	NA,0.438593	0.00012333	0.000269383
2	chr11:128050789:G:A	128050789	NA,A	NA,G	NA,1	NA,inf	NA,inf	NA,0.400256	0.000123234	0.000267702
2	chr11:128192701:T:C	128192701	C,C	T,T	1,1	inf,inf	inf,inf	0.505517,1.46506	0.000123001	0.00028363
2	chr11:128278236:T:C	128278236	NA,C	NA,T	NA,1	NA,inf	NA,inf	NA,0.412142	0.000122969	0.000266018
2	chr11:128761149:G:A	128761149	NA,A	NA,G	NA,1	NA,inf	NA,inf	NA,0.40195	0.000122809	0.000266646
2	chr11:128180857:G:A	128180857	NA,A	NA,G	NA,1	NA,inf	NA,inf	NA,0.387381	0.000122802	0.000266603
2	chr11:128858992:A:C	128858992	C,C	A,A	1,1	-inf,inf	inf,inf	0.740429,0.954072	0.000122768	0.000269952
2	chr11:128750634:A:G	128750634	NA,G	NA,A	NA,1	NA,inf	NA,inf	NA,0.373584	0.000122747	0.000266064
2	chr11:127981502:A:C	127981502	C,C	A,A	1,1	-inf,inf	inf,inf	1.57869,0.077929	0.000122675	0.000269296
2	chr11:128696001:C:T	128696001	NA,T	NA,C	NA,1	NA,inf	NA,inf	NA,0.407161	0.000122453	0.000266333
2	chr11:128695248:G:A	128695248	NA,A	NA,G	NA,1	NA,inf	NA,inf	NA,0.406247	0.000122419	0.000266235
2	chr11:128233354:T:C	128233354	NA,C	NA,T	NA,1	NA,-inf	NA,inf	NA,0.428971	0.000122318	0.000267163
2	chr11:127997625:C:T	127997625	NA,T	NA,C	NA,1	NA,-inf	NA,inf	NA,0.416762	0.00012224	0.000266325
2	chr11:128390243:A:G	128390243	NA,G	NA,A	NA,1	NA,-inf	NA,inf	NA,0.434233	0.000122218	0.000266802
2	chr11:129032502:CTCTT:C	129032502	NA,C	NA,CTCTT	NA,1	NA,-inf	NA,inf	NA,0.415341	0.000122118	0.000266367
2	chr11:128335497:TTTTG:T	128335497	NA,T	NA,TTTTG	NA,1	NA,-inf	NA,inf	NA,0.421248	0.000122112	0.000266059
2	chr11:128967812:G:A	128967812	NA,A	NA,G	NA,1	NA,inf	NA,inf	NA,0.405794	0.000122107	0.000265371
2	chr11:128336288:T:C	128336288	NA,C	NA,T	NA,1	NA,-inf	NA,inf	NA,0.386326	0.000122055	0.000264909
2	chr11:127964652:T:C	127964652	C,NA	T,NA	1,NA	inf,NA	inf,NA	0.557988,NA	0.000121901	0.000265529
2	chr11:128233903:G:A	128233903	NA,A	NA,G	NA,1	NA,-inf	NA,inf	NA,0.425974	0.000121882	0.000266202
2	chr11:128681682:C:T	128681682	NA,T	NA,C	NA,1	NA,inf	NA,inf	NA,0.404107	0.000121823	0.000264868
2	chr11:128199645:T:C	128199645	NA,C	NA,T	NA,1	NA,inf	NA,inf	NA,0.392473	0.00012175	0.000264194
2	chr11:128780171:A:T	128780171	T,T	A,A	1,1	inf,-inf	inf,inf	1.31104,0.180084	0.000121663	0.000262204
2	chr11:128160187:A:G	128160187	NA,G	NA,A	NA,1	NA,-inf	NA,inf	NA,0.406218	0.000121557	0.000264814
2	chr11:128673245:G:A	128673245	NA,A	NA,G	NA,1	NA,inf	NA,inf	NA,0.387406	0.000121413	0.000263543
2	chr11:128551691:A:G	128551691	G,G	A,A	1,1	inf,inf	inf,inf	1.07588,0.731831	0.000121352	0.000271374
2	chr11:128990131:T:C	128990131	NA,C	NA,T	NA,1	NA,-inf	NA,inf	NA,0.406206	0.000121158	0.000264237
2	chr11:128427068:T:A	128427068	NA,A	NA,T	NA,1	NA,-inf	NA,inf	NA,0.449918	0.000121156	0.000264877
2	chr11:128953506:G:A	128953506	A,NA	G,NA	1,NA	inf,NA	inf,NA	0.580661,NA	0.00012108	0.000263729
2	chr11:128007107:G:A	128007107	NA,A	NA,G	NA,1	NA,inf	NA,inf	NA,0.390962	0.000121069	0.000263036
2	chr11:128235201:C:A	128235201	NA,A	NA,C	NA,1	NA,-inf	NA,inf	NA,0.354164	0.000121038	0.000262316
2	chr11:128782194:A:G	128782194	NA,G	NA,A	NA,1	NA,-inf	NA,inf	NA,0.420702	0.000120974	0.000263743
2	chr11:129197916:T:G	129197916	NA,G	NA,T	NA,1	NA,-inf	NA,inf	NA,0.410438	0.000120815	0.000263452
2	chr11:128149839:C:T	128149839	T,T	C,C	1,1	inf,inf	inf,inf	0.773976,0.90393	0.000120764	0.000259614
2	chr11:128614529:A:G	128614529	NA,G	NA,A	NA,1	NA,inf	NA,inf	NA,0.371465	0.00012066	0.000261717
2	chr11:128733508:C:T	128733508	NA,T	NA,C	NA,1	NA,inf	NA,inf	NA,0.374954	0.000120579	0.000261577
2	chr11:128624536:G:A	128624536	NA,A	NA,G	NA,1	NA,-inf	NA,inf	NA,0.402964	0.000120563	0.000262306
2	chr11:128023118:T:C	128023118	C,NA	T,NA	1,NA	inf,NA	inf,NA	0.543127,NA	0.000120463	0.000262551
2	chr11:128376724:C:T	128376724	NA,T	NA,C	NA,1	NA,-inf	NA,inf	NA,0.430411	0.000120442	0.000263411
2	chr11:128093715:T:C	128093715	NA,C	NA,T	NA,1	NA,-inf	NA,inf	NA,0.416588	0.000120441	0.000262846
2	chr11:128702359:C:T	128702359	NA,T	NA,C	NA,1	NA,inf	NA,inf	NA,0.392853	0.000120379	0.000261532
2	chr11:128132834:C:T	128132834	NA,T	NA,C	NA,1	NA,inf	NA,inf	NA,0.36852	0.000120338	0.000261411
2	chr11:128305740:G:A	128305740	NA,A	NA,G	NA,1	NA,-inf	NA,inf	NA,0.412774	0.000120253	0.000262279
2	chr11:128702648:G:A	128702648	NA,A	NA,G	NA,1	NA,inf	NA,inf	NA,0.391896	0.00012023	0.000261209
2	chr11:128750867:A:T	128750867	NA,T	NA,A	NA,1	NA,inf	NA,inf	NA,0.357529	0.000120086	0.000260338
2	chr11:128407373:G:T	128407373	NA,T	NA,G	NA,1	NA,-inf	NA,inf	NA,0.448203	0.00011995	0.000262746
2	chr11:128243673:T:C	128243673	NA,C	NA,T	NA,1	NA,inf	NA,inf	NA,0.412967	0.000119872	0.000260871
2	chr11:128476754:G:A	128476754	NA,A	NA,G	NA,1	NA,-inf	NA,inf	NA,0.460593	0.000119835	0.000262781
2	chr11:128150999:G:A	128150999	NA,A	NA,G	NA,1	NA,inf	NA,inf	NA,0.366125	0.000119708	0.000260072
2	chr11:128759858:A:C	128759858	NA,C	NA,A	NA,1	NA,inf	NA,inf	NA,0.378509	0.000119667	0.000259779
2	chr11:128746564:C:T	128746564	NA,T	NA,C	NA,1	NA,inf	NA,inf	NA,0.392894	0.000119632	0.000260275
2	chr11:128846912:T:C	128846912	NA,C	NA,T	NA,1	NA,-inf	NA,inf	NA,0.408875	0.000119617	0.000260698
2	chr11:128571127:A:T	128571127	NA,T	NA,A	NA,1	NA,inf	NA,inf	NA,0.357026	0.000119602	0.000259104
2	chr11:129125611:G:A	129125611	NA,A	NA,G	NA,1	NA,-inf	NA,inf	NA,0.395955	0.000119552	0.000260753
2	chr11:128925018:T:C	128925018	NA,C	NA,T	NA,1	NA,inf	NA,inf	NA,0.358553	0.000119496	0.000258661
2	chr11:128012966:A:T	128012966	NA,T	NA,A	NA,1	NA,-inf	NA,inf	NA,0.410683	0.000119483	0.000260267
2	chr11:128593961:A:G	128593961	NA,G	NA,A	NA,1	NA,-inf	NA,inf	NA,0.419695	0.000119389	0.000261004
2	chr11:129004086:T:C	129004086	NA,C	NA,T	NA,1	NA,-inf	NA,inf	NA,0.394649	0.000119353	0.000260291
2	chr11:127969451:G:A	127969451	A,A	G,G	1,1	inf,inf	inf,inf	1.44699,0.038306	0.000119324	0.000259584
2	chr11:128403343:G:A	128403343	NA,A	NA,G	NA,1	NA,-inf	NA,inf	NA,0.423788	0.000119297	0.000260835
2	chr11:128115297:G:A	128115297	NA,A	NA,G	NA,1	NA,-inf	NA,inf	NA,0.427781	0.000119142	0.000260047
2	chr11:128654193:T:C	128654193	C,C	T,T	1,1	-inf,-inf	inf,inf	0.66968,1.12911	0.000119142	0.000264904
2	chr11:129130556:A:C	129130556	NA,C	NA,A	NA,1	NA,-inf	NA,inf	NA,0.414643	0.00011911	0.000259958
2	chr11:128939968:C:G	128939968	NA,G	NA,C	NA,1	NA,inf	NA,inf	NA,0.386976	0.000119096	0.000258887
2	chr11:129192784:C:T	129192784	T,NA	C,NA	1,NA	inf,NA	inf,NA	0.583714,NA	0.000119067	0.000259726
2	chr11:128935484:C:T	128935484	T,T	C,C	1,1	inf,-inf	inf,inf	1.19825,0.325699	0.000119059	0.000257829
2	chr11:129107668:AGACCAGCCT:A	129107668	NA,A	NA,AGACCAGCCT	NA,1	NA,-inf	NA,inf	NA,0.40214	0.000119025	0.000259694
2	chr11:129126920:G:A	129126920	NA,A	NA,G	NA,1	NA,-inf	NA,inf	NA,0.412665	0.000118818	0.000259317
2	chr11:128967829:C:T	128967829	T,NA	C,NA	1,NA	-inf,NA	inf,NA	0.494252,NA	0.000118777	0.000257865
2	chr11:128584835:A:T	128584835	NA,T	NA,A	NA,1	NA,-inf	NA,inf	NA,0.396896	0.000118623	0.000258507
2	chr11:128914221:C:T	128914221	NA,T	NA,C	NA,1	NA,-inf	NA,inf	NA,0.391934	0.00011853	0.000258495
2	chr11:128903598:G:A	128903598	NA,A	NA,G	NA,1	NA,-inf	NA,inf	NA,0.397433	0.000118509	0.000258048
2	chr11:128134602:T:C	128134602	NA,C	NA,T	NA,1	NA,-inf	NA,inf	NA,0.399043	0.000118506	0.000258609
2	chr11:128133244:C:A	128133244	A,A	C,C	1,1	-inf,-inf	inf,inf	0.128804,1.39426	0.000118494	0.000259797
2	chr11:128780697:G:A	128780697	NA,A	NA,G	NA,1	NA,-inf	NA,inf	NA,0.395976	0.000118454	0.000258129
2	chr11:128846687:T:C	128846687	NA,C	NA,T	NA,1	NA,inf	NA,inf	NA,0.3639	0.000118428	0.000257519
2	chr11:128154871:A:G	128154871	G,NA	A,NA	1,NA	inf,NA	inf,NA	0.627189,NA	0.000118352	0.000259808
2	chr11:128900926:A:G	128900926	NA,G	NA,A	NA,1	NA,inf	NA,inf	NA,0.37643	0.000118241	0.000257007
2	chr11:128182528:G:A	128182528	A,A	G,G	1,1	inf,inf	inf,inf	0.556849,1.4182	0.000118236	0.000273553
2	chr11:128887396:G:A	128887396	NA,A	NA,G	NA,1	NA,-inf	NA,inf	NA,0.409016	0.00011821	0.00025792
2	chr11:128926942:A:T	128926942	NA,T	NA,A	NA,1	NA,-inf	NA,inf	NA,0.413827	0.000118183	0.000257484
2	chr11:128940399:C:A	128940399	NA,A	NA,C	NA,1	NA,-inf	NA,inf	NA,0.40453	0.00011817	0.000257867
2	chr11:128935776:TATC:T	128935776	NA,T	NA,TATC	NA,1	NA,inf	NA,inf	NA,0.370489	0.000118141	0.000256754
2	chr11:128568139:G:A	128568139	NA,A	NA,G	NA,1	NA,-inf	NA,inf	NA,0.383077	0.000118029	0.000256615
2	chr11:129113563:T:A	129113563	NA,A	NA,T	NA,1	NA,-inf	NA,inf	NA,0.394359	0.000117863	0.000257152
2	chr11:128231176:G:A	128231176	NA,A	NA,G	NA,1	NA,-inf	NA,inf	NA,0.333834	0.000117785	0.000255317
2	chr11:128281774:C:G	128281774	NA,G	NA,C	NA,1	NA,inf	NA,inf	NA,0.39818	0.000117737	0.000256416
2	chr11:128480653:G:A	128480653	NA,A	NA,G	NA,1	NA,inf	NA,inf	NA,0.34341	0.000117696	0.000254935
2	chr11:128283816:T:TTCTATTTGGAA	128283816	NA,TTCTATTTGGAA	NA,T	NA,1	NA,inf	NA,inf	NA,0.39766	0.000117661	0.00025625
2	chr11:128241532:ATGTGT:A	128241532	NA,A	NA,ATGTGT	NA,1	NA,-inf	NA,inf	NA,0.392829	0.000117655	0.000256913
2	chr11:129131460:T:C	129131460	NA,C	NA,T	NA,1	NA,-inf	NA,inf	NA,0.388857	0.00011755	0.000256313
2	chr11:128856059:T:C	128856059	C,C	T,T	1,1	inf,-inf	inf,inf	0.576594,1.11183	0.00011751	0.000258609
2	chr11:129116170:T:G	129116170	NA,G	NA,T	NA,1	NA,-inf	NA,inf	NA,0.409096	0.000117498	0.000256104
2	chr11:128269750:G:A	128269750	NA,A	NA,G	NA,1	NA,inf	NA,inf	NA,0.398779	0.000117474	0.000255904
2	chr11:128462078:T:C	128462078	NA,C	NA,T	NA,1	NA,inf	NA,inf	NA,0.338686	0.000117418	0.000254832
2	chr11:129045546:CTAACTT:C	129045546	NA,C	NA,CTAACTT	NA,1	NA,-inf	NA,inf	NA,0.389048	0.000117326	0.000255921
2	chr11:128621453:A:G	128621453	NA,G	NA,A	NA,1	NA,-inf	NA,inf	NA,0.401554	0.00011727	0.000256117
2	chr11:128669683:G:T	128669683	NA,T	NA,G	NA,1	NA,inf	NA,inf	NA,0.36133	0.000117177	0.000254411
2	chr11:128675323:G:A	128675323	NA,A	NA,G	NA,1	NA,inf	NA,inf	NA,0.36133	0.000117177	0.000254411
2	chr11:128680210:A:G	128680210	NA,G	NA,A	NA,1	NA,inf	NA,inf	NA,0.36133	0.000117177	0.000254411
2	chr11:128574981:C:G	128574981	NA,G	NA,C	NA,1	NA,inf	NA,inf	NA,0.342548	0.000117127	0.000253812
2	chr11:129155066:A:G	129155066	NA,G	NA,A	NA,1	NA,inf	NA,inf	NA,0.363214	0.000117083	0.000254289
2	chr11:128616747:C:T	128616747	NA,T	NA,C	NA,1	NA,inf	NA,inf	NA,0.36458	0.000116998	0.000254214
2	chr11:128853465:A:G	128853465	NA,G	NA,A	NA,1	NA,inf	NA,inf	NA,0.380574	0.000116979	0.000254569
2	chr11:128852686:C:T	128852686	NA,T	NA,C	NA,1	NA,inf	NA,inf	NA,0.379962	0.000116888	0.000254372
2	chr11:128852426:G:GC	128852426	NA,GC	NA,G	NA,1	NA,inf	NA,inf	NA,0.379962	0.000116888	0.000254372
2	chr11:128512978:C:T	128512978	NA,T	NA,C	NA,1	NA,-inf	NA,inf	NA,0.399175	0.000116887	0.000255665
2	chr11:128853522:T:G	128853522	NA,G	NA,T	NA,1	NA,inf	NA,inf	NA,0.379721	0.000116853	0.000254295
2	chr11:128193107:G:A	128193107	NA,A	NA,G	NA,1	NA,inf	NA,inf	NA,0.369154	0.000116837	0.000253338
2	chr11:128288294:A:G	128288294	G,G	A,A	1,1	inf,-inf	inf,inf	0.656687,1.00646	0.000116753	0.000254871
2	chr11:129117007:T:A	129117007	A,NA	T,NA	1,NA	inf,NA	inf,NA	0.591497,NA	0.00011675	0.000255262
2	chr11:128917278:G:A	128917278	NA,A	NA,G	NA,1	NA,-inf	NA,inf	NA,0.38244	0.000116748	0.000254393
2	chr11:128575586:A:G	128575586	NA,G	NA,A	NA,1	NA,inf	NA,inf	NA,0.340075	0.000116747	0.000252997
2	chr11:128742834:G:A	128742834	NA,A	NA,G	NA,1	NA,inf	NA,inf	NA,0.356015	0.000116685	0.000253715
2	chr11:129194036:T:C	129194036	C,NA	T,NA	1,NA	inf,NA	inf,NA	0.596869,NA	0.000116607	0.000254951
2	chr11:128681869:C:T	128681869	NA,T	NA,C	NA,1	NA,inf	NA,inf	NA,0.370277	0.000116606	0.000253566
2	chr11:128633507:C:T	128633507	T,T	C,C	1,1	inf,-inf	inf,inf	0.647959,0.499891	0.000116532	0.00024237
2	chr11:129107432:G:A	129107432	NA,A	NA,G	NA,1	NA,-inf	NA,inf	NA,0.378469	0.000116483	0.000253846
2	chr11:128766294:C:T	128766294	T,NA	C,NA	1,NA	-inf,NA	inf,NA	0.381611,NA	0.000116457	0.000249595
2	chr11:128918904:G:A	128918904	A,NA	G,NA	1,NA	inf,NA	inf,NA	0.524626,NA	0.000116455	0.000254639
2	chr11:129067141:T:G	129067141	NA,G	NA,T	NA,1	NA,-inf	NA,inf	NA,0.393937	0.000116439	0.000254253
2	chr11:128746001:A:G	128746001	NA,G	NA,A	NA,1	NA,-inf	NA,inf	NA,0.389101	0.000116424	0.000254277
2	chr11:128890612:G:C	128890612	NA,C	NA,G	NA,1	NA,-inf	NA,inf	NA,0.38985	0.000116363	0.000253386
2	chr11:128383350:C:T	128383350	NA,T	NA,C	NA,1	NA,-inf	NA,inf	NA,0.40143	0.000116244	0.000254164
2	chr11:128192751:C:T	128192751	T,T	C,C	1,1	-inf,-inf	inf,inf	1.05297,0.529674	0.000116203	0.000250046
2	chr11:129124048:T:C	129124048	NA,C	NA,T	NA,1	NA,inf	NA,inf	NA,0.361062	0.000116164	0.000252634
2	chr11:128330195:C:CT	128330195	NA,CT	NA,C	NA,1	NA,inf	NA,inf	NA,0.440623	0.00011614	0.000254618
2	chr11:129159994:GA:G	129159994	NA,G	NA,GA	NA,1	NA,inf	NA,inf	NA,0.36072	0.000116113	0.000252524
2	chr11:128551483:T:C	128551483	NA,C	NA,T	NA,1	NA,-inf	NA,inf	NA,0.380168	0.000116107	0.000253258
2	chr11:128482806:G:A	128482806	NA,A	NA,G	NA,1	NA,-inf	NA,inf	NA,0.421656	0.000116042	0.000253921
2	chr11:128754309:G:A	128754309	NA,A	NA,G	NA,1	NA,inf	NA,inf	NA,0.352291	0.000116016	0.000251831
2	chr11:128604096:G:A	128604096	NA,A	NA,G	NA,1	NA,-inf	NA,inf	NA,0.391362	0.000116006	0.000253192
2	chr11:128854688:GT:G	128854688	NA,G	NA,GT	NA,1	NA,inf	NA,inf	NA,0.373807	0.000115977	0.00025239
2	chr11:128750237:C:T	128750237	T,T	C,C	1,1	inf,-inf	inf,inf	1.37868,0.0916501	0.000115844	0.000252375
2	chr11:128045893:A:C	128045893	C,C	A,A	1,1	-inf,-inf	inf,inf	0.406168,1.24631	0.000115838	0.000252872
2	chr11:128879050:C:T	128879050	NA,T	NA,C	NA,1	NA,inf	NA,inf	NA,0.360774	0.000115815	0.000252092
2	chr11:127970745:G:A	127970745	NA,A	NA,G	NA,1	NA,-inf	NA,inf	NA,0.397535	0.000115795	0.000252471
2	chr11:128671776:G:A	128671776	NA,A	NA,G	NA,1	NA,inf	NA,inf	NA,0.359165	0.000115705	0.000251432
2	chr11:128967955:A:T	128967955	NA,T	NA,A	NA,1	NA,inf	NA,inf	NA,0.360568	0.000115696	0.00025141
2	chr11:128954122:C:A	128954122	NA,A	NA,C	NA,1	NA,-inf	NA,inf	NA,0.367973	0.000115571	0.000252064
2	chr11:128276842:C:T	128276842	NA,T	NA,C	NA,1	NA,-inf	NA,inf	NA,0.388191	0.000115515	0.000252086
2	chr11:128779708:G:A	128779708	NA,A	NA,G	NA,1	NA,-inf	NA,inf	NA,0.384956	0.000115416	0.000252221
2	chr11:128262283:CA:C	128262283	NA,C	NA,CA	NA,1	NA,inf	NA,inf	NA,0.335368	0.000115294	0.000250256
2	chr11:129019177:C:T	129019177	T,NA	C,NA	1,NA	inf,NA	inf,NA	0.576829,NA	0.000115285	0.000251794
2	chr11:128959714:T:C	128959714	NA,C	NA,T	NA,1	NA,inf	NA,inf	NA,0.357298	0.000115272	0.00025049
2	chr11:128710683:T:C	128710683	NA,C	NA,T	NA,1	NA,-inf	NA,inf	NA,0.388755	0.000115176	0.000251988
2	chr11:128498435:T:C	128498435	NA,C	NA,T	NA,1	NA,inf	NA,inf	NA,0.321926	0.00011517	0.000249904
2	chr11:128143990:C:T	128143990	T,T	C,C	1,1	inf,inf	inf,inf	0.688041,0.956427	0.000115133	0.000247602
2	chr11:128427155:C:A	128427155	NA,A	NA,C	NA,1	NA,inf	NA,inf	NA,0.309039	0.00011505	0.000248829
2	chr11:128425708:T:C	128425708	NA,C	NA,T	NA,1	NA,-inf	NA,inf	NA,0.399406	0.000114968	0.000251136
2	chr11:128708377:C:T	128708377	NA,T	NA,C	NA,1	NA,-inf	NA,inf	NA,0.370755	0.000114932	0.000250563
2	chr11:128027806:C:T	128027806	T,T	C,C	1,1	inf,-inf	inf,inf	1.25096,0.118376	0.000114913	0.000249374
2	chr11:128902706:T:C	128902706	NA,C	NA,T	NA,1	NA,inf	NA,inf	NA,0.342924	0.000114894	0.00024922
2	chr11:128509016:C:T	128509016	NA,T	NA,C	NA,1	NA,inf	NA,inf	NA,0.311119	0.000114887	0.000248707
2	chr11:128825321:G:A	128825321	NA,A	NA,G	NA,1	NA,inf	NA,inf	NA,0.340258	0.000114848	0.000249679
2	chr11:128138526:G:A	128138526	NA,A	NA,G	NA,1	NA,inf	NA,inf	NA,0.332984	0.000114844	0.00024952
2	chr11:128292215:G:A	128292215	NA,A	NA,G	NA,1	NA,-inf	NA,inf	NA,0.382905	0.000114816	0.000250516
2	chr11:129139373:T:C	129139373	NA,C	NA,T	NA,1	NA,-inf	NA,inf	NA,0.369506	0.000114797	0.000250585
2	chr11:128121112:G:A	128121112	NA,A	NA,G	NA,1	NA,-inf	NA,inf	NA,0.377742	0.000114792	0.000250489
2	chr11:128260428:A:G	128260428	NA,G	NA,A	NA,1	NA,inf	NA,inf	NA,0.381487	0.000114751	0.000250022
2	chr11:128255724:T:C	128255724	C,C	T,T	1,1	-inf,-inf	inf,inf	0.794967,0.575909	0.000114736	0.000242801
2	chr11:129099835:A:T	129099835	NA,T	NA,A	NA,1	NA,-inf	NA,inf	NA,0.381762	0.00011466	0.000250183
2	chr11:128767102:A:T	128767102	NA,T	NA,A	NA,1	NA,-inf	NA,inf	NA,0.378793	0.000114598	0.000249872
2	chr11:128615695:C:T	128615695	T,NA	C,NA	1,NA	inf,NA	inf,NA	0.840659,NA	0.000114553	0.0002628
2	chr11:129174725:G:C	129174725	NA,C	NA,G	NA,1	NA,inf	NA,inf	NA,0.352741	0.000114491	0.000248974
2	chr11:129107949:T:C	129107949	NA,C	NA,T	NA,1	NA,-inf	NA,inf	NA,0.380404	0.000114474	0.000249774
2	chr11:128300440:C:G	128300440	NA,G	NA,C	NA,1	NA,inf	NA,inf	NA,0.362302	0.000114467	0.000249091
2	chr11:128663812:T:C	128663812	NA,C	NA,T	NA,1	NA,-inf	NA,inf	NA,0.380636	0.00011445	0.000249915
2	chr11:129092061:T:C	129092061	NA,C	NA,T	NA,1	NA,-inf	NA,inf	NA,0.380182	0.000114442	0.000249705
2	chr11:129188017:G:A	129188017	NA,A	NA,G	NA,1	NA,-inf	NA,inf	NA,0.37845	0.000114395	0.000249578
2	chr11:128671945:C:T	128671945	NA,T	NA,C	NA,1	NA,inf	NA,inf	NA,0.368636	0.00011439	0.000249327
2	chr11:128690813:G:A	128690813	NA,A	NA,G	NA,1	NA,inf	NA,inf	NA,0.332942	0.000114252	0.000248279
2	chr11:128459018:G:A	128459018	A,A	G,G	1,1	inf,inf	inf,inf	5.93509,0.380593	0.000114144	0.376333
2	chr11:128735659:G:A	128735659	NA,A	NA,G	NA,1	NA,inf	NA,inf	NA,0.332171	0.000114103	0.00024761
2	chr11:128676726:G:A	128676726	NA,A	NA,G	NA,1	NA,-inf	NA,inf	NA,0.376475	0.000113925	0.000248587
2	chr11:128194953:G:A	128194953	A,A	G,G	1,1	inf,inf	inf,inf	0.490316,1.42709	0.000113889	0.000262328
2	chr11:128650345:C:T	128650345	NA,T	NA,C	NA,1	NA,-inf	NA,inf	NA,0.382688	0.00011386	0.000248663
2	chr11:128833907:G:T	128833907	NA,T	NA,G	NA,1	NA,inf	NA,inf	NA,0.329339	0.000113823	0.000247007
2	chr11:128458429:C:T	128458429	NA,T	NA,C	NA,1	NA,inf	NA,inf	NA,0.285019	0.000113803	0.000245926
2	chr11:128047222:T:C	128047222	NA,C	NA,T	NA,1	NA,inf	NA,inf	NA,0.337464	0.000113779	0.000247267
2	chr11:128833940:G:A	128833940	NA,A	NA,G	NA,1	NA,inf	NA,inf	NA,0.328428	0.000113687	0.000246714
2	chr11:128230199:C:A	128230199	A,NA	C,NA	1,NA	-inf,NA	inf,NA	0.548353,NA	0.000113672	0.000247572
2	chr11:128765922:A:C	128765922	NA,C	NA,A	NA,1	NA,-inf	NA,inf	NA,0.346117	0.000113655	0.000247549
2	chr11:128101955:T:G	128101955	NA,G	NA,T	NA,1	NA,-inf	NA,inf	NA,0.35047	0.000113573	0.000247315
2	chr11:128232529:C:A	128232529	NA,A	NA,C	NA,1	NA,inf	NA,inf	NA,0.363054	0.000113563	0.000246498
2	chr11:128351990:G:A	128351990	NA,A	NA,G	NA,1	NA,-inf	NA,inf	NA,0.379603	0.000113503	0.000247614
2	chr11:128315295:C:T	128315295	T,NA	C,NA	1,NA	inf,NA	inf,NA	0.426759,NA	0.00011345	0.000244707
2	chr11:128883226:T:C	128883226	NA,C	NA,T	NA,1	NA,inf	NA,inf	NA,0.332069	0.000113427	0.000246858
2	chr11:128884237:G:T	128884237	NA,T	NA,G	NA,1	NA,inf	NA,inf	NA,0.332069	0.000113427	0.000246858
2	chr11:128186437:C:T	128186437	NA,T	NA,C	NA,1	NA,inf	NA,inf	NA,0.337914	0.000113408	0.0002462
2	chr11:128492793:GT:G	128492793	NA,G	NA,GT	NA,1	NA,inf	NA,inf	NA,0.298824	0.000113392	0.0002454
2	chr11:128187899:T:TG	128187899	NA,TG	NA,T	NA,1	NA,inf	NA,inf	NA,0.336844	0.000113256	0.000245873
2	chr11:128288293:A:G	128288293	G,G	A,A	1,1	inf,-inf	inf,inf	0.640024,1.00149	0.000113163	0.000246965
2	chr11:128291461:C:T	128291461	T,T	C,C	1,1	-inf,-inf	inf,inf	0.610181,0.777442	0.000113132	0.000239933
2	chr11:128672479:A:T	128672479	NA,T	NA,A	NA,1	NA,inf	NA,inf	NA,0.360261	0.000113114	0.000246585
2	chr11:128822220:G:T	128822220	NA,T	NA,G	NA,1	NA,inf	NA,inf	NA,0.341616	0.000113109	0.000245786
2	chr11:129047556:C:T	129047556	NA,T	NA,C	NA,1	NA,-inf	NA,inf	NA,0.352645	0.000113107	0.000246697
2	chr11:128315371:G:A	128315371	A,NA	G,NA	1,NA	-inf,NA	inf,NA	0.510112,NA	0.00011308	0.000246233
2	chr11:128533608:T:C	128533608	NA,C	NA,T	NA,1	NA,-inf	NA,inf	NA,0.370634	0.000113073	0.000247276
2	chr11:128192658:T:C	128192658	C,C	T,T	1,1	-inf,-inf	inf,inf	1.03707,0.529674	0.000112986	0.000243143
2	chr11:128925239:A:G	128925239	NA,G	NA,A	NA,1	NA,inf	NA,inf	NA,0.349861	0.000112932	0.000245817
2	chr11:128597763:C:T	128597763	NA,T	NA,C	NA,1	NA,-inf	NA,inf	NA,0.347206	0.000112876	0.000245984
2	chr11:129129417:G:A	129129417	NA,A	NA,G	NA,1	NA,-inf	NA,inf	NA,0.355927	0.00011285	0.000246036
2	chr11:129055693:T:C	129055693	NA,C	NA,T	NA,1	NA,-inf	NA,inf	NA,0.369323	0.000112805	0.000246296
2	chr11:128531480:G:A	128531480	NA,A	NA,G	NA,1	NA,-inf	NA,inf	NA,0.369305	0.000112747	0.000246571
2	chr11:128884603:TC:T	128884603	NA,T	NA,TC	NA,1	NA,inf	NA,inf	NA,0.326097	0.000112637	0.000245189
2	chr11:128509893:AG:A	128509893	NA,A	NA,AG	NA,1	NA,inf	NA,inf	NA,0.37871	0.000112487	0.000245705
2	chr11:128069767:G:T	128069767	T,T	G,G	1,1	-inf,-inf	inf,inf	1.08102,0.749826	0.000112415	0.000250428
2	chr11:128688601:C:CTGG	128688601	NA,CTGG	NA,C	NA,1	NA,inf	NA,inf	NA,0.307198	0.000112387	0.000243715
2	chr11:128175433:G:C	128175433	NA,C	NA,G	NA,1	NA,-inf	NA,inf	NA,0.36645	0.000112332	0.000244892
2	chr11:128256084:T:C	128256084	NA,C	NA,T	NA,1	NA,inf	NA,inf	NA,0.334127	0.000112324	0.000244466
2	chr11:128124818:G:A	128124818	NA,A	NA,G	NA,1	NA,-inf	NA,inf	NA,0.364439	0.00011232	0.000244706
2	chr11:128478055:C:T	128478055	NA,T	NA,C	NA,1	NA,-inf	NA,inf	NA,0.241654	0.000112267	0.000242294
2	chr11:128144290:A:G	128144290	NA,G	NA,A	NA,1	NA,inf	NA,inf	NA,0.314992	0.000112253	0.000243914
2	chr11:129153097:C:T	129153097	NA,T	NA,C	NA,1	NA,-inf	NA,inf	NA,0.362262	0.000112171	0.000244672
2	chr11:128939291:C:T	128939291	NA,T	NA,C	NA,1	NA,-inf	NA,inf	NA,0.362858	0.00011217	0.000244674
2	chr11:128094531:A:G	128094531	G,G	A,A	1,1	-inf,-inf	inf,inf	1.21764,0.586119	0.000112162	0.000249743
2	chr11:128242758:G:A	128242758	NA,A	NA,G	NA,1	NA,inf	NA,inf	NA,0.314428	0.000112134	0.000243446
2	chr11:128657057:A:T	128657057	NA,T	NA,A	NA,1	NA,inf	NA,inf	NA,0.326471	0.000112133	0.000243519
2	chr11:129151089:G:GA	129151089	NA,GA	NA,G	NA,1	NA,-inf	NA,inf	NA,0.349886	0.00011205	0.00024428
2	chr11:128300654:C:T	128300654	NA,T	NA,C	NA,1	NA,inf	NA,inf	NA,0.344738	0.00011205	0.000243836
2	chr11:128318372:A:G	128318372	G,G	A,A	1,1	-inf,-inf	inf,inf	0.678504,0.623774	0.000112044	0.000235123
2	chr11:129179245:T:C	129179245	C,NA	T,NA	1,NA	inf,NA	inf,NA	0.410387,NA	0.000111989	0.000240393
2	chr11:128660072:G:A	128660072	NA,A	NA,G	NA,1	NA,inf	NA,inf	NA,0.325074	0.000111939	0.0002431
2	chr11:128705602:G:A	128705602	NA,A	NA,G	NA,1	NA,inf	NA,inf	NA,0.334884	0.000111794	0.000243185
2	chr11:128392043:G:A	128392043	NA,A	NA,G	NA,1	NA,inf	NA,inf	NA,0.292682	0.000111779	0.000242169
2	chr11:128705553:CAGG:C	128705553	NA,C	NA,CAGG	NA,1	NA,inf	NA,inf	NA,0.334476	0.000111738	0.000243064
2	chr11:128668411:G:A	128668411	NA,A	NA,G	NA,1	NA,inf	NA,inf	NA,0.323533	0.00011173	0.000242648
2	chr11:128288703:C:T	128288703	T,T	C,C	1,1	inf,-inf	inf,inf	0.630697,1.00092	0.000111693	0.000243704
2	chr11:128546049:C:T	128546049	NA,T	NA,C	NA,1	NA,inf	NA,inf	NA,0.361545	0.000111679	0.000243941
2	chr11:129120794:C:T	129120794	T,T	C,C	1,1	inf,inf	inf,inf	1.11798,0.523598	0.000111619	0.000237833
2	chr11:128391899:T:G	128391899	NA,G	NA,T	NA,1	NA,inf	NA,inf	NA,0.316541	0.000111573	0.000242596
2	chr11:129057542:A:T	129057542	NA,T	NA,A	NA,1	NA,-inf	NA,inf	NA,0.358112	0.000111508	0.00024327
2	chr11:129066653:T:C	129066653	NA,C	NA,T	NA,1	NA,-inf	NA,inf	NA,0.358006	0.000111491	0.000243401
2	chr11:129047743:G:A	129047743	NA,A	NA,G	NA,1	NA,-inf	NA,inf	NA,0.357707	0.000111454	0.000243152
2	chr11:128764752:G:A	128764752	NA,A	NA,G	NA,1	NA,inf	NA,inf	NA,0.33031	0.000111404	0.000242422
2	chr11:129074390:T:C	129074390	NA,C	NA,T	NA,1	NA,-inf	NA,inf	NA,0.356848	0.000111343	0.000242909
2	chr11:129209188:T:G	129209188	NA,G	NA,T	NA,1	NA,-inf	NA,inf	NA,0.344453	0.000111337	0.000242718
2	chr11:128536543:A:G	128536543	G,G	A,A	1,1	inf,inf	inf,inf	0.212143,1.25975	0.000111183	0.000242361
2	chr11:128561166:G:A	128561166	NA,A	NA,G	NA,1	NA,-inf	NA,inf	NA,0.354475	0.000111123	0.000242252
2	chr11:128824970:G:A	128824970	NA,A	NA,G	NA,1	NA,inf	NA,inf	NA,0.313186	0.000110986	0.000241321
2	chr11:127995541:A:G	127995541	G,NA	A,NA	1,NA	-inf,NA	inf,NA	0.513574,NA	0.00011098	0.000241306
2	chr11:128530373:AAAG:A	128530373	NA,A	NA,AAAG	NA,1	NA,inf	NA,inf	NA,0.339423	0.000110958	0.000241942
2	chr11:128185965:T:A	128185965	A,A	T,T	1,1	inf,inf	inf,inf	0.504316,1.43424	0.000110931	0.000258058
2	chr11:128177566:G:A	128177566	NA,A	NA,G	NA,1	NA,inf	NA,inf	NA,0.328549	0.000110883	0.000240535
2	chr11:128739124:A:G	128739124	NA,G	NA,A	NA,1	NA,inf	NA,inf	NA,0.313208	0.000110865	0.000240498
2	chr11:128250731:T:C	128250731	NA,C	NA,T	NA,1	NA,inf	NA,inf	NA,0.320322	0.00011085	0.000240245
2	chr11:129008208:G:A	129008208	NA,A	NA,G	NA,1	NA,-inf	NA,inf	NA,0.352097	0.000110845	0.000241764
2	chr11:128437532:C:T	128437532	NA,T	NA,C	NA,1	NA,inf	NA,inf	NA,0.2856	0.000110841	0.000239875
2	chr11:128751148:T:C	128751148	NA,C	NA,T	NA,1	NA,-inf	NA,inf	NA,0.339601	0.000110781	0.000241344
2	chr11:128222337:G:A	128222337	A,A	G,G	1,1	-inf,-inf	inf,inf	0.174436,1.41906	0.000110763	0.000241886
2	chr11:128050226:C:T	128050226	NA,T	NA,C	NA,1	NA,inf	NA,inf	NA,0.314482	0.000110756	0.000240699
2	chr11:128307275:C:T	128307275	T,T	C,C	1,1	-inf,-inf	inf,inf	0.973328,0.280966	0.000110745	0.000233664
2	chr11:128052591:T:C	128052591	NA,C	NA,T	NA,1	NA,inf	NA,inf	NA,0.314576	0.000110737	0.000240665
2	chr11:128597497:C:T	128597497	NA,T	NA,C	NA,1	NA,-inf	NA,inf	NA,0.336348	0.000110642	0.00024082
2	chr11:128344527:G:A	128344527	A,A	G,G	1,1	inf,inf	inf,inf	0.0854369,1.46151	0.000110606	0.0002473
2	chr11:128868874:G:A	128868874	NA,A	NA,G	NA,1	NA,inf	NA,inf	NA,0.317533	0.000110603	0.000240574
2	chr11:128268198:T:C	128268198	NA,C	NA,T	NA,1	NA,-inf	NA,inf	NA,0.348556	0.000110594	0.000241255
2	chr11:128452707:G:A	128452707	A,A	G,G	1,1	-inf,inf	inf,inf	1.12565,0.356652	0.000110496	0.000239475
2	chr11:128832105:T:C	128832105	C,NA	T,NA	1,NA	inf,NA	inf,NA	0.456806,NA	0.000110473	0.000239394
2	chr11:128172579:A:G	128172579	G,NA	A,NA	1,NA	-inf,NA	inf,NA	0.42699,NA	0.000110397	0.000238952
2	chr11:129177589:A:G	129177589	NA,G	NA,A	NA,1	NA,-inf	NA,inf	NA,0.336787	0.000110362	0.000240586
2	chr11:128440451:G:A	128440451	A,A	G,G	1,1	inf,-inf	inf,inf	3.86984,0.310385	0.000110351	0.00458175
2	chr11:129110502:T:C	129110502	NA,C	NA,T	NA,1	NA,-inf	NA,inf	NA,0.339882	0.00011035	0.000240698
2	chr11:129095297:G:T	129095297	NA,T	NA,G	NA,1	NA,-inf	NA,inf	NA,0.340051	0.000110295	0.000240589
2	chr11:128006177:G:A	128006177	NA,A	NA,G	NA,1	NA,inf	NA,inf	NA,0.314513	0.000110202	0.000239478
2	chr11:128199300:A:G	128199300	NA,G	NA,A	NA,1	NA,inf	NA,inf	NA,0.314728	0.000110198	0.000239302
2	chr11:128038552:A:C	128038552	C,C	A,A	1,1	-inf,-inf	inf,inf	0.723312,0.910705	0.000110195	0.000239987
2	chr11:128577637:C:T	128577637	NA,T	NA,C	NA,1	NA,inf	NA,inf	NA,0.293672	0.000110124	0.00023876
2	chr11:129098612:G:C	129098612	NA,C	NA,G	NA,1	NA,-inf	NA,inf	NA,0.338479	0.000110113	0.000240481
2	chr11:128907252:G:T	128907252	NA,T	NA,G	NA,1	NA,inf	NA,inf	NA,0.320613	0.000110077	0.000239245
2	chr11:128186669:C:T	128186669	T,NA	C,NA	1,NA	inf,NA	inf,NA	0.613295,NA	0.000110066	0.000243203
2	chr11:129092313:T:G	129092313	NA,G	NA,T	NA,1	NA,inf	NA,inf	NA,0.321376	0.000109975	0.000239176
2	chr11:128956824:ATGTG:A	128956824	NA,A	NA,ATGTG	NA,1	NA,-inf	NA,inf	NA,0.346411	0.000109947	0.000239861
2	chr11:129002663:T:C	129002663	C,NA	T,NA	1,NA	inf,NA	inf,NA	0.389566,NA	0.00010987	0.000235722
2	chr11:128868470:ATATATTACGTAT:A	128868470	NA,A	NA,ATATATTACGTAT	NA,1	NA,-inf	NA,inf	NA,0.344041	0.00010981	0.000239862
2	chr11:128665286:G:A	128665286	NA,A	NA,G	NA,1	NA,inf	NA,inf	NA,0.334526	0.000109772	0.000239248
2	chr11:128735961:T:C	128735961	NA,C	NA,T	NA,1	NA,inf	NA,inf	NA,0.305552	0.000109754	0.000238206
2	chr11:128190224:GCATGCA:G	128190224	G,G	GCATGCA,GCATGCA	1,1	inf,inf	inf,inf	0.328135,1.46952	0.000109675	0.000249267
2	chr11:129048444:T:C	129048444	NA,C	NA,T	NA,1	NA,-inf	NA,inf	NA,0.34524	0.000109671	0.000239419
2	chr11:128750572:C:T	128750572	NA,T	NA,C	NA,1	NA,-inf	NA,inf	NA,0.349116	0.000109608	0.0002394
2	chr11:128934109:A:G	128934109	NA,G	NA,A	NA,1	NA,inf	NA,inf	NA,0.310476	0.000109583	0.000238232
2	chr11:128748984:T:C	128748984	NA,C	NA,T	NA,1	NA,inf	NA,inf	NA,0.303278	0.000109547	0.000238153
2	chr11:128517125:G:A	128517125	A,NA	G,NA	1,NA	-inf,NA	inf,NA	0.771779,NA	0.000109513	0.000247892
2	chr11:128634595:G:C	128634595	NA,C	NA,G	NA,1	NA,inf	NA,inf	NA,0.315126	0.0001095	0.00023814
2	chr11:128529650:T:C	128529650	NA,C	NA,T	NA,1	NA,inf	NA,inf	NA,0.326404	0.000109489	0.000238603
2	chr11:128404685:G:A	128404685	NA,A	NA,G	NA,1	NA,-inf	NA,inf	NA,0.465442	0.000109451	0.000242121
2	chr11:128190266:A:G	128190266	G,G	A,A	1,1	-inf,-inf	inf,inf	0.274793,1.33219	0.000109427	0.00023767
2	chr11:128547812:G:A	128547812	NA,A	NA,G	NA,1	NA,-inf	NA,inf	NA,0.327626	0.000109411	0.000238532
2	chr11:128953211:GTGTGTGTGTGCTTGTGTGTGCATGAGCA:G	128953211	NA,G	NA,GTGTGTGTGTGCTTGTGTGTGCATGAGCA	NA,1	NA,-inf	NA,inf	NA,0.331311	0.000109371	0.000238813
2	chr11:128394599:G:A	128394599	NA,A	NA,G	NA,1	NA,-inf	NA,inf	NA,0.353011	0.000109337	0.000238749
2	chr11:128731688:G:A	128731688	NA,A	NA,G	NA,1	NA,inf	NA,inf	NA,0.299853	0.000109289	0.000237379
2	chr11:128713120:C:T	128713120	NA,T	NA,C	NA,1	NA,-inf	NA,inf	NA,0.341894	0.00010928	0.000238368
2	chr11:128861326:G:A	128861326	NA,A	NA,G	NA,1	NA,-inf	NA,inf	NA,0.32948	0.000109252	0.000238074
2	chr11:128136576:C:T	128136576	NA,T	NA,C	NA,1	NA,inf	NA,inf	NA,0.318095	0.000109221	0.00023701
2	chr11:128767758:G:A	128767758	NA,A	NA,G	NA,1	NA,-inf	NA,inf	NA,0.318397	0.000109211	0.000237975
2	chr11:128140088:G:A	128140088	NA,A	NA,G	NA,1	NA,inf	NA,inf	NA,0.292482	0.000109193	0.000237289
2	chr11:128580817:C:T	128580817	NA,T	NA,C	NA,1	NA,inf	NA,inf	NA,0.287588	0.000109161	0.000236741
2	chr11:128787695:C:T	128787695	T,T	C,C	1,1	inf,inf	inf,inf	0.979915,0.305158	0.000109154	0.000231803
2	chr11:128050045:A:ATG	128050045	NA,ATG	NA,A	NA,1	NA,inf	NA,inf	NA,0.302391	0.000109146	0.00023722
2	chr11:128550517:G:C	128550517	NA,C	NA,G	NA,1	NA,inf	NA,inf	NA,0.309916	0.000109142	0.000237107
2	chr11:128468102:A:G	128468102	G,G	A,A	1,1	inf,inf	inf,inf	0.837729,1.09397	0.000109042	0.000251143
2	chr11:128439540:C:T	128439540	T,NA	C,NA	1,NA	inf,NA	inf,NA	1.28697,NA	0.000108948	0.000291301
2	chr11:128139217:G:A	128139217	NA,A	NA,G	NA,1	NA,inf	NA,inf	NA,0.318358	0.000108939	0.000237225
2	chr11:128401791:A:T	128401791	NA,T	NA,A	NA,1	NA,inf	NA,inf	NA,0.242259	0.000108924	0.000235504
2	chr11:128160197:G:A	128160197	NA,A	NA,G	NA,1	NA,inf	NA,inf	NA,0.291017	0.000108923	0.000236721
2	chr11:128391391:C:T	128391391	NA,T	NA,C	NA,1	NA,inf	NA,inf	NA,0.296567	0.000108912	0.000236828
2	chr11:128476670:G:A	128476670	A,A	G,G	1,1	inf,inf	inf,inf	0.19609,1.35965	0.000108871	0.000240526
2	chr11:128648200:GA:G	128648200	G,NA	GA,NA	1,NA	inf,NA	inf,NA	0.701412,NA	0.000108866	0.000244296
2	chr11:128731300:A:C	128731300	C,NA	A,NA	1,NA	inf,NA	inf,NA	0.447101,NA	0.0001088	0.000235256
2	chr11:128194017:C:T	128194017	T,T	C,C	1,1	-inf,-inf	inf,inf	1.02239,0.521408	0.000108771	0.000234102
2	chr11:128737143:T:C	128737143	NA,C	NA,T	NA,1	NA,inf	NA,inf	NA,0.296873	0.000108703	0.000235845
2	chr11:128204576:A:C	128204576	C,C	A,A	1,1	-inf,-inf	inf,inf	0.0176651,1.44611	0.000108655	0.000235471
2	chr11:128407187:A:G	128407187	NA,G	NA,A	NA,1	NA,-inf	NA,inf	NA,0.368588	0.000108634	0.000237878
2	chr11:129049904:T:C	129049904	NA,C	NA,T	NA,1	NA,inf	NA,inf	NA,0.307856	0.000108528	0.000235896
2	chr11:129149875:A:G	129149875	NA,G	NA,A	NA,1	NA,-inf	NA,inf	NA,0.333855	0.0001084	0.000236474
2	chr11:128667850:G:A	128667850	NA,A	NA,G	NA,1	NA,inf	NA,inf	NA,0.323876	0.000108385	0.000236254
2	chr11:128475792:C:T	128475792	NA,T	NA,C	NA,1	NA,-inf	NA,inf	NA,0.37509	0.000108379	0.000237413
2	chr11:128090355:T:C	128090355	C,NA	T,NA	1,NA	-inf,NA	inf,NA	0.601623,NA	0.000108359	0.000240346
2	chr11:128802429:G:A	128802429	A,NA	G,NA	1,NA	inf,NA	inf,NA	0.487595,NA	0.000108296	0.000234483
2	chr11:128492521:C:T	128492521	NA,T	NA,C	NA,1	NA,-inf	NA,inf	NA,0.334777	0.000108255	0.000236374
2	chr11:128928740:T:C	128928740	NA,C	NA,T	NA,1	NA,inf	NA,inf	NA,0.301756	0.000108225	0.000235297
2	chr11:128130842:C:G	128130842	NA,G	NA,C	NA,1	NA,inf	NA,inf	NA,0.296484	0.000108116	0.000235293
2	chr11:128254430:C:T	128254430	NA,T	NA,C	NA,1	NA,inf	NA,inf	NA,0.373067	0.000108105	0.000236548
2	chr11:128401351:G:A	128401351	NA,A	NA,G	NA,1	NA,-inf	NA,inf	NA,0.327735	0.000108082	0.000235866
2	chr11:128391539:C:T	128391539	NA,T	NA,C	NA,1	NA,-inf	NA,inf	NA,0.342745	0.000108077	0.000235983
2	chr11:128747394:G:A	128747394	NA,A	NA,G	NA,1	NA,-inf	NA,inf	NA,0.335992	0.000107966	0.000235794
2	chr11:129109262:T:C	129109262	NA,C	NA,T	NA,1	NA,-inf	NA,inf	NA,0.3303	0.000107946	0.00023548
2	chr11:128267306:C:T	128267306	T,NA	C,NA	1,NA	-inf,NA	inf,NA	0.329029,NA	0.000107935	0.000231122
2	chr11:128249409:T:C	128249409	NA,C	NA,T	NA,1	NA,inf	NA,inf	NA,0.29193	0.000107925	0.000234582
2	chr11:128860255:G:A	128860255	NA,A	NA,G	NA,1	NA,-inf	NA,inf	NA,0.32013	0.000107917	0.000235136
2	chr11:128933952:G:A	128933952	NA,A	NA,G	NA,1	NA,inf	NA,inf	NA,0.313105	0.000107911	0.000234684
2	chr11:128782321:T:C	128782321	NA,C	NA,T	NA,1	NA,inf	NA,inf	NA,0.30435	0.000107863	0.000234217
2	chr11:128134134:T:G	128134134	NA,G	NA,T	NA,1	NA,inf	NA,inf	NA,0.28133	0.000107803	0.000234286
2	chr11:128693497:C:T	128693497	T,T	C,C	1,1	inf,inf	inf,inf	0.173712,1.28362	0.000107784	0.000232912
2	chr11:128112338:G:A	128112338	NA,A	NA,G	NA,1	NA,-inf	NA,inf	NA,0.339411	0.000107668	0.000234863
2	chr11:129064350:T:C	129064350	NA,C	NA,T	NA,1	NA,-inf	NA,inf	NA,0.327508	0.000107636	0.000234919
2	chr11:128739500:A:C	128739500	NA,C	NA,A	NA,1	NA,inf	NA,inf	NA,0.275967	0.000107566	0.000233214
2	chr11:128215279:C:CT	128215279	CT,CT	C,C	1,1	inf,-inf	inf,inf	0.0276509,1.44196	0.000107551	0.000232946
2	chr11:128755710:G:T	128755710	NA,T	NA,G	NA,1	NA,-inf	NA,inf	NA,0.332079	0.000107537	0.000234839
2	chr11:128902719:G:A	128902719	NA,A	NA,G	NA,1	NA,inf	NA,inf	NA,0.276543	0.000107535	0.000233617
2	chr11:128859413:G:A	128859413	NA,A	NA,G	NA,1	NA,-inf	NA,inf	NA,0.309774	0.000107514	0.000234347
2	chr11:128190262:A:G	128190262	G,G	A,A	1,1	-inf,-inf	inf,inf	0.287371,1.3141	0.000107511	0.000233488
2	chr11:128437752:TCAAA:T	128437752	NA,T	NA,TCAAA	NA,1	NA,inf	NA,inf	NA,0.254882	0.000107498	0.000232703
2	chr11:128802746:A:T	128802746	NA,T	NA,A	NA,1	NA,inf	NA,inf	NA,0.316452	0.000107481	0.000233867
3	chr11:128693778:G:C	128693778	NA,C	NA,G	NA,1	NA,-inf	NA,inf	NA,3.10748	0.0146587	0.0311467
3	chr11:128318243:T:G	128318243	G,G	T,T	1,1	-inf,-inf	inf,inf	1.3207,2.68248	0.0121125	0.0249709
3	chr11:128796379:G:A	128796379	A,A	G,G	1,1	inf,inf	inf,inf	0.526971,3.84729	0.0101139	0.0212922
3	chr11:129192659:A:G	129192659	NA,G	NA,A	NA,1	NA,inf	NA,inf	NA,3.06148	0.00993779	0.020951
3	chr11:129211257:A:G	129211257	NA,G	NA,A	NA,1	NA,inf	NA,inf	NA,3.03846	0.00951929	0.0200751
3	chr11:128695101:T:C	128695101	C,C	T,T	1,1	inf,inf	inf,inf	3.12002,0.252577	0.0066832	0.0138527
3	chr11:128726474:T:A	128726474	A,A	T,T	1,1	-inf,inf	inf,inf	3.0682,0.526702	0.00648373	0.013865
3	chr11:128794846:T:C	128794846	C,C	T,T	1,1	inf,inf	inf,inf	0.562904,3.54852	0.00588011	0.0124215
3	chr11:129200363:G:A	129200363	NA,A	NA,G	NA,1	NA,inf	NA,inf	NA,2.77241	0.00572969	0.0121242
3	chr11:128793068:G:A	128793068	A,A	G,G	1,1	inf,inf	inf,inf	0.547511,3.51909	0.00543108	0.0114785
3	chr11:128698034:TC:T	128698034	T,T	TC,TC	1,1	inf,inf	inf,inf	2.84328,0.445112	0.00487631	0.0101185
3	chr11:129031393:C:A	129031393	NA,A	NA,C	NA,1	NA,inf	NA,inf	NA,2.6652	0.00471712	0.00999383
3	chr11:128714870:A:C	128714870	C,C	A,A	1,1	inf,inf	inf,inf	2.5592,0.98321	0.00468652	0.00992516
3	chr11:128794695:C:T	128794695	T,T	C,C	1,1	inf,inf	inf,inf	0.55949,3.41988	0.00459121	0.00970996
3	chr11:128816303:T:G	128816303	NA,G	NA,T	NA,1	NA,inf	NA,inf	NA,2.51111	0.0044467	0.00952838
3	chr11:129148393:A:G	129148393	NA,G	NA,A	NA,1	NA,inf	NA,inf	NA,2.61442	0.00427396	0.00905806
3	chr11:128766184:T:C	128766184	C,C	T,T	1,1	inf,inf	inf,inf	2.94227,0.0791759	0.00415069	0.00870411
3	chr11:128007116:C:T	128007116	NA,T	NA,C	NA,1	NA,inf	NA,inf	NA,2.39524	0.00411457	0.00883576
3	chr11:129130976:C:T	129130976	T,T	C,C	1,1	inf,inf	inf,inf	1.76215,1.8491	0.00399604	0.00828589
3	chr11:129000467:A:C	129000467	NA,C	NA,A	NA,1	NA,inf	NA,inf	NA,2.57545	0.00396948	0.008414
3	chr11:128794387:G:A	128794387	A,A	G,G	1,1	inf,inf	inf,inf	0.531194,3.35748	0.0039293	0.00831636
3	chr11:128794370:T:C	128794370	C,C	T,T	1,1	inf,inf	inf,inf	0.520881,3.35916	0.00388154	0.00821608
3	chr11:128794282:T:C	128794282	C,C	T,T	1,1	inf,inf	inf,inf	0.479034,3.34709	0.00358404	0.00759024
3	chr11:128133064:A:G	128133064	G,G	A,A	1,1	-inf,-inf	inf,inf	2.90138,0.839244	0.00358297	0.00752208
3	chr11:128692203:C:T	128692203	T,T	C,C	1,1	inf,inf	inf,inf	2.42782,0.774546	0.0033933	0.00706347
3	chr11:128796852:A:G	128796852	G,G	A,A	1,1	inf,inf	inf,inf	0.403241,3.25759	0.00335559	0.00710279
3	chr11:128030903:A:T	128030903	T,T	A,A	1,1	-inf,-inf	inf,inf	2.89964,0.490404	0.00323281	0.00682722
3	chr11:127973213:A:G	127973213	G,G	A,A	1,1	-inf,-inf	inf,inf	1.81767,1.48033	0.00322167	0.00668173
3	chr11:128797501:A:C	128797501	C,C	A,A	1,1	inf,inf	inf,inf	0.508745,3.25728	0.00320471	0.00678495
3	chr11:128989122:T:C	128989122	C,C	T,T	1,1	-inf,-inf	inf,inf	1.80909,1.9785	0.0031785	0.00666072
3	chr11:128655529:G:A	128655529	NA,A	NA,G	NA,1	NA,-inf	NA,inf	NA,2.28575	0.00307912	0.00660627
3	chr11:128797133:G:A	128797133	A,A	G,G	1,1	inf,inf	inf,inf	0.502179,3.23239	0.0030285	0.00641364
3	chr11:128796335:T:C	128796335	C,C	T,T	1,1	inf,inf	inf,inf	0.52154,3.20545	0.00296082	0.0062701
3	chr11:128990239:G:C	128990239	NA,C	NA,G	NA,1	NA,inf	NA,inf	NA,2.40936	0.00292048	0.00620147
3	chr11:128795802:T:G	128795802	G,G	T,T	1,1	inf,inf	inf,inf	0.508326,3.20209	0.00287765	0.00609524
3	chr11:128796210:C:A	128796210	A,A	C,C	1,1	inf,inf	inf,inf	0.515438,3.19236	0.00286623	0.00607049
3	chr11:128793356:G:A	128793356	A,A	G,G	1,1	inf,inf	inf,inf	0.524384,3.19065	0.00285568	0.00605114
3	chr11:128133891:A:G	128133891	G,G	A,A	1,1	-inf,-inf	inf,inf	2.78138,0.830891	0.00283756	0.00596264
3	chr11:128148507:C:G	128148507	G,G	C,C	1,1	-inf,-inf	inf,inf	2.64322,0.76103	0.00283154	0.00586013
3	chr11:128967034:T:C	128967034	NA,C	NA,T	NA,1	NA,inf	NA,inf	NA,2.37681	0.00281309	0.00597702
3	chr11:128133942:C:T	128133942	T,T	C,C	1,1	-inf,-inf	inf,inf	2.76496,0.835012	0.00276537	0.00581189
3	chr11:128970974:G:A	128970974	NA,A	NA,G	NA,1	NA,inf	NA,inf	NA,2.36363	0.00274142	0.00582628
3	chr11:128141141:C:T	128141141	T,T	C,C	1,1	-inf,-inf	inf,inf	2.60058,0.776756	0.00267103	0.00552978
3	chr11:128793930:G:T	128793930	T,T	G,G	1,1	inf,inf	inf,inf	0.524872,3.1476	0.00263871	0.0055928
3	chr11:129050437:C:T	129050437	T,T	C,C	1,1	-inf,-inf	inf,inf	1.74663,1.66668	0.00262831	0.00545101
3	chr11:128851406:A:G	128851406	NA,G	NA,A	NA,1	NA,inf	NA,inf	NA,2.14309	0.00250278	0.00538316
3	chr11:128795382:G:A	128795382	NA,A	NA,G	NA,1	NA,inf	NA,inf	NA,2.27875	0.00249514	0.00533173
3	chr11:128697981:G:A	128697981	A,A	G,G	1,1	inf,-inf	inf,inf	2.34493,0.969375	0.00248686	0.00532878
3	chr11:128166525:C:T	128166525	T,NA	C,NA	1,NA	-inf,NA	inf,NA	2.22383,NA	0.00242896	0.0053047
3	chr11:128793686:G:T	128793686	T,T	G,G	1,1	inf,inf	inf,inf	0.548735,3.0742	0.00238697	0.00505997
3	chr11:128648587:C:T	128648587	T,NA	C,NA	1,NA	inf,NA	inf,NA	1.92449,NA	0.00222823	0.00468722
3	chr11:128723651:G:T	128723651	T,T	G,G	1,1	inf,inf	inf,inf	2.37541,0.664612	0.00220952	0.00464925
3	chr11:128976769:T:C	128976769	C,C	T,T	1,1	-inf,-inf	inf,inf	1.82602,1.75556	0.00220694	0.00462788
3	chr11:128972356:G:T	128972356	T,T	G,G	1,1	-inf,-inf	inf,inf	1.89668,1.67883	0.00218877	0.00459
3	chr11:128930043:A:G	128930043	NA,G	NA,A	NA,1	NA,inf	NA,inf	NA,2.06939	0.00212296	0.00454995
3	chr11:128651426:C:T	128651426	NA,T	NA,C	NA,1	NA,inf	NA,inf	NA,2.02171	0.00211657	0.00453821
3	chr11:128708152:T:G	128708152	G,G	T,T	1,1	inf,inf	inf,inf	2.50916,0.296297	0.00209651	0.00436002
3	chr11:129188104:C:T	129188104	T,T	C,C	1,1	-inf,-inf	inf,inf	1.66949,1.90586	0.0020935	0.00439783
3	chr11:128197509:C:T	128197509	T,T	C,C	1,1	-inf,-inf	inf,inf	0.795841,2.5484	0.00208327	0.00446172
3	chr11:128586662:T:A	128586662	NA,A	NA,T	NA,1	NA,-inf	NA,inf	NA,2.02415	0.00205312	0.00441325
3	chr11:128163457:T:C	128163457	C,C	T,T	1,1	-inf,-inf	inf,inf	2.5767,0.628281	0.00203554	0.00421847
3	chr11:128597662:G:A	128597662	NA,A	NA,G	NA,1	NA,-inf	NA,inf	NA,2.01494	0.0020165	0.00433484
3	chr11:128707729:G:C	128707729	C,C	G,G	1,1	inf,-inf	inf,inf	2.53185,0.598035	0.00199401	0.00427872
3	chr11:128799292:C:T	128799292	T,T	C,C	1,1	-inf,-inf	inf,inf	2.06149,0.977402	0.00195856	0.00413397
3	chr11:128584472:T:C	128584472	NA,C	NA,T	NA,1	NA,-inf	NA,inf	NA,1.99137	0.00192873	0.0041463
3	chr11:128780464:A:G	128780464	G,G	A,A	1,1	inf,inf	inf,inf	0.85204,2.13387	0.00190515	0.00400133
3	chr11:128157773:A:G	128157773	G,G	A,A	1,1	-inf,-inf	inf,inf	2.56248,0.59799	0.00189116	0.00392056
3	chr11:128004847:G:C	128004847	C,C	G,G	1,1	-inf,-inf	inf,inf	1.69576,1.32221	0.00187353	0.00389526
3	chr11:128980409:A:G	128980409	G,G	A,A	1,1	-inf,-inf	inf,inf	1.87587,1.60981	0.00185036	0.00388383
3	chr11:128153162:G:A	128153162	A,A	G,G	1,1	-inf,-inf	inf,inf	2.46048,0.704758	0.00181695	0.00376801
3	chr11:128719607:G:A	128719607	A,NA	G,NA	1,NA	-inf,NA	inf,NA	2.18591,NA	0.0018083	0.00400388
3	chr11:128578243:G:A	128578243	NA,A	NA,G	NA,1	NA,-inf	NA,inf	NA,1.94957	0.00177872	0.00382482
3	chr11:129191315:C:G	129191315	G,G	C,C	1,1	-inf,-inf	inf,inf	1.9321,1.32387	0.00177236	0.00368817
3	chr11:128645236:G:C	128645236	NA,C	NA,G	NA,1	NA,inf	NA,inf	NA,1.93006	0.00177097	0.00379988
3	chr11:129037806:G:A	129037806	A,A	G,G	1,1	-inf,-inf	inf,inf	1.75618,1.70334	0.00176411	0.00370278
3	chr11:128150473:T:C	128150473	C,C	T,T	1,1	-inf,-inf	inf,inf	2.25378,1.06978	0.00176289	0.0037601
3	chr11:128267456:A:G	128267456	NA,G	NA,A	NA,1	NA,-inf	NA,inf	NA,1.9859	0.00175589	0.00382258
3	chr11:129156652:T:C	129156652	C,C	T,T	1,1	-inf,-inf	inf,inf	1.822,1.42995	0.00174548	0.00363233
3	chr11:128167773:T:C	128167773	C,C	T,T	1,1	-inf,inf	inf,inf	2.74289,0.258261	0.00174449	0.0036314
3	chr11:128160083:G:C	128160083	C,C	G,G	1,1	-inf,-inf	inf,inf	2.50467,0.610088	0.00172053	0.00356832
3	chr11:129086714:A:G	129086714	G,G	A,A	1,1	inf,inf	inf,inf	2.01192,1.21624	0.00169601	0.00353444
3	chr11:128580074:A:G	128580074	NA,G	NA,A	NA,1	NA,-inf	NA,inf	NA,1.90916	0.00164839	0.00354491
3	chr11:129183958:C:A	129183958	A,A	C,C	1,1	-inf,-inf	inf,inf	1.64449,1.80512	0.00163783	0.00344351
3	chr11:128160838:T:TA	128160838	TA,TA	T,T	1,1	-inf,-inf	inf,inf	2.49757,0.576732	0.0016157	0.0033518
3	chr11:128727151:A:G	128727151	G,G	A,A	1,1	inf,inf	inf,inf	2.58999,0.241932	0.00160427	0.00342902
3	chr11:128320562:G:A	128320562	NA,A	NA,G	NA,1	NA,-inf	NA,inf	NA,1.94365	0.00157634	0.00344513
3	chr11:129190334:C:G	129190334	G,G	C,C	1,1	-inf,-inf	inf,inf	1.60746,1.82288	0.00156786	0.00329804
3	chr11:128316229:G:A	128316229	NA,A	NA,G	NA,1	NA,inf	NA,inf	NA,1.90905	0.00156043	0.00332298
3	chr11:128581737:C:T	128581737	T,T	C,C	1,1	-inf,-inf	inf,inf	0.63283,2.25417	0.00155782	0.00330504
3	chr11:128168671:A:G	128168671	G,G	A,A	1,1	-inf,inf	inf,inf	2.68505,0.25706	0.00155362	0.00323584
3	chr11:128901167:A:G	128901167	G,NA	A,NA	1,NA	inf,NA	inf,NA	1.95002,NA	0.00155183	0.00340659
3	chr11:128607235:C:T	128607235	NA,T	NA,C	NA,1	NA,-inf	NA,inf	NA,1.86917	0.00154938	0.00333481
3	chr11:128218418:C:T	128218418	T,NA	C,NA	1,NA	inf,NA	inf,NA	1.78643,NA	0.0015411	0.00325118
3	chr11:129048592:A:C	129048592	C,C	A,A	1,1	-inf,-inf	inf,inf	1.92424,1.45481	0.00153767	0.00322952
3	chr11:128166918:T:C	128166918	C,C	T,T	1,1	-inf,inf	inf,inf	2.70493,0.201877	0.00152591	0.00317741
3	chr11:129046771:T:G	129046771	G,G	T,T	1,1	-inf,-inf	inf,inf	1.82992,1.54	0.00149744	0.00314537
3	chr11:128701815:T:C	128701815	C,C	T,T	1,1	inf,inf	inf,inf	2.43783,0.0779878	0.00149023	0.00310365
3	chr11:128166364:G:A	128166364	A,A	G,G	1,1	-inf,inf	inf,inf	2.67809,0.2233	0.00147867	0.00307982
3	chr11:129044385:T:C	129044385	C,C	T,T	1,1	-inf,-inf	inf,inf	1.90442,1.44255	0.00145612	0.00305845
3	chr11:128138296:C:T	128138296	T,T	C,C	1,1	-inf,-inf	inf,inf	2.47675,0.758775	0.00143746	0.00302676
3	chr11:128984880:TAAAC:T	128984880	T,T	TAAAC,TAAAC	1,1	-inf,-inf	inf,inf	1.85725,1.4766	0.00142077	0.00298439
3	chr11:128891302:C:T	128891302	NA,T	NA,C	NA,1	NA,inf	NA,inf	NA,1.79904	0.00140311	0.00301821
3	chr11:128165738:C:T	128165738	T,T	C,C	1,1	-inf,-inf	inf,inf	2.58009,0.284879	0.00138207	0.00286601
3	chr11:128895962:C:G	128895962	NA,G	NA,C	NA,1	NA,-inf	NA,inf	NA,1.90322	0.0013673	0.00297941
3	chr11:129041538:A:C	129041538	C,C	A,A	1,1	-inf,-inf	inf,inf	1.81678,1.49389	0.00135005	0.0028367
3	chr11:129114558:T:C	129114558	C,C	T,T	1,1	inf,inf	inf,inf	1.59391,1.74301	0.00134839	0.00284547
3	chr11:129132770:T:A	129132770	NA,A	NA,T	NA,1	NA,inf	NA,inf	NA,1.79924	0.00133824	0.0028773
3	chr11:129157674:G:A	129157674	A,A	G,G	1,1	-inf,-inf	inf,inf	1.5655,1.77514	0.0013346	0.00280907
3	chr11:129209223:A:G	129209223	G,G	A,A	1,1	-inf,-inf	inf,inf	1.61242,1.728	0.00132726	0.0027956
3	chr11:129033911:T:C	129033911	C,C	T,T	1,1	-inf,-inf	inf,inf	1.81778,1.48248	0.00132602	0.00278637
3	chr11:129097609:G:A	129097609	A,A	G,G	1,1	inf,inf	inf,inf	1.47333,1.85253	0.00131421	0.00276651
3	chr11:129033608:G:A	129033608	A,A	G,G	1,1	-inf,-inf	inf,inf	1.80524,1.48868	0.00131136	0.00275561
3	chr11:129099890:A:G	129099890	G,G	A,A	1,1	inf,inf	inf,inf	1.5854,1.72703	0.00131033	0.00275431
3	chr11:129148984:G:A	129148984	A,A	G,G	1,1	-inf,-inf	inf,inf	1.53933,1.78724	0.00130482	0.00274646
3	chr11:128159183:G:A	128159183	NA,A	NA,G	NA,1	NA,-inf	NA,inf	NA,1.87674	0.0013027	0.00282734
3	chr11:128984513:G:A	128984513	A,A	G,G	1,1	-inf,-inf	inf,inf	1.80952,1.47522	0.00130255	0.00273661
3	chr11:128312578:T:C	128312578	NA,C	NA,T	NA,1	NA,inf	NA,inf	NA,1.80391	0.00130091	0.00277176
3	chr11:129122933:T:C	129122933	C,C	T,T	1,1	inf,inf	inf,inf	1.52229,1.80076	0.00129563	0.0027273
3	chr11:128138138:G:A	128138138	A,A	G,G	1,1	-inf,-inf	inf,inf	2.44093,0.7296	0.00128717	0.00271119
3	chr11:129095850:C:T	129095850	T,T	C,C	1,1	inf,inf	inf,inf	1.47837,1.81759	0.00127753	0.00268574
3	chr11:128769479:T:G	128769479	G,G	T,T	1,1	-inf,-inf	inf,inf	2.71625,0.11525	0.00127553	0.00286872
3	chr11:128813999:C:T	128813999	NA,T	NA,C	NA,1	NA,inf	NA,inf	NA,1.86717	0.00127477	0.00274336
3	chr11:128695139:C:T	128695139	T,T	C,C	1,1	inf,-inf	inf,inf	2.47704,0.368529	0.00127008	0.00273568
3	chr11:128140478:A:G	128140478	G,G	A,A	1,1	-inf,-inf	inf,inf	2.45138,0.705494	0.00126853	0.00267178
3	chr11:128779857:A:G	128779857	G,G	A,A	1,1	inf,inf	inf,inf	0.867689,1.91386	0.00125759	0.00264625
3	chr11:128456175:G:A	128456175	A,NA	G,NA	1,NA	-inf,NA	inf,NA	2.27199,NA	0.0012527	0.00299475
3	chr11:128167048:C:T	128167048	T,T	C,C	1,1	-inf,inf	inf,inf	2.58439,0.266495	0.00124326	0.00259498
3	chr11:129048736:A:C	129048736	C,C	A,A	1,1	-inf,-inf	inf,inf	1.80497,1.45753	0.00123816	0.00260265
3	chr11:129150295:T:A	129150295	A,A	T,T	1,1	-inf,-inf	inf,inf	1.47546,1.81083	0.00122857	0.0025857
3	chr11:128144855:T:C	128144855	C,C	T,T	1,1	-inf,-inf	inf,inf	2.43966,0.697274	0.00122739	0.00258525
3	chr11:129082410:C:T	129082410	T,T	C,C	1,1	inf,inf	inf,inf	1.22398,1.77083	0.00121347	0.00252615
3	chr11:128455891:A:T	128455891	T,NA	A,NA	1,NA	-inf,NA	inf,NA	2.25008,NA	0.00120522	0.00287899
3	chr11:128194120:C:G	128194120	G,G	C,C	1,1	inf,-inf	inf,inf	0.058515,2.76395	0.00120292	0.00258462
3	chr11:128157818:T:G	128157818	G,G	T,T	1,1	-inf,-inf	inf,inf	2.0007,1.23763	0.00120061	0.00255157
3	chr11:129073414:A:G	129073414	NA,G	NA,A	NA,1	NA,inf	NA,inf	NA,1.74314	0.00120012	0.00258253
3	chr11:129179999:T:C	129179999	C,C	T,T	1,1	-inf,-inf	inf,inf	1.55772,1.71516	0.00119563	0.00251643
3	chr11:128652901:A:G	128652901	G,G	A,A	1,1	inf,inf	inf,inf	0.612718,2.31895	0.00119262	0.0025846
3	chr11:128900689:T:C	128900689	NA,C	NA,T	NA,1	NA,-inf	NA,inf	NA,1.82631	0.00118741	0.00258733
3	chr11:128276926:T:C	128276926	NA,C	NA,T	NA,1	NA,-inf	NA,inf	NA,1.80916	0.00118691	0.00260487
3	chr11:128174448:T:C	128174448	C,C	T,T	1,1	-inf,inf	inf,inf	2.54378,0.277	0.00118585	0.00247539
3	chr11:128779071:A:G	128779071	G,G	A,A	1,1	inf,inf	inf,inf	0.93343,1.82897	0.00118511	0.00249585
3	chr11:128144613:G:A	128144613	A,A	G,G	1,1	-inf,-inf	inf,inf	2.43661,0.672934	0.00117854	0.00248256
3	chr11:129161601:C:A	129161601	A,A	C,C	1,1	-inf,-inf	inf,inf	1.47941,1.78397	0.00116823	0.00245988
3	chr11:128195841:A:AT	128195841	NA,AT	NA,A	NA,1	NA,-inf	NA,inf	NA,1.829	0.00116788	0.00253877
3	chr11:127980351:A:T	127980351	T,NA	A,NA	1,NA	-inf,NA	inf,NA	1.81263,NA	0.00115614	0.00250046
3	chr11:128899778:A:G	128899778	NA,G	NA,A	NA,1	NA,-inf	NA,inf	NA,1.809	0.00114864	0.00250283
3	chr11:129156455:C:A	129156455	A,A	C,C	1,1	-inf,-inf	inf,inf	1.51674,1.73077	0.00114353	0.00240729
3	chr11:129163931:A:G	129163931	G,G	A,A	1,1	-inf,-inf	inf,inf	1.53616,1.71289	0.00113371	0.00238761
3	chr11:129080216:T:A	129080216	A,A	T,T	1,1	inf,inf	inf,inf	1.61634,1.60327	0.00113349	0.00238312
3	chr11:129177703:T:G	129177703	G,G	T,T	1,1	-inf,-inf	inf,inf	1.54853,1.69152	0.00111902	0.00235637
3	chr11:128766338:G:A	128766338	A,A	G,G	1,1	-inf,inf	inf,inf	1.0265,1.8688	0.00111278	0.00242177
3	chr11:128142748:C:T	128142748	T,T	C,C	1,1	-inf,-inf	inf,inf	2.40803,0.668922	0.00110893	0.00233661
3	chr11:128718446:TC:T	128718446	T,T	TC,TC	1,1	inf,inf	inf,inf	2.31074,0.287578	0.00110354	0.00233312
3	chr11:128539233:C:T	128539233	NA,T	NA,C	NA,1	NA,-inf	NA,inf	NA,1.78592	0.00110058	0.00242455
3	chr11:129156037:G:A	129156037	NA,A	NA,G	NA,1	NA,inf	NA,inf	NA,1.69318	0.00109446	0.0023545
3	chr11:128429142:C:T	128429142	NA,T	NA,C	NA,1	NA,-inf	NA,inf	NA,1.96436	0.00108639	0.00247794
3	chr11:129147085:T:G	129147085	G,G	T,T	1,1	-inf,-inf	inf,inf	1.48298,1.73357	0.00108584	0.00228606
3	chr11:128142867:C:T	128142867	T,T	C,C	1,1	-inf,-inf	inf,inf	2.3695,0.704375	0.00108508	0.00228683
3	chr11:128144645:A:G	128144645	G,G	A,A	1,1	-inf,-inf	inf,inf	2.3555,0.718892	0.00108073	0.00227767
3	chr11:128827098:G:A	128827098	NA,A	NA,G	NA,1	NA,-inf	NA,inf	NA,1.7378	0.00108016	0.00234379
3	chr11:129180459:A:G	129180459	G,G	A,A	1,1	-inf,-inf	inf,inf	1.55019,1.6669	0.00107487	0.00226368
3	chr11:129120391:C:T	129120391	NA,T	NA,C	NA,1	NA,inf	NA,inf	NA,1.67037	0.00104951	0.00225792
3	chr11:128347951:G:A	128347951	NA,A	NA,G	NA,1	NA,inf	NA,inf	NA,1.75077	0.00103498	0.00226531
3	chr11:128541993:G:C	128541993	NA,C	NA,G	NA,1	NA,-inf	NA,inf	NA,1.73904	0.00103351	0.00226151
3	chr11:128193437:T:C	128193437	C,C	T,T	1,1	inf,-inf	inf,inf	0.0551785,2.68802	0.00103288	0.00221942
3	chr11:128143868:C:T	128143868	T,T	C,C	1,1	-inf,-inf	inf,inf	2.36839,0.669733	0.00103132	0.00217364
3	chr11:128475708:C:T	128475708	T,NA	C,NA	1,NA	-inf,NA	inf,NA	1.5151,NA	0.00101517	0.0021353
3	chr11:128142098:T:C	128142098	C,C	T,T	1,1	-inf,-inf	inf,inf	2.36165,0.661498	0.00100565	0.00211976
3	chr11:129114146:C:T	129114146	T,T	C,C	1,1	inf,inf	inf,inf	1.40367,1.75186	0.00100412	0.00211225
3	chr11:128827861:T:C	128827861	NA,C	NA,T	NA,1	NA,-inf	NA,inf	NA,1.69541	0.000995913	0.00216177
3	chr11:129028636:G:A	129028636	A,NA	G,NA	1,NA	inf,NA	inf,NA	1.7669,NA	0.000991456	0.00215532
3	chr11:127974092:A:G	127974092	G,G	A,A	1,1	-inf,inf	inf,inf	2.63701,0.00228092	0.00098359	0.00211965
3	chr11:128648128:AG:A	128648128	NA,A	NA,AG	NA,1	NA,-inf	NA,inf	NA,1.66933	0.000980496	0.00211328
3	chr11:129178742:G:C	129178742	C,C	G,G	1,1	-inf,-inf	inf,inf	1.60104,1.5615	0.000974368	0.00205293
3	chr11:129172419:G:A	129172419	A,A	G,G	1,1	-inf,-inf	inf,inf	1.45733,1.70166	0.000973307	0.00205081
3	chr11:129148099:G:A	129148099	A,A	G,G	1,1	-inf,-inf	inf,inf	1.42124,1.72398	0.000973084	0.00204876
3	chr11:128826856:G:A	128826856	NA,A	NA,G	NA,1	NA,-inf	NA,inf	NA,1.67903	0.0009688	0.00210247
3	chr11:128555266:G:A	128555266	NA,A	NA,G	NA,1	NA,-inf	NA,inf	NA,1.61551	0.000961882	0.00207476
3	chr11:128672306:C:T	128672306	T,T	C,C	1,1	-inf,-inf	inf,inf	0.463884,2.31384	0.000957515	0.00206985
3	chr11:128690634:T:C	128690634	C,C	T,T	1,1	-inf,-inf	inf,inf	0.234709,2.50328	0.000954106	0.00209028
3	chr11:128767161:A:G	128767161	G,G	A,A	1,1	-inf,inf	inf,inf	0.786941,2.04997	0.000952354	0.00208827
3	chr11:128847398:C:T	128847398	NA,T	NA,C	NA,1	NA,-inf	NA,inf	NA,1.66946	0.000951642	0.00206569
3	chr11:128651573:C:T	128651573	T,T	C,C	1,1	inf,inf	inf,inf	0.244101,2.34692	0.000949258	0.00203425
3	chr11:129173311:GTAAT:G	129173311	NA,G	NA,GTAAT	NA,1	NA,inf	NA,inf	NA,1.71861	0.000934679	0.00200144
3	chr11:128160526:G:T	128160526	T,T	G,G	1,1	-inf,-inf	inf,inf	2.05064,1.03046	0.000934463	0.00198595
3	chr11:128314404:T:G	128314404	NA,G	NA,T	NA,1	NA,inf	NA,inf	NA,1.65736	0.000931891	0.00199538
3	chr11:128016157:A:G	128016157	G,G	A,A	1,1	-inf,inf	inf,inf	2.59697,0.0917929	0.000929121	0.00200293
3	chr11:128363678:T:C	128363678	NA,C	NA,T	NA,1	NA,inf	NA,inf	NA,1.68882	0.000925746	0.00202547
3	chr11:129144593:C:T	129144593	T,T	C,C	1,1	inf,inf	inf,inf	1.5441,1.58851	0.000925311	0.00194992
3	chr11:129067796:G:A	129067796	A,A	G,G	1,1	-inf,-inf	inf,inf	1.50886,1.59659	0.00092122	0.00193868
3	chr11:128732932:A:G	128732932	G,G	A,A	1,1	inf,inf	inf,inf	2.06245,0.559253	0.000918088	0.0019468
3	chr11:128538441:A:G	128538441	NA,G	NA,A	NA,1	NA,inf	NA,inf	NA,1.63419	0.000916627	0.00199482
3	chr11:128194266:T:C	128194266	C,C	T,T	1,1	inf,-inf	inf,inf	0.057074,2.62147	0.000914022	0.00196416
3	chr11:128162223:G:T	128162223	T,T	G,G	1,1	-inf,-inf	inf,inf	2.05196,1.01302	0.0009133	0.00194062
3	chr11:128197292:C:T	128197292	T,T	C,C	1,1	inf,-inf	inf,inf	0.0655039,2.62168	0.00090904	0.00195353
3	chr11:128696020:G:A	128696020	NA,A	NA,G	NA,1	NA,inf	NA,inf	NA,1.56876	0.00090834	0.00196047
3	chr11:127979425:C:T	127979425	T,T	C,C	1,1	-inf,inf	inf,inf	2.59387,0.00289564	0.000904181	0.00194894
3	chr11:128830822:C:G	128830822	NA,G	NA,C	NA,1	NA,-inf	NA,inf	NA,1.63599	0.000900349	0.00195379
3	chr11:128158769:C:A	128158769	A,A	C,C	1,1	-inf,-inf	inf,inf	2.07285,0.979492	0.000897553	0.00190722
3	chr11:129066174:G:A	129066174	A,A	G,G	1,1	-inf,-inf	inf,inf	1.5089,1.5819	0.000897534	0.00188902
3	chr11:128953813:G:A	128953813	NA,A	NA,G	NA,1	NA,inf	NA,inf	NA,1.5886	0.00089347	0.00192438
3	chr11:128825197:C:T	128825197	NA,T	NA,C	NA,1	NA,inf	NA,inf	NA,1.56792	0.000891055	0.00192413
3	chr11:128353728:G:A	128353728	A,NA	G,NA	1,NA	-inf,NA	inf,NA	1.92704,NA	0.000889586	0.00202724
3	chr11:128831239:C:T	128831239	NA,T	NA,C	NA,1	NA,-inf	NA,inf	NA,1.62569	0.000879574	0.00190876
3	chr11:129118633:C:T	129118633	T,T	C,C	1,1	inf,inf	inf,inf	1.4226,1.65418	0.000873121	0.0018384
3	chr11:128158853:A:T	128158853	T,T	A,A	1,1	-inf,-inf	inf,inf	2.05021,0.987884	0.000872377	0.00185407
3	chr11:128163478:G:A	128163478	A,A	G,G	1,1	-inf,-inf	inf,inf	2.0209,1.02035	0.000871408	0.00185229
3	chr11:128158865:A:G	128158865	G,G	A,A	1,1	-inf,-inf	inf,inf	2.03224,1.00639	0.000869877	0.00184892
3	chr11:128855902:C:T	128855902	NA,T	NA,C	NA,1	NA,inf	NA,inf	NA,1.5629	0.000864303	0.00186417
3	chr11:127969897:C:A	127969897	A,A	C,C	1,1	-inf,inf	inf,inf	2.5691,0.00432427	0.000862892	0.00186001
3	chr11:128161142:T:G	128161142	G,G	T,T	1,1	-inf,-inf	inf,inf	1.97595,1.06277	0.000860905	0.00183035
3	chr11:129019659:C:T	129019659	T,T	C,C	1,1	-inf,-inf	inf,inf	1.52874,1.53238	0.000857754	0.00180512
3	chr11:128161748:G:A	128161748	A,A	G,G	1,1	-inf,-inf	inf,inf	2.00289,1.02707	0.000851739	0.00181077
3	chr11:129057283:C:T	129057283	T,T	C,C	1,1	-inf,-inf	inf,inf	1.49803,1.55952	0.000846062	0.00178103
3	chr11:129074948:C:T	129074948	T,T	C,C	1,1	inf,inf	inf,inf	1.56942,1.4858	0.000845372	0.00177948
3	chr11:128689076:A:G	128689076	NA,G	NA,A	NA,1	NA,-inf	NA,inf	NA,1.61115	0.000837819	0.00183084
3	chr11:128158340:T:C	128158340	C,C	T,T	1,1	-inf,-inf	inf,inf	2.02633,0.987579	0.000836406	0.00177766
3	chr11:128004950:T:C	128004950	C,C	T,T	1,1	-inf,inf	inf,inf	2.53095,0.121901	0.000833575	0.00179724
3	chr11:128825956:C:CA	128825956	NA,CA	NA,C	NA,1	NA,-inf	NA,inf	NA,1.59569	0.000832118	0.00180593
3	chr11:128723386:A:G	128723386	G,G	A,A	1,1	inf,inf	inf,inf	2.05723,0.514005	0.000830853	0.00176598
3	chr11:128158334:CAGTT:C	128158334	C,C	CAGTT,CAGTT	1,1	-inf,-inf	inf,inf	2.01546,0.992507	0.000826548	0.00175684
3	chr11:128158681:C:T	128158681	T,T	C,C	1,1	-inf,-inf	inf,inf	2.01288,0.993842	0.000822452	0.00174845
3	chr11:128764878:T:C	128764878	NA,C	NA,T	NA,1	NA,-inf	NA,inf	NA,1.59701	0.000805902	0.00175938
3	chr11:128158654:C:T	128158654	T,T	C,C	1,1	-inf,-inf	inf,inf	2.00175,0.988443	0.000800556	0.00170183
3	chr11:128160089:G:A	128160089	A,A	G,G	1,1	-inf,-inf	inf,inf	1.97679,1.01535	0.000797149	0.00169507
3	chr11:128197674:A:G	128197674	G,G	A,A	1,1	inf,-inf	inf,inf	0.0621524,2.55107	0.000796012	0.00171096
3	chr11:128132976:C:A	128132976	NA,A	NA,C	NA,1	NA,-inf	NA,inf	NA,1.58278	0.00077652	0.00168818
3	chr11:128193915:T:G	128193915	G,G	T,T	1,1	inf,-inf	inf,inf	0.050814,2.53362	0.000775594	0.00166689
3	chr11:128159606:T:G	128159606	G,G	T,T	1,1	-inf,-inf	inf,inf	1.92968,1.05249	0.000774272	0.00164705
3	chr11:129140238:A:G	129140238	NA,G	NA,A	NA,1	NA,inf	NA,inf	NA,1.61187	0.000773651	0.00165787
3	chr11:128223995:C:T	128223995	T,T	C,C	1,1	-inf,-inf	inf,inf	0.341316,2.40619	0.000772475	0.00167141
3	chr11:128668227:A:G	128668227	NA,G	NA,A	NA,1	NA,-inf	NA,inf	NA,1.59151	0.000772017	0.00169348
3	chr11:129031798:G:A	129031798	A,NA	G,NA	1,NA	-inf,NA	inf,NA	1.51785,NA	0.000768018	0.00165073
3	chr11:129057520:A:T	129057520	T,T	A,A	1,1	-inf,-inf	inf,inf	1.47594,1.52577	0.0007674	0.001616
3	chr11:128784178:T:C	128784178	NA,C	NA,T	NA,1	NA,inf	NA,inf	NA,1.44659	0.000766632	0.00164753
3	chr11:128688554:A:G	128688554	NA,G	NA,A	NA,1	NA,inf	NA,inf	NA,1.46766	0.000754936	0.00162079
3	chr11:128692676:C:A	128692676	NA,A	NA,C	NA,1	NA,-inf	NA,inf	NA,1.52652	0.000753352	0.00163956
3	chr11:129055566:T:C	129055566	C,C	T,T	1,1	-inf,-inf	inf,inf	1.37587,1.61134	0.000752675	0.00158564
3	chr11:129185416:C:T	129185416	T,NA	C,NA	1,NA	-inf,NA	inf,NA	1.64282,NA	0.000745795	0.00161659
3	chr11:128772416:T:C	128772416	NA,C	NA,T	NA,1	NA,-inf	NA,inf	NA,1.51448	0.00073955	0.00161255
3	chr11:128628966:G:A	128628966	A,NA	G,NA	1,NA	inf,NA	inf,NA	1.58366,NA	0.000734818	0.00159714
3	chr11:128641351:T:C	128641351	C,C	T,T	1,1	inf,-inf	inf,inf	0.246066,2.2071	0.000730118	0.00156637
3	chr11:129059786:C:T	129059786	T,T	C,C	1,1	-inf,-inf	inf,inf	1.48144,1.48787	0.000725086	0.00152722
3	chr11:127962845:A:G	127962845	G,G	A,A	1,1	inf,inf	inf,inf	2.18874,0.416214	0.000721173	0.00157975
3	chr11:129071523:C:T	129071523	T,T	C,C	1,1	-inf,-inf	inf,inf	1.49177,1.46553	0.00071132	0.00149824
3	chr11:128199160:C:T	128199160	T,T	C,C	1,1	inf,-inf	inf,inf	0.0652449,2.48687	0.000710545	0.00152698
3	chr11:128221429:C:T	128221429	T,NA	C,NA	1,NA	-inf,NA	inf,NA	1.59511,NA	0.000708114	0.001548
3	chr11:128199696:G:A	128199696	A,A	G,G	1,1	inf,-inf	inf,inf	0.068648,2.48118	0.000704712	0.00151436
3	chr11:128357418:T:G	128357418	NA,G	NA,T	NA,1	NA,-inf	NA,inf	NA,1.53944	0.000700393	0.00153556
3	chr11:128819769:ACACG:A	128819769	A,NA	ACACG,NA	1,NA	-inf,NA	inf,NA	1.51614,NA	0.000699213	0.00150003
3	chr11:128356395:T:C	128356395	NA,C	NA,T	NA,1	NA,-inf	NA,inf	NA,1.53745	0.0006979	0.00153008
3	chr11:128744341:G:C	128744341	C,C	G,G	1,1	inf,-inf	inf,inf	2.26919,0.406476	0.000691968	0.00153093
3	chr11:128952734:C:T	128952734	T,T	C,C	1,1	-inf,-inf	inf,inf	1.94114,0.933129	0.00069066	0.00146233
3	chr11:129071815:G:A	129071815	A,A	G,G	1,1	-inf,-inf	inf,inf	1.4764,1.46219	0.000687878	0.00144909
3	chr11:128510993:G:A	128510993	NA,A	NA,G	NA,1	NA,-inf	NA,inf	NA,1.51044	0.000687331	0.00150468
3	chr11:128743583:GGA:G	128743583	G,G	GGA,GGA	1,1	inf,inf	inf,inf	1.85732,0.636348	0.000686208	0.00145835
3	chr11:128198834:G:A	128198834	A,A	G,G	1,1	inf,-inf	inf,inf	0.0525213,2.46809	0.000682416	0.00146678
3	chr11:128143050:C:T	128143050	NA,T	NA,C	NA,1	NA,inf	NA,inf	NA,1.44904	0.000682291	0.00146931
3	chr11:129126959:C:T	129126959	T,T	C,C	1,1	inf,inf	inf,inf	1.46712,1.49943	0.00068152	0.00144042
3	chr11:128341168:A:T	128341168	T,NA	A,NA	1,NA	-inf,NA	inf,NA	1.32783,NA	0.000680653	0.00143573
3	chr11:128317183:G:T	128317183	NA,T	NA,G	NA,1	NA,-inf	NA,inf	NA,1.51247	0.000679704	0.0014829
3	chr11:128196621:A:G	128196621	G,G	A,A	1,1	inf,-inf	inf,inf	0.0566093,2.46447	0.000678132	0.00145768
3	chr11:128232653:CACAGT:C	128232653	C,C	CACAGT,CACAGT	1,1	-inf,-inf	inf,inf	0.334729,2.33864	0.000676103	0.00146304
3	chr11:128781324:A:G	128781324	G,G	A,A	1,1	inf,-inf	inf,inf	2.14601,0.178785	0.000675405	0.00143827
3	chr11:128669077:G:T	128669077	NA,T	NA,G	NA,1	NA,-inf	NA,inf	NA,1.44414	0.000665107	0.00144358
3	chr11:129184764:A:G	129184764	NA,G	NA,A	NA,1	NA,-inf	NA,inf	NA,1.53603	0.000664975	0.00144075
3	chr11:128196547:C:T	128196547	T,T	C,C	1,1	inf,-inf	inf,inf	0.0631813,2.44687	0.000659014	0.00141647
3	chr11:128837043:G:A	128837043	NA,A	NA,G	NA,1	NA,-inf	NA,inf	NA,1.46902	0.00065879	0.00143022
3	chr11:129107494:T:C	129107494	NA,C	NA,T	NA,1	NA,-inf	NA,inf	NA,1.52349	0.00065718	0.00142376
3	chr11:128145948:A:G	128145948	G,NA	A,NA	1,NA	inf,NA	inf,NA	1.51431,NA	0.000656988	0.00142038
3	chr11:128339474:C:T	128339474	NA,T	NA,C	NA,1	NA,-inf	NA,inf	NA,1.51268	0.000652521	0.00142996
3	chr11:128558802:G:T	128558802	NA,T	NA,G	NA,1	NA,-inf	NA,inf	NA,1.40922	0.000652444	0.00140893
3	chr11:128573807:C:T	128573807	T,NA	C,NA	1,NA	-inf,NA	inf,NA	1.74676,NA	0.000651896	0.00148008
3	chr11:128947442:A:G	128947442	G,G	A,A	1,1	-inf,-inf	inf,inf	1.6772,1.14996	0.000651594	0.00137146
3	chr11:128953490:A:C	128953490	C,C	A,A	1,1	-inf,-inf	inf,inf	1.8754,0.970899	0.000651249	0.00137912
3	chr11:128281596:T:TATTTATGTGTTCACATTAATGTGAAAC	128281596	NA,TATTTATGTGTTCACATTAATGTGAAAC	NA,T	NA,1	NA,-inf	NA,inf	NA,1.48584	0.00064449	0.00140775
3	chr11:128767005:G:GCAGCGGGCACTGGGTGTGA	128767005	NA,GCAGCGGGCACTGGGTGTGA	NA,G	NA,1	NA,-inf	NA,inf	NA,1.42211	0.000643711	0.00139934
3	chr11:128286241:A:G	128286241	NA,G	NA,A	NA,1	NA,-inf	NA,inf	NA,1.485	0.000643581	0.00140575
3	chr11:128692229:G:A	128692229	NA,A	NA,G	NA,1	NA,inf	NA,inf	NA,1.40691	0.000642846	0.00139054
3	chr11:128860981:G:C	128860981	C,C	G,G	1,1	-inf,inf	inf,inf	1.34495,1.31687	0.000636369	0.00140214
3	chr11:128170915:A:G	128170915	G,G	A,A	1,1	-inf,-inf	inf,inf	2.25751,0.550079	0.000632288	0.00135577
3	chr11:128197952:G:A	128197952	A,A	G,G	1,1	inf,-inf	inf,inf	0.0559805,2.42718	0.000631652	0.00135803
3	chr11:129126878:T:A	129126878	A,A	T,T	1,1	inf,inf	inf,inf	1.48252,1.43176	0.00062316	0.0013175
3	chr11:128229448:T:A	128229448	A,A	T,T	1,1	-inf,-inf	inf,inf	0.334346,2.29304	0.000620051	0.00134207
3	chr11:128369749:G:A	128369749	NA,A	NA,G	NA,1	NA,-inf	NA,inf	NA,1.47091	0.000619254	0.00135743
3	chr11:128200583:T:C	128200583	C,C	T,T	1,1	inf,-inf	inf,inf	0.082553,2.40614	0.000619248	0.00133067
3	chr11:128953871:G:A	128953871	A,A	G,G	1,1	-inf,-inf	inf,inf	1.83003,0.986865	0.000617328	0.00130735
3	chr11:128779034:T:C	128779034	NA,C	NA,T	NA,1	NA,inf	NA,inf	NA,1.33099	0.000615387	0.00132332
3	chr11:128558296:G:A	128558296	NA,A	NA,G	NA,1	NA,-inf	NA,inf	NA,1.37533	0.000613232	0.00132441
3	chr11:128955954:A:G	128955954	G,G	A,A	1,1	-inf,-inf	inf,inf	1.87486,0.932787	0.00061137	0.00129501
3	chr11:128557970:A:T	128557970	NA,T	NA,A	NA,1	NA,-inf	NA,inf	NA,1.373	0.000610631	0.0013188
3	chr11:128809518:A:G	128809518	G,G	A,A	1,1	-inf,-inf	inf,inf	0.898147,1.57248	0.00060909	0.00129044
3	chr11:129103424:CAT:C	129103424	C,C	CAT,CAT	1,1	inf,inf	inf,inf	1.4215,1.46444	0.000606711	0.00128128
3	chr11:128197127:T:C	128197127	C,C	T,T	1,1	inf,-inf	inf,inf	0.0724395,2.39863	0.000605624	0.00130171
3	chr11:128198201:G:T	128198201	T,T	G,G	1,1	inf,-inf	inf,inf	0.0575611,2.40348	0.000605188	0.00130114
3	chr11:129072387:T:C	129072387	C,C	T,T	1,1	-inf,-inf	inf,inf	1.42741,1.43317	0.000601922	0.00126854
3	chr11:128291442:AATCCAGCCTCCCTGGATACTGGAGAAGTCTCCTATCTGGAATTGCAGTGTTACTGCTG:A	128291442	NA,A	NA,AATCCAGCCTCCCTGGATACTGGAGAAGTCTCCTATCTGGAATTGCAGTGTTACTGCTG	NA,1	NA,inf	NA,inf	NA,1.34034	0.000601439	0.00130042
3	chr11:128785282:G:A	128785282	A,A	G,G	1,1	inf,-inf	inf,inf	1.98858,0.170865	0.000599619	0.00127363
3	chr11:128200349:CA:C	128200349	C,C	CA,CA	1,1	inf,-inf	inf,inf	0.0537034,2.39827	0.000598255	0.00128628
3	chr11:128199184:A:G	128199184	G,G	A,A	1,1	inf,-inf	inf,inf	0.0695414,2.39193	0.000597091	0.00128341
3	chr11:128525411:T:G	128525411	NA,G	NA,T	NA,1	NA,-inf	NA,inf	NA,1.43303	0.000597069	0.00130676
3	chr11:128346569:G:A	128346569	NA,A	NA,G	NA,1	NA,-inf	NA,inf	NA,1.46481	0.000596652	0.00130763
3	chr11:128878581:C:A	128878581	NA,A	NA,C	NA,1	NA,-inf	NA,inf	NA,1.43702	0.000596189	0.00130598
3	chr11:128084853:T:C	128084853	NA,C	NA,T	NA,1	NA,-inf	NA,inf	NA,1.44085	0.000596027	0.00129475
3	chr11:128199011:A:G	128199011	G,G	A,A	1,1	inf,-inf	inf,inf	0.0527444,2.39505	0.000594138	0.0012775
3	chr11:128725645:TCC:T	128725645	T,T	TCC,TCC	1,1	inf,-inf	inf,inf	1.68474,0.95893	0.000593609	0.00130439
3	chr11:128374780:G:A	128374780	NA,A	NA,G	NA,1	NA,-inf	NA,inf	NA,1.43321	0.000591397	0.00129237
3	chr11:128690731:C:T	128690731	T,T	C,C	1,1	inf,inf	inf,inf	1.71614,0.64037	0.000588582	0.00124677
3	chr11:128723598:G:A	128723598	A,A	G,G	1,1	inf,-inf	inf,inf	1.94141,0.664355	0.000584655	0.00129041
3	chr11:128791932:C:T	128791932	T,NA	C,NA	1,NA	-inf,NA	inf,NA	1.53367,NA	0.000580791	0.00127698
3	chr11:128558193:G:A	128558193	NA,A	NA,G	NA,1	NA,-inf	NA,inf	NA,1.34536	0.000580586	0.00125399
3	chr11:128780421:C:T	128780421	NA,T	NA,C	NA,1	NA,inf	NA,inf	NA,1.299	0.000579267	0.00124588
3	chr11:128197792:G:A	128197792	A,NA	G,NA	1,NA	-inf,NA	inf,NA	1.48608,NA	0.000577692	0.00126267
3	chr11:128199523:T:C	128199523	C,C	T,T	1,1	inf,-inf	inf,inf	0.0664517,2.37381	0.000576117	0.00123849
3	chr11:128129859:G:A	128129859	A,A	G,G	1,1	-inf,-inf	inf,inf	2.03784,0.615809	0.000575129	0.00120746
3	chr11:128140363:T:TA	128140363	TA,TA	T,T	1,1	-inf,-inf	inf,inf	1.99168,0.657807	0.000571032	0.00119773
3	chr11:128926721:G:A	128926721	NA,A	NA,G	NA,1	NA,-inf	NA,inf	NA,1.37939	0.00055959	0.0012163
3	chr11:128197396:G:C	128197396	C,C	G,G	1,1	inf,-inf	inf,inf	0.0631892,2.35827	0.000558288	0.00120037
3	chr11:128750675:G:A	128750675	NA,A	NA,G	NA,1	NA,-inf	NA,inf	NA,1.38519	0.000557331	0.00121146
3	chr11:128148045:G:A	128148045	A,A	G,G	1,1	-inf,-inf	inf,inf	1.9939,0.632762	0.000553006	0.00116001
3	chr11:128740416:T:C	128740416	C,C	T,T	1,1	inf,inf	inf,inf	1.76896,0.606355	0.000551656	0.00117304
3	chr11:128199063:C:T	128199063	T,T	C,C	1,1	inf,-inf	inf,inf	0.0544197,2.35118	0.000548141	0.00117875
3	chr11:128646540:C:G	128646540	G,NA	C,NA	1,NA	-inf,NA	inf,NA	1.61231,NA	0.00054814	0.00123401
3	chr11:128625054:T:C	128625054	NA,C	NA,T	NA,1	NA,inf	NA,inf	NA,1.30919	0.000545217	0.00117915
3	chr11:128540941:C:T	128540941	T,T	C,C	1,1	inf,inf	inf,inf	0.356552,1.93877	0.000544633	0.00116618
3	chr11:128284298:G:C	128284298	NA,C	NA,G	NA,1	NA,-inf	NA,inf	NA,1.39057	0.000544104	0.00118829
3	chr11:128653037:G:A	128653037	NA,A	NA,G	NA,1	NA,inf	NA,inf	NA,1.28554	0.000543306	0.0011692
3	chr11:128741568:C:T	128741568	T,NA	C,NA	1,NA	inf,NA	inf,NA	1.42584,NA	0.000543081	0.00117336
3	chr11:128226139:G:A	128226139	A,A	G,G	1,1	-inf,-inf	inf,inf	0.373505,2.2333	0.000538963	0.00117202
3	chr11:128881334:C:A	128881334	NA,A	NA,C	NA,1	NA,inf	NA,inf	NA,1.29054	0.000536052	0.00115901
3	chr11:128526052:A:G	128526052	G,G	A,A	1,1	-inf,-inf	inf,inf	0.891536,1.89735	0.000535031	0.00121719
3	chr11:128326154:C:G	128326154	NA,G	NA,C	NA,1	NA,-inf	NA,inf	NA,1.38163	0.000533602	0.00116604
3	chr11:128143627:G:A	128143627	A,A	G,G	1,1	-inf,-inf	inf,inf	1.94471,0.669636	0.000533281	0.00111886
3	chr11:128381768:G:A	128381768	NA,A	NA,G	NA,1	NA,inf	NA,inf	NA,1.32476	0.00053312	0.00114957
3	chr11:128141224:A:G	128141224	G,G	A,A	1,1	-inf,-inf	inf,inf	1.9252,0.693127	0.000532992	0.00111828
3	chr11:128326153:A:T	128326153	NA,T	NA,A	NA,1	NA,-inf	NA,inf	NA,1.38038	0.000532423	0.00116346
3	chr11:128237514:G:A	128237514	A,A	G,G	1,1	-inf,-inf	inf,inf	0.254455,2.28504	0.000531542	0.00115196
3	chr11:128724956:C:T	128724956	T,T	C,C	1,1	inf,-inf	inf,inf	1.88841,0.667579	0.000531095	0.00117221
3	chr11:128142119:G:A	128142119	A,A	G,G	1,1	-inf,-inf	inf,inf	1.95656,0.649847	0.000528713	0.00110935
3	chr11:128223997:G:A	128223997	A,A	G,G	1,1	-inf,-inf	inf,inf	0.336818,2.24327	0.000528562	0.00114839
3	chr11:128509106:C:G	128509106	NA,G	NA,C	NA,1	NA,-inf	NA,inf	NA,1.36777	0.000527778	0.00115608
3	chr11:128168527:C:T	128168527	T,T	C,C	1,1	-inf,-inf	inf,inf	2.3171,0.333629	0.000526687	0.00113306
3	chr11:128169134:T:C	128169134	C,C	T,T	1,1	-inf,-inf	inf,inf	2.31204,0.343732	0.000526501	0.00113286
3	chr11:128386918:G:A	128386918	NA,A	NA,G	NA,1	NA,inf	NA,inf	NA,1.31057	0.000519988	0.00112138
3	chr11:128234995:G:A	128234995	A,A	G,G	1,1	-inf,-inf	inf,inf	0.291238,2.25236	0.000513959	0.0011155
3	chr11:128167330:T:C	128167330	C,C	T,T	1,1	-inf,-inf	inf,inf	2.30884,0.324335	0.000513418	0.00110452
3	chr11:128834991:A:C	128834991	NA,C	NA,A	NA,1	NA,inf	NA,inf	NA,1.26014	0.000512928	0.00110911
3	chr11:128231636:G:A	128231636	A,A	G,G	1,1	-inf,-inf	inf,inf	0.293271,2.24764	0.000511765	0.00111068
3	chr11:128781998:A:G	128781998	G,G	A,A	1,1	inf,-inf	inf,inf	2.02777,0.126156	0.000510867	0.00108839
3	chr11:128412615:C:A	128412615	NA,A	NA,C	NA,1	NA,inf	NA,inf	NA,1.35744	0.000510824	0.00112003
3	chr11:129194639:G:T	129194639	NA,T	NA,G	NA,1	NA,-inf	NA,inf	NA,1.37511	0.000510316	0.00110645
3	chr11:128224250:G:A	128224250	A,A	G,G	1,1	-inf,-inf	inf,inf	0.327043,2.22916	0.000510123	0.0011081
3	chr11:128488207:C:T	128488207	NA,T	NA,C	NA,1	NA,-inf	NA,inf	NA,1.34615	0.000501931	0.00110104
3	chr11:128201694:T:C	128201694	C,C	T,T	1,1	-inf,-inf	inf,inf	0.0906915,2.30861	0.000501699	0.00108241
3	chr11:129066968:T:C	129066968	C,C	T,T	1,1	-inf,-inf	inf,inf	1.49093,1.26189	0.000498841	0.00105442
3	chr11:128819485:C:T	128819485	NA,T	NA,C	NA,1	NA,-inf	NA,inf	NA,1.3422	0.000498468	0.00109115
3	chr11:128904208:T:A	128904208	NA,A	NA,T	NA,1	NA,-inf	NA,inf	NA,1.32073	0.000497961	0.00108802
3	chr11:128170937:G:C	128170937	C,C	G,G	1,1	-inf,-inf	inf,inf	2.29016,0.325731	0.000494576	0.00106448
3	chr11:128706637:A:T	128706637	NA,T	NA,A	NA,1	NA,inf	NA,inf	NA,1.25709	0.000489154	0.00105853
3	chr11:129058389:T:A	129058389	A,A	T,T	1,1	-inf,-inf	inf,inf	1.41272,1.32611	0.000487927	0.00103124
3	chr11:128706244:C:G	128706244	NA,G	NA,C	NA,1	NA,inf	NA,inf	NA,1.25136	0.000484135	0.00104769
3	chr11:128952165:T:C	128952165	C,C	T,T	1,1	-inf,-inf	inf,inf	1.77403,0.89193	0.000478747	0.0010145
3	chr11:128225453:G:A	128225453	A,A	G,G	1,1	-inf,-inf	inf,inf	0.318014,2.19874	0.000477726	0.00103768
3	chr11:129062674:A:T	129062674	T,T	A,A	1,1	-inf,-inf	inf,inf	1.41919,1.30697	0.000477696	0.0010097
3	chr11:128653355:A:G	128653355	NA,G	NA,A	NA,1	NA,-inf	NA,inf	NA,1.29311	0.000476321	0.00104167
3	chr11:128783394:A:G	128783394	G,G	A,A	1,1	inf,-inf	inf,inf	1.99034,0.151633	0.000475482	0.00101431
3	chr11:128769881:G:A	128769881	A,A	G,G	1,1	-inf,inf	inf,inf	1.64029,0.65944	0.000474342	0.00101901
3	chr11:128522042:C:T	128522042	T,T	C,C	1,1	-inf,-inf	inf,inf	0.826207,1.77821	0.000473597	0.00105533
3	chr11:128547459:T:C	128547459	C,NA	T,NA	1,NA	-inf,NA	inf,NA	1.55809,NA	0.000468493	0.001057
3	chr11:128234953:T:C	128234953	C,C	T,T	1,1	-inf,-inf	inf,inf	0.309617,2.19143	0.00046665	0.00101356
3	chr11:128495726:AAG:A	128495726	NA,A	NA,AAG	NA,1	NA,inf	NA,inf	NA,1.17542	0.000466164	0.00100427
3	chr11:129157037:T:C	129157037	C,C	T,T	1,1	-inf,-inf	inf,inf	1.38777,1.3478	0.000465995	0.000985328
3	chr11:128972821:A:G	128972821	NA,G	NA,A	NA,1	NA,-inf	NA,inf	NA,1.32189	0.000462857	0.00100319
3	chr11:128215500:G:T	128215500	NA,T	NA,G	NA,1	NA,-inf	NA,inf	NA,1.34591	0.000461431	0.001003
3	chr11:128199139:T:C	128199139	C,C	T,T	1,1	inf,-inf	inf,inf	0.0613045,2.25753	0.000460276	0.000990319
3	chr11:128366551:A:G	128366551	NA,G	NA,A	NA,1	NA,-inf	NA,inf	NA,1.31743	0.000459952	0.00100784
3	chr11:128359733:T:C	128359733	NA,C	NA,T	NA,1	NA,-inf	NA,inf	NA,1.31743	0.000459952	0.00100784
3	chr11:128316856:G:A	128316856	NA,A	NA,G	NA,1	NA,inf	NA,inf	NA,1.23425	0.00045966	0.000992832
3	chr11:129043407:A:G	129043407	G,G	A,A	1,1	-inf,-inf	inf,inf	1.57332,0.966222	0.000457857	0.000966205
3	chr11:128170591:A:G	128170591	G,G	A,A	1,1	-inf,-inf	inf,inf	2.24512,0.326867	0.000455665	0.000980951
3	chr11:128357401:A:T	128357401	NA,T	NA,A	NA,1	NA,-inf	NA,inf	NA,1.31176	0.000455275	0.000997583
3	chr11:128963325:A:C	128963325	NA,C	NA,A	NA,1	NA,inf	NA,inf	NA,1.22252	0.000453768	0.000982828
3	chr11:128702499:G:A	128702499	NA,A	NA,G	NA,1	NA,inf	NA,inf	NA,1.21564	0.000453541	0.000981634
3	chr11:129120432:G:A	129120432	NA,A	NA,G	NA,1	NA,-inf	NA,inf	NA,1.30263	0.000449828	0.000975163
3	chr11:128800444:C:T	128800444	NA,T	NA,C	NA,1	NA,-inf	NA,inf	NA,1.2762	0.000449746	0.000983257
3	chr11:128058303:AG:A	128058303	NA,A	NA,AG	NA,1	NA,-inf	NA,inf	NA,1.28609	0.000447646	0.000974345
3	chr11:128595708:T:C	128595708	NA,C	NA,T	NA,1	NA,inf	NA,inf	NA,1.19632	0.000447507	0.000970467
3	chr11:128698796:A:G	128698796	NA,G	NA,A	NA,1	NA,inf	NA,inf	NA,1.20843	0.000447028	0.000967619
3	chr11:128927005:G:A	128927005	NA,A	NA,G	NA,1	NA,inf	NA,inf	NA,1.17345	0.00044361	0.000955663
3	chr11:128354189:A:G	128354189	NA,G	NA,A	NA,1	NA,-inf	NA,inf	NA,1.29149	0.000440321	0.000964735
3	chr11:129198313:G:A	129198313	A,A	G,G	1,1	-inf,-inf	inf,inf	1.73046,0.879471	0.00043838	0.000925838
3	chr11:128170353:G:GTCTA	128170353	GTCTA,GTCTA	G,G	1,1	-inf,-inf	inf,inf	2.21587,0.332797	0.000434842	0.000936237
3	chr11:128002846:T:C	128002846	C,NA	T,NA	1,NA	-inf,NA	inf,NA	1.31762,NA	0.00043341	0.000947488
3	chr11:128327685:T:C	128327685	NA,C	NA,T	NA,1	NA,-inf	NA,inf	NA,1.25999	0.000432373	0.000944538
3	chr11:128170403:A:T	128170403	T,T	A,A	1,1	-inf,-inf	inf,inf	2.20862,0.339251	0.000432173	0.000930523
3	chr11:128268091:A:G	128268091	G,G	A,A	1,1	-inf,-inf	inf,inf	0.916508,1.22368	0.000430876	0.000900673
3	chr11:128652523:G:A	128652523	NA,A	NA,G	NA,1	NA,-inf	NA,inf	NA,1.20133	0.000426205	0.000928007
3	chr11:128851650:C:T	128851650	NA,T	NA,C	NA,1	NA,inf	NA,inf	NA,1.17113	0.00042284	0.000914743
3	chr11:128910673:A:G	128910673	NA,G	NA,A	NA,1	NA,-inf	NA,inf	NA,1.22082	0.000422723	0.00091888
3	chr11:128039545:T:C	128039545	NA,C	NA,T	NA,1	NA,-inf	NA,inf	NA,1.20605	0.000421734	0.000918288
3	chr11:128899405:A:G	128899405	G,G	A,A	1,1	-inf,-inf	inf,inf	1.42686,0.841477	0.000421512	0.000913652
3	chr11:128624492:G:A	128624492	A,NA	G,NA	1,NA	-inf,NA	inf,NA	1.58543,NA	0.000420701	0.000964593
3	chr11:128616725:C:T	128616725	T,NA	C,NA	1,NA	-inf,NA	inf,NA	1.58353,NA	0.00041853	0.000959894
3	chr11:128169757:G:A	128169757	A,A	G,G	1,1	-inf,-inf	inf,inf	2.18988,0.340132	0.000418278	0.000900647
3	chr11:128880389:G:A	128880389	NA,A	NA,G	NA,1	NA,-inf	NA,inf	NA,1.20266	0.000415955	0.000904767
3	chr11:128166299:C:T	128166299	T,T	C,C	1,1	-inf,-inf	inf,inf	2.18512,0.335483	0.000414763	0.000892566
3	chr11:128782732:A:C	128782732	C,C	A,A	1,1	inf,-inf	inf,inf	1.93024,0.112894	0.000413836	0.000882484
3	chr11:128038962:G:A	128038962	NA,A	NA,G	NA,1	NA,-inf	NA,inf	NA,1.1896	0.000409894	0.000892484
3	chr11:128843898:A:G	128843898	NA,G	NA,A	NA,1	NA,inf	NA,inf	NA,1.13617	0.000409766	0.000887014
3	chr11:128025032:A:G	128025032	G,G	A,A	1,1	-inf,-inf	inf,inf	2.17688,0.131021	0.000409505	0.000891599
3	chr11:128851356:G:C	128851356	NA,C	NA,G	NA,1	NA,inf	NA,inf	NA,1.14968	0.00040751	0.00088158
3	chr11:128529043:C:T	128529043	T,T	C,C	1,1	-inf,inf	inf,inf	1.54133,1.24532	0.000407146	0.000970395
3	chr11:128080671:T:C	128080671	NA,C	NA,T	NA,1	NA,inf	NA,inf	NA,1.16778	0.000407104	0.000878424
3	chr11:127982626:T:C	127982626	C,C	T,T	1,1	-inf,inf	inf,inf	2.15834,0.0893	0.000406711	0.000880045
3	chr11:128737714:T:C	128737714	C,C	T,T	1,1	inf,-inf	inf,inf	2.07253,0.0344847	0.000402956	0.000879372
3	chr11:128790048:G:A	128790048	NA,A	NA,G	NA,1	NA,-inf	NA,inf	NA,1.19978	0.000402952	0.000879749
3	chr11:128818321:AC:A	128818321	NA,A	NA,AC	NA,1	NA,-inf	NA,inf	NA,1.18087	0.000393245	0.000858261
3	chr11:128171687:G:A	128171687	A,A	G,G	1,1	-inf,-inf	inf,inf	2.12376,0.389694	0.000391549	0.000843561
3	chr11:128314414:C:T	128314414	NA,T	NA,C	NA,1	NA,inf	NA,inf	NA,1.13707	0.000388112	0.000838232
3	chr11:128683519:T:C	128683519	NA,C	NA,T	NA,1	NA,-inf	NA,inf	NA,1.15555	0.00038634	0.000841165
3	chr11:128367176:A:G	128367176	NA,G	NA,A	NA,1	NA,-inf	NA,inf	NA,1.19456	0.000383773	0.000838689
3	chr11:128713165:C:G	128713165	G,G	C,C	1,1	-inf,inf	inf,inf	0.927348,1.42414	0.000383463	0.000834249
3	chr11:128924172:C:T	128924172	NA,T	NA,C	NA,1	NA,inf	NA,inf	NA,1.10493	0.000382272	0.000827568
3	chr11:128371697:A:G	128371697	NA,G	NA,A	NA,1	NA,inf	NA,inf	NA,1.13351	0.000382072	0.000824408
3	chr11:128822025:G:A	128822025	A,A	G,G	1,1	-inf,-inf	inf,inf	1.17016,0.963008	0.000381407	0.000802372
3	chr11:128335598:A:C	128335598	C,C	A,A	1,1	inf,-inf	inf,inf	0.265061,1.85798	0.000380895	0.00081807
3	chr11:129078399:T:C	129078399	NA,C	NA,T	NA,1	NA,-inf	NA,inf	NA,1.20537	0.000380486	0.000824791
3	chr11:128134982:T:A	128134982	NA,A	NA,T	NA,1	NA,-inf	NA,inf	NA,1.16312	0.000377859	0.000824899
3	chr11:128098965:G:A	128098965	A,A	G,G	1,1	-inf,-inf	inf,inf	1.947,0.0493585	0.000377845	0.000827848
3	chr11:127992847:G:A	127992847	A,A	G,G	1,1	-inf,inf	inf,inf	2.11531,0.0900504	0.000376501	0.000814532
3	chr11:128244757:A:G	128244757	G,G	A,A	1,1	-inf,-inf	inf,inf	0.196153,2.12069	0.000375685	0.000813627
3	chr11:128213227:C:T	128213227	T,T	C,C	1,1	inf,inf	inf,inf	0.59763,1.99345	0.000375056	0.000855234
3	chr11:129180081:A:T	129180081	NA,T	NA,A	NA,1	NA,inf	NA,inf	NA,1.19918	0.000374621	0.000805054
3	chr11:128497009:C:G	128497009	NA,G	NA,C	NA,1	NA,inf	NA,inf	NA,1.05072	0.000373839	0.000805749
3	chr11:128256531:T:C	128256531	NA,C	NA,T	NA,1	NA,-inf	NA,inf	NA,1.15454	0.000373531	0.000816922
3	chr11:128323737:T:G	128323737	NA,G	NA,T	NA,1	NA,-inf	NA,inf	NA,1.1776	0.000373503	0.000815981
3	chr11:128166535:A:T	128166535	T,T	A,A	1,1	-inf,-inf	inf,inf	2.13324,0.324755	0.000373138	0.000803143
3	chr11:128152395:G:A	128152395	NA,A	NA,G	NA,1	NA,-inf	NA,inf	NA,1.15469	0.000372467	0.000813104
3	chr11:128125450:A:G	128125450	G,NA	A,NA	1,NA	-inf,NA	inf,NA	1.27692,NA	0.000372144	0.000797307
3	chr11:127992640:A:C	127992640	C,C	A,A	1,1	-inf,inf	inf,inf	2.1076,0.0992287	0.000371902	0.000804802
3	chr11:128151036:A:G	128151036	G,G	A,A	1,1	-inf,-inf	inf,inf	2.11196,0.178776	0.000371655	0.00078468
3	chr11:128838456:T:C	128838456	NA,C	NA,T	NA,1	NA,inf	NA,inf	NA,1.08569	0.000371013	0.000802406
3	chr11:128443375:A:T	128443375	T,NA	A,NA	1,NA	inf,NA	inf,NA	4.20962,NA	0.000370129	0.0268333
3	chr11:128172680:T:C	128172680	C,C	T,T	1,1	-inf,-inf	inf,inf	2.23054,0.13402	0.000369795	0.000797319
3	chr11:128311910:T:A	128311910	NA,A	NA,T	NA,1	NA,inf	NA,inf	NA,1.16192	0.000369577	0.000805489
3	chr11:128727262:G:A	128727262	NA,A	NA,G	NA,1	NA,inf	NA,inf	NA,1.08037	0.000369375	0.000799779
3	chr11:128822081:T:C	128822081	C,C	T,T	1,1	-inf,-inf	inf,inf	1.15863,0.955102	0.000369222	0.00077674
3	chr11:128321941:G:A	128321941	NA,A	NA,G	NA,1	NA,-inf	NA,inf	NA,1.16985	0.000368595	0.000805241
3	chr11:128783003:G:A	128783003	A,A	G,G	1,1	inf,-inf	inf,inf	1.79258,0.331722	0.00036825	0.000789711
3	chr11:128325765:T:A	128325765	NA,A	NA,T	NA,1	NA,-inf	NA,inf	NA,1.14887	0.000365758	0.00079936
3	chr11:128450484:A:G	128450484	NA,G	NA,A	NA,1	NA,inf	NA,inf	NA,1.05202	0.000365436	0.000788633
3	chr11:128313333:T:C	128313333	NA,C	NA,T	NA,1	NA,-inf	NA,inf	NA,1.1608	0.000365262	0.000796862
3	chr11:128928307:A:G	128928307	G,G	A,A	1,1	inf,inf	inf,inf	1.43627,0.629473	0.000364401	0.000774346
3	chr11:128272906:A:G	128272906	G,G	A,A	1,1	-inf,-inf	inf,inf	0.885927,1.16253	0.000362881	0.000759147
3	chr11:128151307:C:T	128151307	T,T	C,C	1,1	-inf,-inf	inf,inf	2.09585,0.186605	0.000362572	0.000765593
3	chr11:128199690:A:T	128199690	NA,T	NA,A	NA,1	NA,inf	NA,inf	NA,1.0894	0.000362231	0.000785714
3	chr11:128314875:G:A	128314875	NA,A	NA,G	NA,1	NA,-inf	NA,inf	NA,1.15497	0.000361679	0.000789008
3	chr11:129045156:G:T	129045156	T,T	G,G	1,1	-inf,-inf	inf,inf	1.28667,1.17259	0.00036131	0.000765792
3	chr11:128207610:T:C	128207610	C,C	T,T	1,1	inf,inf	inf,inf	0.602497,1.97033	0.000361204	0.000823753
3	chr11:129206274:C:T	129206274	T,T	C,C	1,1	-inf,-inf	inf,inf	1.72736,0.776372	0.000360193	0.000761624
3	chr11:127987016:A:G	127987016	G,G	A,A	1,1	-inf,inf	inf,inf	2.09641,0.0771895	0.000359681	0.000778465
3	chr11:128585561:T:C	128585561	NA,C	NA,T	NA,1	NA,-inf	NA,inf	NA,1.10155	0.000357692	0.00077579
3	chr11:128959389:C:T	128959389	NA,T	NA,C	NA,1	NA,-inf	NA,inf	NA,1.09783	0.000357309	0.000778792
3	chr11:128129303:C:T	128129303	T,NA	C,NA	1,NA	-inf,NA	inf,NA	1.20411,NA	0.000357104	0.000771991
3	chr11:128166081:A:ATCT	128166081	ATCT,ATCT	A,A	1,1	-inf,-inf	inf,inf	2.10404,0.329783	0.000355818	0.000765964
3	chr11:128314808:G:A	128314808	NA,A	NA,G	NA,1	NA,inf	NA,inf	NA,1.08581	0.000354342	0.00076557
3	chr11:128267505:C:T	128267505	T,T	C,C	1,1	-inf,-inf	inf,inf	0.924356,1.10419	0.000354019	0.000740344
3	chr11:128606166:C:T	128606166	NA,T	NA,C	NA,1	NA,inf	NA,inf	NA,1.06833	0.00035368	0.000767371
3	chr11:128789532:C:T	128789532	NA,T	NA,C	NA,1	NA,-inf	NA,inf	NA,1.08071	0.000352383	0.000766502
3	chr11:127985916:T:A	127985916	A,A	T,T	1,1	-inf,inf	inf,inf	2.09053,0.0483403	0.000350978	0.00075989
3	chr11:127993704:G:A	127993704	A,A	G,G	1,1	-inf,inf	inf,inf	2.08807,0.0512417	0.000350431	0.000758553
3	chr11:128928337:C:A	128928337	NA,A	NA,C	NA,1	NA,inf	NA,inf	NA,1.08682	0.000349452	0.000754309
3	chr11:128804919:G:A	128804919	NA,A	NA,G	NA,1	NA,-inf	NA,inf	NA,1.12906	0.000349188	0.000763276
3	chr11:128894877:T:C	128894877	NA,C	NA,T	NA,1	NA,inf	NA,inf	NA,1.05219	0.000349033	0.000753994
3	chr11:128352837:T:C	128352837	NA,C	NA,T	NA,1	NA,inf	NA,inf	NA,1.12731	0.000346258	0.000755032
3	chr11:128153381:C:T	128153381	NA,T	NA,C	NA,1	NA,-inf	NA,inf	NA,1.11147	0.000345804	0.00075483
3	chr11:128330640:C:T	128330640	NA,T	NA,C	NA,1	NA,-inf	NA,inf	NA,1.12889	0.000345218	0.000753879
3	chr11:129110482:C:T	129110482	NA,T	NA,C	NA,1	NA,-inf	NA,inf	NA,1.13289	0.000344831	0.000747968
3	chr11:128189704:A:T	128189704	NA,T	NA,A	NA,1	NA,inf	NA,inf	NA,1.06136	0.000344709	0.000747757
3	chr11:128638518:A:T	128638518	T,T	A,A	1,1	inf,-inf	inf,inf	0.215692,1.82256	0.000344591	0.000740043
3	chr11:128327853:G:A	128327853	NA,A	NA,G	NA,1	NA,-inf	NA,inf	NA,1.11318	0.000342899	0.000749412
3	chr11:128148115:G:A	128148115	A,A	G,G	1,1	-inf,-inf	inf,inf	2.09352,0.084489	0.000342077	0.000722625
3	chr11:128849394:C:T	128849394	NA,T	NA,C	NA,1	NA,inf	NA,inf	NA,1.05211	0.000341377	0.000739223
3	chr11:129059592:C:T	129059592	T,NA	C,NA	1,NA	-inf,NA	inf,NA	1.10186,NA	0.000341047	0.000735664
3	chr11:128223061:C:T	128223061	T,T	C,C	1,1	-inf,-inf	inf,inf	0.199907,2.06438	0.000341044	0.000738109
3	chr11:128320483:C:T	128320483	NA,T	NA,C	NA,1	NA,-inf	NA,inf	NA,1.13128	0.000338357	0.000739943
3	chr11:128672572:C:T	128672572	NA,T	NA,C	NA,1	NA,inf	NA,inf	NA,0.985774	0.000338211	0.000727738
3	chr11:128935450:G:T	128935450	NA,T	NA,G	NA,1	NA,-inf	NA,inf	NA,1.09945	0.000337728	0.000735018
3	chr11:128888960:G:A	128888960	A,NA	G,NA	1,NA	inf,NA	inf,NA	1.1799,NA	0.000336574	0.000736167
3	chr11:128446794:G:A	128446794	NA,A	NA,G	NA,1	NA,-inf	NA,inf	NA,1.10998	0.000334973	0.000735289
3	chr11:128419104:C:T	128419104	NA,T	NA,C	NA,1	NA,-inf	NA,inf	NA,0.921034	0.000334222	0.000714482
3	chr11:128200640:A:G	128200640	G,G	A,A	1,1	-inf,-inf	inf,inf	0.899737,1.28905	0.000333762	0.00071255
3	chr11:128300056:C:A	128300056	NA,A	NA,C	NA,1	NA,-inf	NA,inf	NA,1.11044	0.000333539	0.000726003
3	chr11:128932598:T:C	128932598	NA,C	NA,T	NA,1	NA,-inf	NA,inf	NA,1.09897	0.000332479	0.000724341
3	chr11:128504801:AT:A	128504801	NA,A	NA,AT	NA,1	NA,inf	NA,inf	NA,1.04462	0.000331439	0.000719379
3	chr11:128771400:C:T	128771400	NA,T	NA,C	NA,1	NA,-inf	NA,inf	NA,1.04947	0.000330993	0.00071904
3	chr11:128942039:ACT:A	128942039	A,A	ACT,ACT	1,1	-inf,-inf	inf,inf	1.59142,0.865305	0.00033046	0.000701176
3	chr11:129055178:A:C	129055178	C,NA	A,NA	1,NA	-inf,NA	inf,NA	1.20175,NA	0.000329021	0.000713749
3	chr11:128731725:G:T	128731725	T,T	G,G	1,1	inf,-inf	inf,inf	1.97271,0.0895408	0.000328642	0.000719805
3	chr11:128030266:G:C	128030266	C,C	G,G	1,1	-inf,-inf	inf,inf	2.07483,0.0545434	0.000328336	0.000713863
3	chr11:128731975:G:C	128731975	C,C	G,G	1,1	inf,-inf	inf,inf	1.96494,0.116002	0.000327962	0.000718674
3	chr11:128370979:A:T	128370979	T,T	A,A	1,1	-inf,-inf	inf,inf	0.797009,1.41149	0.000327749	0.000711185
3	chr11:128260964:C:T	128260964	NA,T	NA,C	NA,1	NA,inf	NA,inf	NA,1.1085	0.000327132	0.000713802
3	chr11:128328889:A:T	128328889	NA,T	NA,A	NA,1	NA,-inf	NA,inf	NA,1.08522	0.000326735	0.000714113
3	chr11:128730855:C:T	128730855	T,T	C,C	1,1	inf,-inf	inf,inf	1.96613,0.105	0.000326624	0.000715635
3	chr11:128289171:A:G	128289171	NA,G	NA,A	NA,1	NA,inf	NA,inf	NA,1.10793	0.000326488	0.000712569
3	chr11:128944151:C:T	128944151	T,T	C,C	1,1	-inf,-inf	inf,inf	1.51193,0.93515	0.00032557	0.000690187
3	chr11:128824049:T:C	128824049	NA,C	NA,T	NA,1	NA,inf	NA,inf	NA,1.03002	0.000323696	0.000700232
3	chr11:128742355:T:G	128742355	G,G	T,T	1,1	inf,-inf	inf,inf	1.94476,0.0931833	0.000322712	0.000704189
3	chr11:128149420:T:C	128149420	C,C	T,T	1,1	-inf,-inf	inf,inf	2.0538,0.126859	0.000322641	0.000681761
3	chr11:129188699:C:T	129188699	T,NA	C,NA	1,NA	-inf,NA	inf,NA	1.19105,NA	0.000322522	0.00069972
3	chr11:128840513:CT:C	128840513	NA,C	NA,CT	NA,1	NA,inf	NA,inf	NA,1.00815	0.000320712	0.000693923
3	chr11:128279746:T:C	128279746	NA,C	NA,T	NA,1	NA,inf	NA,inf	NA,1.09284	0.000318701	0.000695409
3	chr11:128279822:G:T	128279822	NA,T	NA,G	NA,1	NA,inf	NA,inf	NA,1.09244	0.000318481	0.000694929
3	chr11:128145543:C:T	128145543	NA,T	NA,C	NA,1	NA,-inf	NA,inf	NA,1.05858	0.000316057	0.000689818
3	chr11:128741388:G:A	128741388	A,A	G,G	1,1	inf,-inf	inf,inf	1.93951,0.048075	0.000315608	0.000688054
3	chr11:128675181:C:T	128675181	NA,T	NA,C	NA,1	NA,inf	NA,inf	NA,0.945807	0.00031488	0.00067771
3	chr11:128408715:A:G	128408715	NA,G	NA,A	NA,1	NA,-inf	NA,inf	NA,0.88541	0.000313165	0.000669733
3	chr11:128877825:T:C	128877825	NA,C	NA,T	NA,1	NA,-inf	NA,inf	NA,1.06491	0.000312577	0.00068327
3	chr11:128184493:C:A	128184493	A,A	C,C	1,1	-inf,-inf	inf,inf	1.04997,1.10377	0.000311351	0.000664585
3	chr11:128259297:C:G	128259297	NA,G	NA,C	NA,1	NA,inf	NA,inf	NA,1.07844	0.000311332	0.00067925
3	chr11:128162805:G:T	128162805	NA,T	NA,G	NA,1	NA,-inf	NA,inf	NA,1.04691	0.000310994	0.00067779
3	chr11:128195635:G:A	128195635	NA,A	NA,G	NA,1	NA,-inf	NA,inf	NA,1.07953	0.00031045	0.000675027
3	chr11:128714425:C:T	128714425	T,T	C,C	1,1	inf,inf	inf,inf	1.41376,0.800618	0.00031	0.000671614
3	chr11:128278689:T:G	128278689	NA,G	NA,T	NA,1	NA,inf	NA,inf	NA,1.07404	0.000308858	0.000673906
3	chr11:128166321:A:C	128166321	NA,C	NA,A	NA,1	NA,-inf	NA,inf	NA,1.03452	0.000308804	0.000672121
3	chr11:129043161:A:G	129043161	NA,G	NA,A	NA,1	NA,-inf	NA,inf	NA,1.07606	0.000308791	0.00066948
3	chr11:128264855:A:G	128264855	NA,G	NA,A	NA,1	NA,inf	NA,inf	NA,1.07282	0.000308552	0.000673181
3	chr11:129027459:C:T	129027459	NA,T	NA,C	NA,1	NA,-inf	NA,inf	NA,1.07451	0.000308226	0.000668199
3	chr11:129120231:A:G	129120231	G,NA	A,NA	1,NA	-inf,NA	inf,NA	1.10292,NA	0.000304981	0.000656979
3	chr11:128017463:G:A	128017463	A,A	G,G	1,1	-inf,inf	inf,inf	2.00333,0.100421	0.00030404	0.000658467
3	chr11:128580818:G:A	128580818	NA,A	NA,G	NA,1	NA,-inf	NA,inf	NA,1.06244	0.000303986	0.000666329
3	chr11:128652826:T:C	128652826	NA,C	NA,T	NA,1	NA,-inf	NA,inf	NA,1.01655	0.000301473	0.00065724
3	chr11:128941991:C:A	128941991	A,A	C,C	1,1	-inf,-inf	inf,inf	1.61708,0.76389	0.000301414	0.000638912
3	chr11:129129476:C:T	129129476	NA,T	NA,C	NA,1	NA,inf	NA,inf	NA,0.978846	0.000300831	0.000651566
3	chr11:128379535:T:A	128379535	A,A	T,T	1,1	-inf,-inf	inf,inf	1.76882,0.492363	0.00029958	0.000672152
3	chr11:128389268:G:A	128389268	NA,A	NA,G	NA,1	NA,inf	NA,inf	NA,0.91229	0.000299395	0.000641642
3	chr11:128856094:C:CA	128856094	NA,CA	NA,C	NA,1	NA,inf	NA,inf	NA,0.972354	0.000298412	0.000645955
3	chr11:128016995:A:G	128016995	G,G	A,A	1,1	-inf,inf	inf,inf	1.98094,0.126375	0.000298	0.00064508
3	chr11:127983315:A:G	127983315	G,G	A,A	1,1	-inf,inf	inf,inf	1.9622,0.0606424	0.000297138	0.000639594
3	chr11:128505345:G:A	128505345	NA,A	NA,G	NA,1	NA,-inf	NA,inf	NA,1.03627	0.000296404	0.000649807
3	chr11:128409334:A:G	128409334	NA,G	NA,A	NA,1	NA,-inf	NA,inf	NA,0.854505	0.000296056	0.000633355
3	chr11:128191763:A:G	128191763	G,G	A,A	1,1	-inf,-inf	inf,inf	0.00708957,1.79294	0.000295425	0.000633992
3	chr11:128798197:T:C	128798197	C,C	T,T	1,1	inf,inf	inf,inf	0.521003,1.83317	0.00029538	0.000634523
3	chr11:128140827:C:T	128140827	NA,T	NA,C	NA,1	NA,-inf	NA,inf	NA,1.01489	0.000294301	0.000641448
3	chr11:128714918:G:A	128714918	A,A	G,G	1,1	inf,inf	inf,inf	1.59114,0.597713	0.000294262	0.000641211
3	chr11:128234273:GCAT:G	128234273	G,G	GCAT,GCAT	1,1	inf,inf	inf,inf	1.48618,1.16258	0.000293646	0.000692597
3	chr11:128782720:A:G	128782720	NA,G	NA,A	NA,1	NA,-inf	NA,inf	NA,1.00057	0.000293432	0.00063991
3	chr11:128652598:A:G	128652598	NA,G	NA,A	NA,1	NA,-inf	NA,inf	NA,0.989361	0.000293181	0.000638846
3	chr11:128951213:C:T	128951213	T,T	C,C	1,1	-inf,-inf	inf,inf	1.56958,0.802294	0.000292647	0.000620038
3	chr11:128890106:G:A	128890106	NA,A	NA,G	NA,1	NA,-inf	NA,inf	NA,1.00783	0.000292215	0.00063723
3	chr11:128942691:G:A	128942691	A,A	G,G	1,1	-inf,-inf	inf,inf	1.54095,0.836243	0.000292043	0.000619559
3	chr11:128234066:C:G	128234066	NA,G	NA,C	NA,1	NA,inf	NA,inf	NA,0.961695	0.000291928	0.000632992
3	chr11:128798398:GA:G	128798398	G,G	GA,GA	1,1	inf,inf	inf,inf	0.520755,1.82551	0.000291598	0.000626364
3	chr11:128946835:T:C	128946835	C,C	T,T	1,1	-inf,-inf	inf,inf	1.4886,0.902451	0.000291393	0.000616604
3	chr11:128542976:C:T	128542976	T,NA	C,NA	1,NA	-inf,NA	inf,NA	1.42829,NA	0.000291304	0.000674916
3	chr11:128905331:A:G	128905331	NA,G	NA,A	NA,1	NA,-inf	NA,inf	NA,0.990499	0.000290596	0.0006329
3	chr11:128018047:A:G	128018047	G,G	A,A	1,1	-inf,inf	inf,inf	1.97364,0.107888	0.000289906	0.000627737
3	chr11:128711713:A:G	128711713	NA,G	NA,A	NA,1	NA,inf	NA,inf	NA,0.933871	0.0002889	0.000623512
3	chr11:128029276:T:G	128029276	NA,G	NA,T	NA,1	NA,-inf	NA,inf	NA,0.997737	0.000288814	0.000629033
3	chr11:129153386:C:T	129153386	NA,T	NA,C	NA,1	NA,inf	NA,inf	NA,0.957048	0.000288759	0.000625531
3	chr11:128179507:A:G	128179507	NA,G	NA,A	NA,1	NA,inf	NA,inf	NA,1.01935	0.000288748	0.000627901
3	chr11:128743993:T:C	128743993	C,C	T,T	1,1	inf,-inf	inf,inf	1.78213,0.332671	0.00028845	0.000631971
3	chr11:128730311:C:T	128730311	T,T	C,C	1,1	inf,-inf	inf,inf	1.85781,0.21718	0.000287993	0.000631704
3	chr11:128222420:A:C	128222420	NA,C	NA,A	NA,1	NA,-inf	NA,inf	NA,1.0314	0.000287403	0.000624867
3	chr11:128973045:T:C	128973045	NA,C	NA,T	NA,1	NA,-inf	NA,inf	NA,0.996795	0.00028583	0.00062117
3	chr11:128082012:GGAAGGAAGGAAGGAAGGAAT:G	128082012	NA,G	NA,GGAAGGAAGGAAGGAAGGAAT	NA,1	NA,inf	NA,inf	NA,0.944342	0.000285822	0.000620246
3	chr11:128890095:C:T	128890095	NA,T	NA,C	NA,1	NA,-inf	NA,inf	NA,0.989186	0.000285389	0.000622247
3	chr11:128928525:C:T	128928525	NA,T	NA,C	NA,1	NA,-inf	NA,inf	NA,0.981074	0.000282801	0.000617098
3	chr11:127998747:G:T	127998747	T,T	G,G	1,1	-inf,inf	inf,inf	1.92501,0.183138	0.00028256	0.000611276
3	chr11:128149599:G:A	128149599	NA,A	NA,G	NA,1	NA,-inf	NA,inf	NA,0.985965	0.000282422	0.000614966
3	chr11:128856624:C:G	128856624	NA,G	NA,C	NA,1	NA,inf	NA,inf	NA,0.937008	0.000281086	0.00060852
3	chr11:128377051:C:T	128377051	NA,T	NA,C	NA,1	NA,inf	NA,inf	NA,0.95537	0.000280076	0.00060494
3	chr11:128234441:A:T	128234441	T,T	A,A	1,1	inf,inf	inf,inf	1.46725,1.15057	0.000279545	0.000658715
3	chr11:128566360:G:A	128566360	NA,A	NA,G	NA,1	NA,inf	NA,inf	NA,0.931372	0.00027914	0.000605774
3	chr11:128248086:C:T	128248086	NA,T	NA,C	NA,1	NA,inf	NA,inf	NA,0.93839	0.000278706	0.000604575
3	chr11:128703725:C:G	128703725	NA,G	NA,C	NA,1	NA,-inf	NA,inf	NA,0.981194	0.000278425	0.000608016
3	chr11:128941612:C:T	128941612	T,T	C,C	1,1	-inf,-inf	inf,inf	1.49833,0.846796	0.000277249	0.000588933
3	chr11:128187588:C:T	128187588	T,T	C,C	1,1	-inf,-inf	inf,inf	0.997486,1.08703	0.000275609	0.000588507
3	chr11:129123777:G:A	129123777	NA,A	NA,G	NA,1	NA,inf	NA,inf	NA,0.926106	0.000274844	0.000595407
3	chr11:128465563:A:C	128465563	NA,C	NA,A	NA,1	NA,inf	NA,inf	NA,1.03183	0.000274245	0.000605395
3	chr11:127965576:G:A	127965576	A,A	G,G	1,1	-inf,inf	inf,inf	1.95571,0.0092704	0.000273654	0.00059216
3	chr11:128677533:C:A	128677533	NA,A	NA,C	NA,1	NA,inf	NA,inf	NA,0.897696	0.000272341	0.000587442
3	chr11:128003085:A:T	128003085	T,T	A,A	1,1	-inf,inf	inf,inf	1.91569,0.157457	0.00027188	0.000588249
3	chr11:128700453:A:C	128700453	NA,C	NA,A	NA,1	NA,-inf	NA,inf	NA,0.962259	0.000270718	0.000591326
3	chr11:128190534:T:C	128190534	C,C	T,T	1,1	-inf,-inf	inf,inf	1.05948,1.01501	0.000270555	0.000577761
3	chr11:128158480:T:C	128158480	NA,C	NA,T	NA,1	NA,-inf	NA,inf	NA,0.960316	0.000270268	0.000588529
3	chr11:128704782:C:A	128704782	NA,A	NA,C	NA,1	NA,-inf	NA,inf	NA,0.963935	0.000269934	0.000589572
3	chr11:128224908:T:C	128224908	C,C	T,T	1,1	-inf,-inf	inf,inf	0.559474,1.48954	0.000269808	0.000582649
3	chr11:128000477:C:G	128000477	G,G	C,C	1,1	-inf,inf	inf,inf	1.89005,0.199286	0.000269447	0.00058277
3	chr11:128890940:C:T	128890940	T,NA	C,NA	1,NA	-inf,NA	inf,NA	0.97889,NA	0.000268796	0.000580437
3	chr11:128286872:T:G	128286872	NA,G	NA,T	NA,1	NA,-inf	NA,inf	NA,0.94111	0.000268526	0.000584675
3	chr11:128710360:C:G	128710360	NA,G	NA,C	NA,1	NA,-inf	NA,inf	NA,0.959564	0.000268287	0.000586168
3	chr11:128000156:A:G	128000156	G,G	A,A	1,1	-inf,inf	inf,inf	1.88662,0.199138	0.000267706	0.000579008
3	chr11:128625312:C:T	128625312	NA,T	NA,C	NA,1	NA,-inf	NA,inf	NA,0.92608	0.000266719	0.000579287
3	chr11:128010729:G:A	128010729	A,A	G,G	1,1	-inf,inf	inf,inf	1.92211,0.12274	0.000266448	0.000576841
3	chr11:128010793:A:C	128010793	C,C	A,A	1,1	-inf,inf	inf,inf	1.89925,0.1711	0.000266154	0.000575876
3	chr11:129135628:G:A	129135628	A,NA	G,NA	1,NA	-inf,NA	inf,NA	1.02572,NA	0.000266007	0.00057323
3	chr11:128944209:G:A	128944209	A,A	G,G	1,1	-inf,-inf	inf,inf	1.55482,0.754339	0.000263968	0.000560248
3	chr11:128805803:C:A	128805803	NA,A	NA,C	NA,1	NA,-inf	NA,inf	NA,0.946457	0.000263572	0.000575029
3	chr11:128173771:C:T	128173771	T,T	C,C	1,1	-inf,-inf	inf,inf	1.95575,0.338451	0.000262677	0.000568222
3	chr11:129151899:A:G	129151899	NA,G	NA,A	NA,1	NA,-inf	NA,inf	NA,0.900822	0.000262015	0.000570378
3	chr11:128903320:TAG:T	128903320	T,NA	TAG,NA	1,NA	-inf,NA	inf,NA	0.975097,NA	0.000261746	0.000566258
3	chr11:128007852:G:A	128007852	A,A	G,G	1,1	-inf,inf	inf,inf	1.90846,0.126951	0.000261146	0.000565281
3	chr11:128979881:GTTA:G	128979881	NA,G	NA,GTTA	NA,1	NA,-inf	NA,inf	NA,0.941743	0.000260867	0.000566928
3	chr11:129060882:G:C	129060882	C,NA	G,NA	1,NA	inf,NA	inf,NA	1.06445,NA	0.000260548	0.000568175
3	chr11:128540374:A:G	128540374	NA,G	NA,A	NA,1	NA,inf	NA,inf	NA,0.927151	0.000260417	0.000567103
3	chr11:128247684:C:A	128247684	NA,A	NA,C	NA,1	NA,inf	NA,inf	NA,0.908009	0.00025983	0.000561518
3	chr11:129051248:C:T	129051248	T,T	C,C	1,1	-inf,-inf	inf,inf	1.42584,0.813739	0.000259619	0.000550587
3	chr11:128406508:A:G	128406508	NA,G	NA,A	NA,1	NA,-inf	NA,inf	NA,0.930194	0.000259444	0.000567384
3	chr11:128317299:A:G	128317299	G,G	A,A	1,1	-inf,-inf	inf,inf	1.21613,0.693757	0.00025919	0.000545151
3	chr11:128435566:T:G	128435566	NA,G	NA,T	NA,1	NA,-inf	NA,inf	NA,0.77439	0.000258686	0.000553798
3	chr11:128186078:G:A	128186078	NA,A	NA,G	NA,1	NA,-inf	NA,inf	NA,0.945582	0.000258537	0.000561053
3	chr11:128402893:A:G	128402893	NA,G	NA,A	NA,1	NA,-inf	NA,inf	NA,0.781123	0.000258169	0.000552998
3	chr11:128851690:TG:T	128851690	NA,T	NA,TG	NA,1	NA,-inf	NA,inf	NA,0.930893	0.000257385	0.000561635
3	chr11:128526843:A:G	128526843	G,G	A,A	1,1	-inf,-inf	inf,inf	0.436881,1.6578	0.000257169	0.000562598
3	chr11:129180090:G:A	129180090	A,NA	G,NA	1,NA	-inf,NA	inf,NA	1.10687,NA	0.000256975	0.000571263
3	chr11:128543300:G:C	128543300	NA,C	NA,G	NA,1	NA,-inf	NA,inf	NA,0.874092	0.000256437	0.000554967
3	chr11:128004731:A:C	128004731	C,C	A,A	1,1	-inf,inf	inf,inf	1.84319,0.231462	0.000255864	0.000553205
3	chr11:128698842:C:T	128698842	NA,T	NA,C	NA,1	NA,-inf	NA,inf	NA,0.931144	0.000255689	0.000558475
3	chr11:128890715:G:C	128890715	C,C	G,G	1,1	inf,-inf	inf,inf	1.24012,0.793716	0.000255614	0.000557576
3	chr11:128201898:T:C	128201898	C,C	T,T	1,1	-inf,-inf	inf,inf	0.0707069,1.93999	0.000255584	0.000552548
3	chr11:128535460:T:C	128535460	NA,C	NA,T	NA,1	NA,inf	NA,inf	NA,0.915486	0.000255269	0.00055597
3	chr11:128229970:A:C	128229970	NA,C	NA,A	NA,1	NA,-inf	NA,inf	NA,0.936375	0.000255046	0.00055609
3	chr11:128178097:C:T	128178097	T,NA	C,NA	1,NA	inf,NA	inf,NA	0.864572,NA	0.000254198	0.000540757
3	chr11:128690381:T:C	128690381	C,C	T,T	1,1	inf,inf	inf,inf	1.71449,0.182249	0.000253874	0.000550211
3	chr11:128405720:C:G	128405720	NA,G	NA,C	NA,1	NA,inf	NA,inf	NA,0.830005	0.000253042	0.000544233
3	chr11:128926932:C:A	128926932	NA,A	NA,C	NA,1	NA,inf	NA,inf	NA,0.841828	0.000252847	0.000545018
3	chr11:128786700:T:A	128786700	NA,A	NA,T	NA,1	NA,inf	NA,inf	NA,0.856085	0.000252583	0.000547405
3	chr11:128014209:T:G	128014209	G,G	T,T	1,1	-inf,inf	inf,inf	1.88666,0.1365	0.000252515	0.000546611
3	chr11:128461688:G:A	128461688	NA,A	NA,G	NA,1	NA,-inf	NA,inf	NA,0.966086	0.00025217	0.000553273
3	chr11:128631677:A:G	128631677	G,G	A,A	1,1	inf,-inf	inf,inf	1.20853,0.508144	0.000251358	0.000526651
3	chr11:128479013:C:T	128479013	NA,T	NA,C	NA,1	NA,-inf	NA,inf	NA,0.988723	0.000249563	0.000552865
3	chr11:128221579:G:C	128221579	C,C	G,G	1,1	-inf,-inf	inf,inf	0.152268,1.9078	0.000249479	0.000539559
3	chr11:128701761:G:C	128701761	NA,C	NA,G	NA,1	NA,-inf	NA,inf	NA,0.916339	0.000249421	0.000544769
3	chr11:128703567:G:A	128703567	NA,A	NA,G	NA,1	NA,-inf	NA,inf	NA,0.900114	0.000249008	0.000542999
3	chr11:128699736:G:A	128699736	NA,A	NA,G	NA,1	NA,-inf	NA,inf	NA,0.911806	0.000247825	0.000541216
3	chr11:127976942:A:T	127976942	T,T	A,A	1,1	-inf,inf	inf,inf	1.89277,0.0540228	0.000246978	0.000534205
3	chr11:128880750:C:T	128880750	NA,T	NA,C	NA,1	NA,inf	NA,inf	NA,0.844441	0.000246846	0.000534027
3	chr11:128535765:C:T	128535765	NA,T	NA,C	NA,1	NA,inf	NA,inf	NA,0.893872	0.000246399	0.000536634
3	chr11:128957502:C:T	128957502	T,T	C,C	1,1	-inf,-inf	inf,inf	1.51954,0.682197	0.00024628	0.000522989
3	chr11:128297580:G:A	128297580	NA,A	NA,G	NA,1	NA,inf	NA,inf	NA,0.835787	0.000246221	0.000533627
3	chr11:128546870:C:T	128546870	NA,T	NA,C	NA,1	NA,-inf	NA,inf	NA,0.846942	0.000246055	0.000531466
3	chr11:128253098:T:C	128253098	NA,C	NA,T	NA,1	NA,inf	NA,inf	NA,0.936413	0.00024548	0.000535369
3	chr11:128732338:G:A	128732338	A,NA	G,NA	1,NA	-inf,NA	inf,NA	0.800429,NA	0.00024514	0.00052101
3	chr11:128059609:A:G	128059609	NA,G	NA,A	NA,1	NA,inf	NA,inf	NA,0.848657	0.00024483	0.000528122
3	chr11:128698382:G:A	128698382	NA,A	NA,G	NA,1	NA,-inf	NA,inf	NA,0.90038	0.000243251	0.000531208
3	chr11:128204138:C:T	128204138	NA,T	NA,C	NA,1	NA,-inf	NA,inf	NA,0.904575	0.000242426	0.000528818
3	chr11:128050544:G:A	128050544	NA,A	NA,G	NA,1	NA,-inf	NA,inf	NA,0.881636	0.000242359	0.000527607
3	chr11:128370361:A:G	128370361	NA,G	NA,A	NA,1	NA,-inf	NA,inf	NA,0.915928	0.000242188	0.000528957
3	chr11:128427304:G:A	128427304	NA,A	NA,G	NA,1	NA,inf	NA,inf	NA,0.933947	0.000242171	0.000531438
3	chr11:129205277:A:G	129205277	NA,G	NA,A	NA,1	NA,inf	NA,inf	NA,0.850813	0.000241456	0.000523192
3	chr11:128223238:C:T	128223238	NA,T	NA,C	NA,1	NA,inf	NA,inf	NA,0.840502	0.00024018	0.000519294
3	chr11:128215605:C:T	128215605	T,T	C,C	1,1	inf,inf	inf,inf	0.696254,1.76905	0.000239132	0.000565831
3	chr11:128213019:TTTAG:T	128213019	T,T	TTTAG,TTTAG	1,1	-inf,-inf	inf,inf	0.713487,1.3045	0.000238167	0.000514789
3	chr11:128162711:TTTTC:T	128162711	NA,T	NA,TTTTC	NA,1	NA,-inf	NA,inf	NA,0.883429	0.000236693	0.000516346
3	chr11:128364507:G:T	128364507	NA,T	NA,G	NA,1	NA,-inf	NA,inf	NA,0.857676	0.000236211	0.000514003
3	chr11:128485423:A:C	128485423	C,C	A,A	1,1	inf,inf	inf,inf	0.135148,1.56323	0.000236066	0.000502074
3	chr11:128458561:T:A	128458561	NA,A	NA,T	NA,1	NA,inf	NA,inf	NA,0.756712	0.000235733	0.000505863
3	chr11:128252816:A:G	128252816	NA,G	NA,A	NA,1	NA,inf	NA,inf	NA,0.909968	0.000235371	0.000512984
3	chr11:127971612:A:G	127971612	G,G	A,A	1,1	-inf,inf	inf,inf	1.87112,0.0263892	0.000234915	0.000508332
3	chr11:128614843:A:ATT	128614843	ATT,ATT	A,A	1,1	-inf,inf	inf,inf	1.33654,0.568246	0.000234878	0.000505456
3	chr11:128946456:C:T	128946456	T,T	C,C	1,1	-inf,-inf	inf,inf	1.4401,0.809334	0.000234803	0.000498615
3	chr11:129105289:C:T	129105289	NA,T	NA,C	NA,1	NA,inf	NA,inf	NA,0.833243	0.000234554	0.000508367
3	chr11:128390780:A:T	128390780	NA,T	NA,A	NA,1	NA,-inf	NA,inf	NA,0.915273	0.00023382	0.000513063
3	chr11:128266224:C:T	128266224	NA,T	NA,C	NA,1	NA,-inf	NA,inf	NA,0.887747	0.000233667	0.00050974
3	chr11:127975192:G:T	127975192	T,T	G,G	1,1	-inf,inf	inf,inf	1.84474,0.104263	0.000233368	0.000504422
3	chr11:128302262:G:A	128302262	NA,A	NA,G	NA,1	NA,inf	NA,inf	NA,0.85654	0.000233232	0.000504417
3	chr11:128871331:G:A	128871331	NA,A	NA,G	NA,1	NA,inf	NA,inf	NA,0.814635	0.000232589	0.0005023
3	chr11:128866871:T:C	128866871	NA,C	NA,T	NA,1	NA,inf	NA,inf	NA,0.824612	0.000231847	0.000503747
3	chr11:128999839:C:T	128999839	NA,T	NA,C	NA,1	NA,inf	NA,inf	NA,0.821492	0.000230458	0.000499525
3	chr11:128278558:T:C	128278558	NA,C	NA,T	NA,1	NA,-inf	NA,inf	NA,0.878237	0.000230089	0.000501977
3	chr11:128411890:G:A	128411890	NA,A	NA,G	NA,1	NA,-inf	NA,inf	NA,0.71359	0.000229282	0.000491517
3	chr11:128129431:C:A	128129431	A,A	C,C	1,1	-inf,-inf	inf,inf	1.24963,0.996016	0.000229155	0.000504146
3	chr11:128918785:G:T	128918785	NA,T	NA,G	NA,1	NA,inf	NA,inf	NA,0.787455	0.000227253	0.000489862
3	chr11:128567250:G:A	128567250	NA,A	NA,G	NA,1	NA,inf	NA,inf	NA,0.78017	0.000227182	0.000490107
3	chr11:128237767:T:G	128237767	NA,G	NA,T	NA,1	NA,inf	NA,inf	NA,0.805233	0.000227174	0.00049118
3	chr11:129164916:T:C	129164916	C,NA	T,NA	1,NA	inf,NA	inf,NA	0.990605,NA	0.00022708	0.000494604
3	chr11:128148157:T:C	128148157	C,C	T,T	1,1	-inf,-inf	inf,inf	1.31343,0.910757	0.000226957	0.000498413
3	chr11:128801611:C:T	128801611	NA,T	NA,C	NA,1	NA,inf	NA,inf	NA,0.848347	0.000226306	0.000489321
3	chr11:128536880:T:C	128536880	C,C	T,T	1,1	inf,inf	inf,inf	0.33392,1.48906	0.000226166	0.000484596
3	chr11:128457580:A:C	128457580	NA,C	NA,A	NA,1	NA,-inf	NA,inf	NA,0.896528	0.000225404	0.000494366
3	chr11:128776491:A:T	128776491	T,T	A,A	1,1	-inf,-inf	inf,inf	1.74935,0.0458114	0.000225365	0.000495995
3	chr11:128248944:T:C	128248944	NA,C	NA,T	NA,1	NA,-inf	NA,inf	NA,0.827767	0.000225267	0.000491211
3	chr11:128925814:G:A	128925814	NA,A	NA,G	NA,1	NA,inf	NA,inf	NA,0.795769	0.00022479	0.000487193
3	chr11:128627763:T:C	128627763	NA,C	NA,T	NA,1	NA,-inf	NA,inf	NA,0.838262	0.00022381	0.00048712
3	chr11:128361839:CAG:C	128361839	NA,C	NA,CAG	NA,1	NA,inf	NA,inf	NA,0.679824	0.000223696	0.00047819
3	chr11:128687163:C:G	128687163	NA,G	NA,C	NA,1	NA,inf	NA,inf	NA,0.781867	0.000223533	0.000482538
3	chr11:129129292:G:T	129129292	NA,T	NA,G	NA,1	NA,-inf	NA,inf	NA,0.812227	0.000223087	0.000486192
3	chr11:128173652:A:G	128173652	G,G	A,A	1,1	inf,inf	inf,inf	1.08571,1.02083	0.000222979	0.000481886
3	chr11:128033830:T:C	128033830	C,C	T,T	1,1	-inf,-inf	inf,inf	1.5248,0.706264	0.000221416	0.000494333
3	chr11:128223419:G:A	128223419	NA,A	NA,G	NA,1	NA,inf	NA,inf	NA,0.791469	0.000221402	0.000478796
3	chr11:128223704:G:A	128223704	NA,A	NA,G	NA,1	NA,inf	NA,inf	NA,0.791469	0.000221402	0.000478796
3	chr11:128989927:A:G	128989927	G,NA	A,NA	1,NA	-inf,NA	inf,NA	1.0197,NA	0.000221397	0.000491648
3	chr11:128917707:G:A	128917707	NA,A	NA,G	NA,1	NA,inf	NA,inf	NA,0.76133	0.000221271	0.000476628
3	chr11:128136311:A:T	128136311	T,T	A,A	1,1	-inf,-inf	inf,inf	1.36864,0.828631	0.000220954	0.000484822
3	chr11:128042676:T:C	128042676	NA,C	NA,T	NA,1	NA,-inf	NA,inf	NA,0.839474	0.000220786	0.00048113
3	chr11:128849751:C:T	128849751	NA,T	NA,C	NA,1	NA,-inf	NA,inf	NA,0.825087	0.00022045	0.000480335
3	chr11:128308903:A:C	128308903	C,C	A,A	1,1	inf,-inf	inf,inf	0.663117,1.35103	0.000220418	0.000479127
3	chr11:129149944:AG:A	129149944	A,NA	AG,NA	1,NA	-inf,NA	inf,NA	1.01892,NA	0.000220217	0.000489189
3	chr11:128568909:C:T	128568909	NA,T	NA,C	NA,1	NA,-inf	NA,inf	NA,0.811564	0.000220171	0.000479592
3	chr11:128897245:G:A	128897245	A,A	G,G	1,1	-inf,-inf	inf,inf	0.187456,1.6756	0.000219585	0.000478199
3	chr11:128561905:G:A	128561905	NA,A	NA,G	NA,1	NA,inf	NA,inf	NA,0.746047	0.000219205	0.000473229
3	chr11:129032416:CA:C	129032416	NA,C	NA,CA	NA,1	NA,inf	NA,inf	NA,0.789998	0.000218776	0.000474233
3	chr11:127970248:C:T	127970248	T,T	C,C	1,1	-inf,inf	inf,inf	1.83041,0.0377105	0.000218626	0.000473042
3	chr11:128166370:G:T	128166370	NA,T	NA,G	NA,1	NA,inf	NA,inf	NA,0.793967	0.000218431	0.000471883
3	chr11:128126866:C:A	128126866	NA,A	NA,C	NA,1	NA,inf	NA,inf	NA,0.762367	0.000218249	0.000473501
3	chr11:128158357:A:C	128158357	NA,C	NA,A	NA,1	NA,-inf	NA,inf	NA,0.831877	0.000217863	0.000475246
3	chr11:128837579:G:A	128837579	NA,A	NA,G	NA,1	NA,-inf	NA,inf	NA,0.825048	0.000217348	0.000474509
3	chr11:128204301:T:A	128204301	A,A	T,T	1,1	-inf,-inf	inf,inf	0.117357,1.84225	0.000217166	0.000469546
3	chr11:128226555:C:T	128226555	NA,T	NA,C	NA,1	NA,-inf	NA,inf	NA,0.7479	0.000216431	0.000468119
3	chr11:129101770:G:T	129101770	T,T	G,G	1,1	inf,inf	inf,inf	1.02618,1.25099	0.000216328	0.00045927
3	chr11:128737188:G:C	128737188	C,C	G,G	1,1	-inf,inf	inf,inf	1.59341,0.43412	0.000216075	0.000478022
3	chr11:128306265:A:G	128306265	NA,G	NA,A	NA,1	NA,inf	NA,inf	NA,0.852767	0.000216012	0.000471178
3	chr11:127969639:T:C	127969639	C,C	T,T	1,1	-inf,inf	inf,inf	1.81854,0.0573692	0.000215939	0.000467097
3	chr11:128298736:C:A	128298736	A,A	C,C	1,1	inf,-inf	inf,inf	0.754798,1.26084	0.000215886	0.000470205
3	chr11:129014890:C:CTCTGTTGCA	129014890	NA,CTCTGTTGCA	NA,C	NA,1	NA,-inf	NA,inf	NA,0.824698	0.000215746	0.000468889
3	chr11:128163939:T:C	128163939	C,C	T,T	1,1	-inf,-inf	inf,inf	1.87169,0.00336079	0.00021556	0.000458727
3	chr11:128485731:A:T	128485731	T,T	A,A	1,1	inf,inf	inf,inf	0.148093,1.50931	0.000215514	0.000458424
3	chr11:128571107:A:G	128571107	NA,G	NA,A	NA,1	NA,-inf	NA,inf	NA,0.823691	0.000215304	0.000470293
3	chr11:128817755:G:A	128817755	A,A	G,G	1,1	-inf,-inf	inf,inf	0.952433,0.897902	0.00021526	0.000455164
3	chr11:128749546:C:T	128749546	T,T	C,C	1,1	inf,-inf	inf,inf	1.36299,0.681088	0.000215079	0.000469656
3	chr11:128233621:C:T	128233621	T,T	C,C	1,1	inf,inf	inf,inf	0.782253,1.61102	0.000215069	0.00050012
3	chr11:128890278:G:T	128890278	NA,T	NA,G	NA,1	NA,inf	NA,inf	NA,0.75944	0.000214855	0.00046471
3	chr11:128482633:C:T	128482633	NA,T	NA,C	NA,1	NA,inf	NA,inf	NA,0.827335	0.000214799	0.000469594
3	chr11:128731831:T:C	128731831	C,C	T,T	1,1	-inf,inf	inf,inf	1.65381,0.342207	0.000214768	0.000475321
3	chr11:128224810:T:C	128224810	C,C	T,T	1,1	inf,inf	inf,inf	0.674058,1.6848	0.000214349	0.000496616
3	chr11:129073384:G:T	129073384	T,NA	G,NA	1,NA	-inf,NA	inf,NA	1.00089,NA	0.000214311	0.000475841
3	chr11:128158154:G:C	128158154	NA,C	NA,G	NA,1	NA,-inf	NA,inf	NA,0.821418	0.00021429	0.000467434
3	chr11:128702790:A:T	128702790	NA,T	NA,A	NA,1	NA,-inf	NA,inf	NA,0.822695	0.000214244	0.000467832
3	chr11:128524573:T:C	128524573	NA,C	NA,T	NA,1	NA,inf	NA,inf	NA,0.753614	0.000214198	0.000463029
3	chr11:128493342:C:T	128493342	NA,T	NA,C	NA,1	NA,-inf	NA,inf	NA,0.851828	0.000214076	0.000470249
3	chr11:128140499:A:G	128140499	G,G	A,A	1,1	-inf,-inf	inf,inf	1.22706,0.96528	0.00021379	0.000469492
3	chr11:128145445:C:G	128145445	G,G	C,C	1,1	-inf,-inf	inf,inf	1.25539,0.936916	0.000213569	0.000469123
3	chr11:128137572:A:G	128137572	G,G	A,A	1,1	-inf,-inf	inf,inf	1.2168,0.975455	0.00021322	0.00046831
3	chr11:128126318:T:C	128126318	C,C	T,T	1,1	-inf,-inf	inf,inf	1.31502,0.880015	0.000212954	0.000468451
3	chr11:128033807:T:C	128033807	C,C	T,T	1,1	-inf,-inf	inf,inf	1.48129,0.730231	0.000212265	0.000473886
3	chr11:128640756:C:G	128640756	G,G	C,C	1,1	inf,-inf	inf,inf	0.232265,1.61542	0.00021206	0.000459713
3	chr11:128984117:T:TA	128984117	NA,TA	NA,T	NA,1	NA,inf	NA,inf	NA,0.768846	0.000211457	0.000458417
3	chr11:128202814:T:C	128202814	C,C	T,T	1,1	inf,-inf	inf,inf	0.00340035,1.82805	0.000211379	0.00045608
3	chr11:128737840:T:C	128737840	C,C	T,T	1,1	inf,-inf	inf,inf	0.269044,1.56446	0.000211345	0.000455511
3	chr11:128533109:G:A	128533109	A,A	G,G	1,1	-inf,-inf	inf,inf	0.905906,1.34721	0.000211168	0.000480209
3	chr11:128806805:G:A	128806805	NA,A	NA,G	NA,1	NA,-inf	NA,inf	NA,0.808034	0.000210898	0.000459945
3	chr11:129132914:A:G	129132914	NA,G	NA,A	NA,1	NA,-inf	NA,inf	NA,0.777661	0.000210808	0.000459408
3	chr11:128271873:T:C	128271873	NA,C	NA,T	NA,1	NA,inf	NA,inf	NA,0.827915	0.000210688	0.000459103
3	chr11:128220018:C:A	128220018	NA,A	NA,C	NA,1	NA,-inf	NA,inf	NA,0.827498	0.000210191	0.000459689
3	chr11:128943136:C:T	128943136	T,T	C,C	1,1	-inf,-inf	inf,inf	1.43399,0.741668	0.00020959	0.000445231
3	chr11:129169556:G:A	129169556	NA,A	NA,G	NA,1	NA,inf	NA,inf	NA,0.761199	0.000209141	0.000453297
3	chr11:128875612:G:A	128875612	NA,A	NA,G	NA,1	NA,inf	NA,inf	NA,0.749928	0.000208959	0.000452707
3	chr11:128131464:A:G	128131464	G,G	A,A	1,1	-inf,-inf	inf,inf	1.25703,0.924573	0.000208925	0.000459162
3	chr11:128653105:T:C	128653105	NA,C	NA,T	NA,1	NA,-inf	NA,inf	NA,0.805541	0.000208903	0.000456092
3	chr11:128203953:G:T	128203953	T,T	G,G	1,1	inf,-inf	inf,inf	0.00349251,1.82149	0.000208813	0.000450553
3	chr11:127999337:A:C	127999337	C,C	A,A	1,1	-inf,inf	inf,inf	1.72209,0.242549	0.00020872	0.000451203
3	chr11:128207788:G:A	128207788	A,A	G,G	1,1	-inf,-inf	inf,inf	0.99417,0.889159	0.000208685	0.000444206
3	chr11:128190472:G:A	128190472	NA,A	NA,G	NA,1	NA,inf	NA,inf	NA,0.758017	0.0002083	0.000449635
3	chr11:128437423:C:A	128437423	NA,A	NA,C	NA,1	NA,inf	NA,inf	NA,0.693524	0.000208	0.000447257
3	chr11:128302748:T:A	128302748	A,A	T,T	1,1	inf,-inf	inf,inf	0.691711,1.29229	0.000207925	0.000452357
3	chr11:128222284:G:A	128222284	NA,A	NA,G	NA,1	NA,-inf	NA,inf	NA,0.808205	0.00020786	0.000453384
3	chr11:128504381:C:T	128504381	NA,T	NA,C	NA,1	NA,inf	NA,inf	NA,0.714412	0.000207512	0.000448266
3	chr11:128531463:G:A	128531463	A,A	G,G	1,1	-inf,-inf	inf,inf	0.916854,1.32957	0.000207444	0.000471994
3	chr11:128232954:G:A	128232954	A,A	G,G	1,1	inf,inf	inf,inf	0.769123,1.59914	0.000207423	0.000481909
3	chr11:128247237:A:G	128247237	NA,G	NA,A	NA,1	NA,inf	NA,inf	NA,0.749111	0.000207227	0.000448182
3	chr11:128464606:G:A	128464606	NA,A	NA,G	NA,1	NA,-inf	NA,inf	NA,0.822566	0.000207096	0.000452934
3	chr11:129025311:A:C	129025311	NA,C	NA,A	NA,1	NA,-inf	NA,inf	NA,0.798077	0.000206911	0.000449677
3	chr11:128471837:T:C	128471837	NA,C	NA,T	NA,1	NA,-inf	NA,inf	NA,0.866946	0.000206755	0.000457187
3	chr11:128362535:C:T	128362535	NA,T	NA,C	NA,1	NA,inf	NA,inf	NA,0.806814	0.000206303	0.00045048
3	chr11:128157368:C:G	128157368	NA,G	NA,C	NA,1	NA,-inf	NA,inf	NA,0.765931	0.000205103	0.000446323
3	chr11:128551305:A:C	128551305	NA,C	NA,A	NA,1	NA,-inf	NA,inf	NA,0.785058	0.000205017	0.000448138
3	chr11:128293974:G:A	128293974	A,NA	G,NA	1,NA	-inf,NA	inf,NA	0.955287,NA	0.000204994	0.000450013
3	chr11:128326677:T:G	128326677	G,G	T,T	1,1	-inf,inf	inf,inf	0.106074,1.7928	0.000204666	0.000459672
3	chr11:128280863:A:G	128280863	NA,G	NA,A	NA,1	NA,inf	NA,inf	NA,0.772408	0.000204064	0.000441486
3	chr11:128386783:T:C	128386783	NA,C	NA,T	NA,1	NA,-inf	NA,inf	NA,0.791775	0.000203716	0.000444011
3	chr11:128309542:G:A	128309542	NA,A	NA,G	NA,1	NA,-inf	NA,inf	NA,0.777694	0.000203317	0.00044329
3	chr11:128943320:A:C	128943320	NA,C	NA,A	NA,1	NA,-inf	NA,inf	NA,0.77102	0.000203233	0.000443923
3	chr11:128731896:C:T	128731896	T,T	C,C	1,1	-inf,inf	inf,inf	1.62434,0.340288	0.000203166	0.000449519
3	chr11:128272197:A:G	128272197	G,NA	A,NA	1,NA	-inf,NA	inf,NA	0.94765,NA	0.000202646	0.000444819
3	chr11:129084731:C:T	129084731	NA,T	NA,C	NA,1	NA,-inf	NA,inf	NA,0.783909	0.000202503	0.000440051
3	chr11:128788747:A:G	128788747	G,G	A,A	1,1	-inf,-inf	inf,inf	0.925645,0.894044	0.000202435	0.000428273
3	chr11:129016834:T:C	129016834	NA,C	NA,T	NA,1	NA,-inf	NA,inf	NA,0.752143	0.000202426	0.000441113
3	chr11:128751424:A:G	128751424	NA,G	NA,A	NA,1	NA,inf	NA,inf	NA,0.721932	0.000202359	0.000437508
3	chr11:128719312:G:C	128719312	NA,C	NA,G	NA,1	NA,inf	NA,inf	NA,0.748745	0.000202358	0.000439362
3	chr11:128234044:G:A	128234044	A,A	G,G	1,1	inf,inf	inf,inf	0.762051,1.58872	0.000202195	0.000469451
3	chr11:128202821:T:TGTA	128202821	TGTA,TGTA	T,T	1,1	-inf,-inf	inf,inf	5.603e-05,1.80369	0.000201986	0.000435901
3	chr11:128654325:A:T	128654325	NA,T	NA,A	NA,1	NA,inf	NA,inf	NA,0.747609	0.000201879	0.00043807
3	chr11:128732251:C:T	128732251	T,T	C,C	1,1	-inf,inf	inf,inf	1.62251,0.337663	0.000201846	0.000446606
3	chr11:128483112:C:T	128483112	T,T	C,C	1,1	-inf,-inf	inf,inf	1.15844,1.36596	0.000201524	0.000505692
3	chr11:129136837:G:C	129136837	C,NA	G,NA	1,NA	-inf,NA	inf,NA	0.963675,NA	0.000201138	0.000446404
3	chr11:128286248:A:C	128286248	C,NA	A,NA	1,NA	inf,NA	inf,NA	0.864235,NA	0.0002004	0.000434738
3	chr11:128493343:G:A	128493343	NA,A	NA,G	NA,1	NA,inf	NA,inf	NA,0.71652	0.000200189	0.000433591
3	chr11:128432102:T:A	128432102	NA,A	NA,T	NA,1	NA,inf	NA,inf	NA,0.668558	0.000200052	0.000430162
3	chr11:128543521:C:T	128543521	NA,T	NA,C	NA,1	NA,-inf	NA,inf	NA,0.786409	0.00019999	0.00043652
3	chr11:128211279:G:A	128211279	A,A	G,G	1,1	-inf,-inf	inf,inf	0.165736,1.78117	0.000199785	0.000432481
3	chr11:128407340:C:T	128407340	NA,T	NA,C	NA,1	NA,-inf	NA,inf	NA,0.950895	0.000199564	0.000448336
3	chr11:128955488:C:T	128955488	T,T	C,C	1,1	-inf,-inf	inf,inf	1.49425,0.580541	0.00019886	0.000423566
3	chr11:128203032:CA:C	128203032	C,C	CA,CA	1,1	-inf,-inf	inf,inf	0.00334037,1.7954	0.000198847	0.000429169
3	chr11:128271004:T:TA	128271004	NA,TA	NA,T	NA,1	NA,-inf	NA,inf	NA,0.785426	0.000198714	0.000431605
3	chr11:128249567:G:A	128249567	A,A	G,G	1,1	inf,inf	inf,inf	0.102052,1.7137	0.000198605	0.000432978
3	chr11:128240504:T:C	128240504	NA,C	NA,T	NA,1	NA,inf	NA,inf	NA,0.723275	0.000198558	0.000429522
3	chr11:128872339:G:A	128872339	NA,A	NA,G	NA,1	NA,inf	NA,inf	NA,0.713493	0.000198483	0.000430342
3	chr11:128036236:C:T	128036236	NA,T	NA,C	NA,1	NA,-inf	NA,inf	NA,0.773041	0.000198337	0.000432277
3	chr11:128691179:CA:C	128691179	NA,C	NA,CA	NA,1	NA,-inf	NA,inf	NA,0.765362	0.000198194	0.000432635
3	chr11:128268009:C:G	128268009	G,NA	C,NA	1,NA	-inf,NA	inf,NA	0.934138,NA	0.000198104	0.000434826
3	chr11:128008121:G:C	128008121	C,C	G,G	1,1	-inf,inf	inf,inf	1.69507,0.189602	0.000198021	0.000426331
3	chr11:128202819:T:TGA	128202819	TGA,TGA	T,T	1,1	inf,-inf	inf,inf	0.00181192,1.78989	0.000197143	0.000425446
3	chr11:128291520:T:C	128291520	C,NA	T,NA	1,NA	-inf,NA	inf,NA	0.932048,NA	0.000197066	0.000432575
3	chr11:128140500:A:C	128140500	C,C	A,A	1,1	-inf,-inf	inf,inf	1.20421,0.938513	0.000197	0.000432562
3	chr11:128278233:A:T	128278233	T,T	A,A	1,1	-inf,-inf	inf,inf	1.00442,0.647202	0.000196662	0.000411584
3	chr11:128733253:A:C	128733253	NA,C	NA,A	NA,1	NA,inf	NA,inf	NA,0.716798	0.000196064	0.000425227
3	chr11:128206845:G:T	128206845	T,T	G,G	1,1	-inf,-inf	inf,inf	0.137353,1.77918	0.000195952	0.000423913
3	chr11:128214088:G:A	128214088	A,A	G,G	1,1	-inf,-inf	inf,inf	0.145028,1.77687	0.000195911	0.000423893
3	chr11:129124527:T:C	129124527	NA,C	NA,T	NA,1	NA,-inf	NA,inf	NA,0.730025	0.000195328	0.000425643
3	chr11:128212615:G:T	128212615	T,T	G,G	1,1	-inf,-inf	inf,inf	0.135782,1.77758	0.000195222	0.000422325
3	chr11:128413550:G:T	128413550	T,T	G,G	1,1	-inf,inf	inf,inf	2.83328,0.124253	0.000195158	0.000802101
3	chr11:128303143:A:G	128303143	G,NA	A,NA	1,NA	-inf,NA	inf,NA	0.925818,NA	0.000195138	0.00042837
3	chr11:128160117:A:G	128160117	NA,G	NA,A	NA,1	NA,-inf	NA,inf	NA,0.733229	0.000194714	0.000423704
3	chr11:128268809:A:C	128268809	C,NA	A,NA	1,NA	-inf,NA	inf,NA	0.922306,NA	0.000194352	0.00042654
3	chr11:128456527:G:A	128456527	NA,A	NA,G	NA,1	NA,-inf	NA,inf	NA,0.817468	0.000194293	0.000427685
3	chr11:128301479:A:G	128301479	NA,G	NA,A	NA,1	NA,inf	NA,inf	NA,0.724241	0.000194013	0.000417819
3	chr11:128447705:G:A	128447705	NA,A	NA,G	NA,1	NA,-inf	NA,inf	NA,0.832066	0.000193828	0.000426334
3	chr11:128739197:G:C	128739197	C,NA	G,NA	1,NA	inf,NA	inf,NA	0.807162,NA	0.000193331	0.000417882
3	chr11:128482139:C:T	128482139	NA,T	NA,C	NA,1	NA,inf	NA,inf	NA,0.852401	0.000192933	0.000427583
3	chr11:128797533:T:C	128797533	C,C	T,T	1,1	inf,inf	inf,inf	0.76643,1.26127	0.000192841	0.00041067
3	chr11:128913817:A:G	128913817	NA,G	NA,A	NA,1	NA,inf	NA,inf	NA,0.670749	0.000192681	0.000415235
3	chr11:128159242:C:T	128159242	NA,T	NA,C	NA,1	NA,-inf	NA,inf	NA,0.72614	0.000192587	0.000419068
3	chr11:128850330:T:C	128850330	C,C	T,T	1,1	inf,-inf	inf,inf	0.882436,1.00273	0.000191934	0.000415661
3	chr11:128056119:C:G	128056119	NA,G	NA,C	NA,1	NA,-inf	NA,inf	NA,0.729625	0.000191929	0.000418365
3	chr11:128265574:A:G	128265574	NA,G	NA,A	NA,1	NA,inf	NA,inf	NA,0.71448	0.000191909	0.000413317
3	chr11:128682968:G:A	128682968	NA,A	NA,G	NA,1	NA,inf	NA,inf	NA,0.667097	0.000191603	0.00041374
3	chr11:128775635:T:C	128775635	NA,C	NA,T	NA,1	NA,-inf	NA,inf	NA,0.732965	0.000191593	0.000416964
3	chr11:128513585:T:G	128513585	G,G	T,T	1,1	-inf,-inf	inf,inf	0.548355,1.439	0.000191503	0.000421736
3	chr11:128681775:C:A	128681775	NA,A	NA,C	NA,1	NA,inf	NA,inf	NA,0.666788	0.000191493	0.000413506
3	chr11:128875627:T:C	128875627	C,C	T,T	1,1	inf,-inf	inf,inf	1.32985,0.367934	0.000191477	0.00040867
3	chr11:128201445:T:C	128201445	NA,C	NA,T	NA,1	NA,-inf	NA,inf	NA,0.749063	0.000191384	0.000417767
3	chr11:127976286:A:T	127976286	NA,T	NA,A	NA,1	NA,inf	NA,inf	NA,0.706215	0.000191254	0.000414531
3	chr11:128489856:A:G	128489856	NA,G	NA,A	NA,1	NA,inf	NA,inf	NA,0.630391	0.000191231	0.0004106
3	chr11:128276139:A:G	128276139	NA,G	NA,A	NA,1	NA,inf	NA,inf	NA,0.821829	0.000191056	0.000420707
3	chr11:128615758:A:G	128615758	G,G	A,A	1,1	inf,inf	inf,inf	0.0287075,1.43956	0.000190966	0.000403171
3	chr11:128610458:C:G	128610458	G,NA	C,NA	1,NA	-inf,NA	inf,NA	0.88065,NA	0.000190925	0.000417486
3	chr11:128284931:A:G	128284931	G,NA	A,NA	1,NA	-inf,NA	inf,NA	0.910557,NA	0.000190885	0.000418841
3	chr11:128723293:G:A	128723293	A,NA	G,NA	1,NA	-inf,NA	inf,NA	0.992738,NA	0.000190318	0.000422522
3	chr11:128482112:T:A	128482112	NA,A	NA,T	NA,1	NA,-inf	NA,inf	NA,0.712426	0.000190183	0.0004138
3	chr11:129078067:T:C	129078067	C,NA	T,NA	1,NA	-inf,NA	inf,NA	0.928878,NA	0.00018982	0.000421109
3	chr11:128903250:A:G	128903250	NA,G	NA,A	NA,1	NA,-inf	NA,inf	NA,0.744114	0.000189763	0.000412813
3	chr11:128599796:C:T	128599796	NA,T	NA,C	NA,1	NA,-inf	NA,inf	NA,0.718647	0.000189654	0.000412936
3	chr11:128577835:T:A	128577835	A,NA	T,NA	1,NA	inf,NA	inf,NA	1.37036,NA	0.000189219	0.000466833
3	chr11:128297099:G:A	128297099	A,NA	G,NA	1,NA	-inf,NA	inf,NA	0.844102,NA	0.000188987	0.000411126
3	chr11:128324242:T:C	128324242	C,C	T,T	1,1	inf,inf	inf,inf	0.275604,1.35557	0.000188976	0.000401105
3	chr11:128406907:A:C	128406907	NA,C	NA,A	NA,1	NA,-inf	NA,inf	NA,0.796577	0.000188807	0.000415425
3	chr11:128278267:C:T	128278267	T,T	C,C	1,1	-inf,-inf	inf,inf	0.994548,0.633489	0.000188762	0.000395141
3	chr11:128439830:A:G	128439830	NA,G	NA,A	NA,1	NA,-inf	NA,inf	NA,0.81435	0.000188735	0.00041505
3	chr11:128638266:T:A	128638266	NA,A	NA,T	NA,1	NA,-inf	NA,inf	NA,0.745014	0.000188734	0.000412828
3	chr11:128619156:T:G	128619156	NA,G	NA,T	NA,1	NA,inf	NA,inf	NA,0.692908	0.000188647	0.000408014
3	chr11:128239449:T:C	128239449	C,C	T,T	1,1	inf,inf	inf,inf	0.666505,1.61906	0.000188512	0.000436503
3	chr11:128014653:T:C	128014653	C,C	T,T	1,1	-inf,inf	inf,inf	1.6719,0.183276	0.000188435	0.000405787
3	chr11:128218197:T:C	128218197	NA,C	NA,T	NA,1	NA,inf	NA,inf	NA,0.690909	0.000188308	0.000407431
3	chr11:128230724:G:T	128230724	NA,T	NA,G	NA,1	NA,inf	NA,inf	NA,0.690026	0.000188253	0.000407307
3	chr11:128138558:G:A	128138558	NA,A	NA,G	NA,1	NA,-inf	NA,inf	NA,0.704805	0.000188132	0.000409159
3	chr11:128643328:C:T	128643328	T,T	C,C	1,1	inf,-inf	inf,inf	0.225956,1.51984	0.000187966	0.000405549
3	chr11:128262519:A:G	128262519	NA,G	NA,A	NA,1	NA,-inf	NA,inf	NA,0.770306	0.000187929	0.000410722
3	chr11:128614531:G:A	128614531	NA,A	NA,G	NA,1	NA,inf	NA,inf	NA,0.725694	0.000187732	0.000409052
3	chr11:128331898:G:A	128331898	A,A	G,G	1,1	-inf,-inf	inf,inf	0.186109,1.70443	0.000187595	0.000417053
3	chr11:128300201:T:A	128300201	A,NA	T,NA	1,NA	-inf,NA	inf,NA	0.904424,NA	0.000187494	0.000411642
3	chr11:128463314:G:T	128463314	NA,T	NA,G	NA,1	NA,inf	NA,inf	NA,0.626666	0.000187491	0.000402977
3	chr11:128638360:A:G	128638360	G,G	A,A	1,1	inf,-inf	inf,inf	0.206799,1.56749	0.000187489	0.000406838
3	chr11:128338937:AC:A	128338937	NA,A	NA,AC	NA,1	NA,-inf	NA,inf	NA,0.744997	0.000187463	0.000409824
3	chr11:128302575:G:A	128302575	A,A	G,G	1,1	inf,-inf	inf,inf	0.646328,1.269	0.000187401	0.000407379
3	chr11:128013591:T:C	128013591	C,C	T,T	1,1	-inf,inf	inf,inf	1.66736,0.184141	0.000186908	0.000402528
3	chr11:128204693:T:TTACAG	128204693	TTACAG,TTACAG	T,T	1,1	inf,-inf	inf,inf	0.00385669,1.76162	0.0001869	0.000403459
3	chr11:128184166:C:T	128184166	NA,T	NA,C	NA,1	NA,-inf	NA,inf	NA,0.637925	0.000186771	0.000403409
3	chr11:128206701:G:A	128206701	NA,A	NA,G	NA,1	NA,-inf	NA,inf	NA,0.636304	0.000186692	0.000402941
3	chr11:128115735:G:T	128115735	NA,T	NA,G	NA,1	NA,-inf	NA,inf	NA,0.725839	0.000186608	0.00040673
3	chr11:128237596:T:C	128237596	NA,C	NA,T	NA,1	NA,inf	NA,inf	NA,0.692713	0.000186578	0.000402912
3	chr11:128211593:T:C	128211593	NA,C	NA,T	NA,1	NA,inf	NA,inf	NA,0.683856	0.000186563	0.000403521
3	chr11:128466155:C:T	128466155	NA,T	NA,C	NA,1	NA,inf	NA,inf	NA,0.629903	0.000186415	0.000400931
3	chr11:128634636:A:G	128634636	G,G	A,A	1,1	inf,-inf	inf,inf	0.791652,0.637224	0.000186397	0.000386751
3	chr11:128307433:G:A	128307433	A,A	G,G	1,1	-inf,inf	inf,inf	1.27765,0.511822	0.00018637	0.000404432
3	chr11:129009225:T:G	129009225	NA,G	NA,T	NA,1	NA,-inf	NA,inf	NA,0.749545	0.000186237	0.000404302
3	chr11:129085031:T:A	129085031	NA,A	NA,T	NA,1	NA,inf	NA,inf	NA,0.680872	0.000186204	0.000403358
3	chr11:128192866:G:A	128192866	NA,A	NA,G	NA,1	NA,inf	NA,inf	NA,0.687845	0.000186166	0.000402051
3	chr11:128735165:T:C	128735165	NA,C	NA,T	NA,1	NA,inf	NA,inf	NA,0.677237	0.000186138	0.000403448
3	chr11:128260924:C:G	128260924	NA,G	NA,C	NA,1	NA,-inf	NA,inf	NA,0.763756	0.00018599	0.0004065
3	chr11:128174925:C:T	128174925	T,T	C,C	1,1	-inf,-inf	inf,inf	1.81594,0.136855	0.00018579	0.00040118
3	chr11:128265119:A:G	128265119	NA,G	NA,A	NA,1	NA,-inf	NA,inf	NA,0.762673	0.000185749	0.00040597
3	chr11:128453038:CA:C	128453038	NA,C	NA,CA	NA,1	NA,-inf	NA,inf	NA,0.786621	0.000185506	0.000408209
3	chr11:127977672:T:C	127977672	NA,C	NA,T	NA,1	NA,-inf	NA,inf	NA,0.717905	0.000185272	0.000404014
3	chr11:128699698:A:G	128699698	NA,G	NA,A	NA,1	NA,-inf	NA,inf	NA,0.723296	0.00018516	0.0004041
3	chr11:128208004:C:T	128208004	T,T	C,C	1,1	inf,inf	inf,inf	0.67356,1.60976	0.000184992	0.000432473
3	chr11:128221736:C:T	128221736	NA,T	NA,C	NA,1	NA,-inf	NA,inf	NA,0.630383	0.000184799	0.000398891
3	chr11:128222518:C:T	128222518	NA,T	NA,C	NA,1	NA,-inf	NA,inf	NA,0.630383	0.000184799	0.000398891
3	chr11:128301478:T:A	128301478	NA,A	NA,T	NA,1	NA,inf	NA,inf	NA,0.692929	0.000184638	0.000397761
3	chr11:128343228:A:T	128343228	NA,T	NA,A	NA,1	NA,-inf	NA,inf	NA,0.716213	0.000184628	0.000402884
3	chr11:128159667:G:T	128159667	NA,T	NA,G	NA,1	NA,-inf	NA,inf	NA,0.699042	0.000184575	0.000401626
3	chr11:128942060:G:A	128942060	NA,A	NA,G	NA,1	NA,-inf	NA,inf	NA,0.694909	0.0001845	0.000402049
3	chr11:128148273:G:A	128148273	NA,A	NA,G	NA,1	NA,inf	NA,inf	NA,0.661445	0.000184397	0.000400199
3	chr11:128220100:A:G	128220100	NA,G	NA,A	NA,1	NA,-inf	NA,inf	NA,0.628704	0.000184363	0.000397945
3	chr11:128235035:T:C	128235035	NA,C	NA,T	NA,1	NA,inf	NA,inf	NA,0.68407	0.000184051	0.00039748
3	chr11:128089236:T:G	128089236	G,G	T,T	1,1	-inf,-inf	inf,inf	1.4799,0.624458	0.000183687	0.000409095
3	chr11:129072900:C:T	129072900	NA,T	NA,C	NA,1	NA,-inf	NA,inf	NA,0.690917	0.000183637	0.000400127
3	chr11:128386459:G:A	128386459	NA,A	NA,G	NA,1	NA,-inf	NA,inf	NA,0.76396	0.000183626	0.000404512
3	chr11:129093384:G:T	129093384	T,NA	G,NA	1,NA	-inf,NA	inf,NA	0.862121,NA	0.000183067	0.000396311
3	chr11:128454935:C:T	128454935	NA,T	NA,C	NA,1	NA,-inf	NA,inf	NA,0.777261	0.00018295	0.000402533
3	chr11:128751348:T:C	128751348	NA,C	NA,T	NA,1	NA,inf	NA,inf	NA,0.659741	0.000182925	0.000395679
3	chr11:128643327:A:C	128643327	C,C	A,A	1,1	inf,-inf	inf,inf	0.223933,1.50544	0.000182706	0.000394206
3	chr11:128214109:T:C	128214109	C,C	T,T	1,1	inf,inf	inf,inf	0.653665,1.61413	0.000182651	0.000426387
3	chr11:128160533:T:G	128160533	NA,G	NA,T	NA,1	NA,-inf	NA,inf	NA,0.691862	0.000182491	0.000397096
3	chr11:128307982:G:A	128307982	NA,A	NA,G	NA,1	NA,inf	NA,inf	NA,0.685664	0.000182346	0.000392916
3	chr11:128347378:C:T	128347378	T,NA	C,NA	1,NA	-inf,NA	inf,NA	0.920537,NA	0.000182111	0.000401871
3	chr11:128853098:A:G	128853098	G,G	A,A	1,1	inf,-inf	inf,inf	0.623866,1.23895	0.00018174	0.00039498
3	chr11:128440094:G:A	128440094	NA,A	NA,G	NA,1	NA,-inf	NA,inf	NA,0.788492	0.000181721	0.000399516
3	chr11:128795872:T:C	128795872	NA,C	NA,T	NA,1	NA,inf	NA,inf	NA,0.658405	0.000181609	0.000393571
3	chr11:128843633:C:T	128843633	NA,T	NA,C	NA,1	NA,inf	NA,inf	NA,0.719289	0.000181593	0.000392771
3	chr11:128211902:T:C	128211902	NA,C	NA,T	NA,1	NA,inf	NA,inf	NA,0.668055	0.000181526	0.000392772
3	chr11:128140932:A:G	128140932	G,G	A,A	1,1	-inf,-inf	inf,inf	1.16262,0.931054	0.000181444	0.000398394
3	chr11:128959335:G:A	128959335	NA,A	NA,G	NA,1	NA,-inf	NA,inf	NA,0.683538	0.000181383	0.000395307
3	chr11:128268975:T:A	128268975	A,A	T,T	1,1	inf,-inf	inf,inf	0.477962,1.31378	0.00018137	0.000390213
3	chr11:128331724:T:C	128331724	C,C	T,T	1,1	-inf,-inf	inf,inf	0.197201,1.67996	0.000181293	0.000403004
3	chr11:128184747:C:T	128184747	NA,T	NA,C	NA,1	NA,inf	NA,inf	NA,0.694022	0.000180768	0.000392697
3	chr11:128455833:T:C	128455833	C,C	T,T	1,1	inf,inf	inf,inf	4.33601,0.765028	0.00018048	0.0197915
3	chr11:128567477:CA:C	128567477	NA,C	NA,CA	NA,1	NA,-inf	NA,inf	NA,0.690413	0.000180379	0.00039316
3	chr11:128157904:A:G	128157904	NA,G	NA,A	NA,1	NA,-inf	NA,inf	NA,0.683781	0.000180197	0.000392118
3	chr11:128411140:T:G	128411140	NA,G	NA,T	NA,1	NA,-inf	NA,inf	NA,0.566039	0.000179685	0.000385651
3	chr11:128246021:G:C	128246021	NA,C	NA,G	NA,1	NA,inf	NA,inf	NA,0.66856	0.000179614	0.000387946
3	chr11:128237476:G:A	128237476	NA,A	NA,G	NA,1	NA,inf	NA,inf	NA,0.667947	0.000179439	0.00038757
3	chr11:129098900:T:C	129098900	NA,C	NA,T	NA,1	NA,inf	NA,inf	NA,0.66558	0.000179078	0.000388327
3	chr11:128268972:TC:T	128268972	T,T	TC,TC	1,1	inf,-inf	inf,inf	0.470559,1.31107	0.000178901	0.000384854
3	chr11:128799925:C:T	128799925	T,T	C,C	1,1	-inf,-inf	inf,inf	0.946498,0.79671	0.00017879	0.000378433
3	chr11:128788093:A:G	128788093	NA,G	NA,A	NA,1	NA,-inf	NA,inf	NA,0.702992	0.00017857	0.000389406
3	chr11:128274198:G:A	128274198	NA,A	NA,G	NA,1	NA,-inf	NA,inf	NA,0.735936	0.000178524	0.000390118
3	chr11:129207309:G:A	129207309	A,A	G,G	1,1	inf,inf	inf,inf	0.577709,1.25472	0.000178475	0.000378641
3	chr11:128902303:C:T	128902303	NA,T	NA,C	NA,1	NA,-inf	NA,inf	NA,0.703042	0.000178437	0.000389182
3	chr11:128286506:A:G	128286506	NA,G	NA,A	NA,1	NA,-inf	NA,inf	NA,0.736147	0.000178362	0.000389809
3	chr11:128042575:G:A	128042575	NA,A	NA,G	NA,1	NA,-inf	NA,inf	NA,0.680936	0.00017828	0.000388503
3	chr11:128078820:T:C	128078820	C,NA	T,NA	1,NA	-inf,NA	inf,NA	0.808649,NA	0.000178099	0.000387866
3	chr11:129188681:C:G	129188681	G,G	C,C	1,1	-inf,-inf	inf,inf	0.553241,1.36073	0.000178034	0.000378388
3	chr11:128382019:G:A	128382019	NA,A	NA,G	NA,1	NA,-inf	NA,inf	NA,0.707001	0.000177993	0.000388458
3	chr11:128371727:A:G	128371727	NA,G	NA,A	NA,1	NA,-inf	NA,inf	NA,0.718844	0.000177779	0.000389417
3	chr11:128955605:T:C	128955605	C,C	T,T	1,1	-inf,-inf	inf,inf	1.4355,0.57335	0.000177636	0.000378518
3	chr11:128174909:C:G	128174909	G,G	C,C	1,1	-inf,-inf	inf,inf	1.79294,0.126113	0.000177389	0.000383032
3	chr11:128819737:A:T	128819737	T,NA	A,NA	1,NA	-inf,NA	inf,NA	0.773211,NA	0.000177374	0.000383168
3	chr11:128863763:A:G	128863763	NA,G	NA,A	NA,1	NA,-inf	NA,inf	NA,0.691936	0.000177265	0.000386443
3	chr11:129043370:TTTC:T	129043370	T,NA	TTTC,NA	1,NA	inf,NA	inf,NA	0.921405,NA	0.000177214	0.000385822
3	chr11:128813921:G:A	128813921	NA,A	NA,G	NA,1	NA,inf	NA,inf	NA,0.64328	0.000177183	0.000384037
3	chr11:128824920:G:T	128824920	T,T	G,G	1,1	inf,inf	inf,inf	0.596792,1.31037	0.000177122	0.000382809
3	chr11:128754314:G:A	128754314	NA,A	NA,G	NA,1	NA,inf	NA,inf	NA,0.641472	0.000176975	0.000383685
3	chr11:128813779:T:G	128813779	NA,G	NA,T	NA,1	NA,inf	NA,inf	NA,0.642288	0.00017661	0.000382786
3	chr11:128865390:C:A	128865390	NA,A	NA,C	NA,1	NA,inf	NA,inf	NA,0.635224	0.000176515	0.000383157
3	chr11:128494175:G:A	128494175	A,A	G,G	1,1	-inf,inf	inf,inf	3.17767,0.242332	0.000176513	0.00122816
3	chr11:128384048:G:T	128384048	T,T	G,G	1,1	inf,inf	inf,inf	0.208303,1.45944	0.000176462	0.000378421
3	chr11:128279157:G:T	128279157	T,NA	G,NA	1,NA	-inf,NA	inf,NA	0.862093,NA	0.000176409	0.000386953
3	chr11:128294071:C:T	128294071	T,T	C,C	1,1	-inf,inf	inf,inf	0.947877,1.01645	0.000176317	0.000389098
3	chr11:128376729:C:T	128376729	NA,T	NA,C	NA,1	NA,-inf	NA,inf	NA,0.711396	0.000175789	0.000383611
3	chr11:128730486:G:A	128730486	NA,A	NA,G	NA,1	NA,inf	NA,inf	NA,0.658389	0.000175431	0.00038092
3	chr11:128405920:T:A	128405920	NA,A	NA,T	NA,1	NA,-inf	NA,inf	NA,0.882178	0.000175411	0.000394381
3	chr11:128693831:T:C	128693831	NA,C	NA,T	NA,1	NA,-inf	NA,inf	NA,0.680601	0.000175363	0.000382274
3	chr11:128859955:AG:A	128859955	NA,A	NA,AG	NA,1	NA,-inf	NA,inf	NA,0.668372	0.000175304	0.000381283
3	chr11:128436652:C:A	128436652	NA,A	NA,C	NA,1	NA,inf	NA,inf	NA,0.572156	0.000175264	0.000377152
3	chr11:128276322:T:C	128276322	NA,C	NA,T	NA,1	NA,-inf	NA,inf	NA,0.723068	0.000175066	0.000382569
3	chr11:128766828:G:A	128766828	NA,A	NA,G	NA,1	NA,-inf	NA,inf	NA,0.684914	0.000174956	0.000381787
3	chr11:128698804:C:T	128698804	NA,T	NA,C	NA,1	NA,inf	NA,inf	NA,0.663434	0.000174608	0.000378132
3	chr11:128977225:C:T	128977225	NA,T	NA,C	NA,1	NA,-inf	NA,inf	NA,0.658246	0.000174256	0.00037972
3	chr11:128294453:C:T	128294453	NA,T	NA,C	NA,1	NA,-inf	NA,inf	NA,0.717878	0.00017409	0.000380358
3	chr11:128345414:G:A	128345414	A,A	G,G	1,1	inf,-inf	inf,inf	0.166164,1.46954	0.000174056	0.000373951
3	chr11:128083249:C:G	128083249	NA,G	NA,C	NA,1	NA,-inf	NA,inf	NA,0.68227	0.000174036	0.000378933
3	chr11:128304095:A:G	128304095	G,NA	A,NA	1,NA	inf,NA	inf,NA	0.906272,NA	0.000174035	0.000384289
3	chr11:128210980:G:C	128210980	NA,C	NA,G	NA,1	NA,inf	NA,inf	NA,0.639815	0.000173848	0.000376231
3	chr11:128329150:A:T	128329150	NA,T	NA,A	NA,1	NA,-inf	NA,inf	NA,0.685883	0.000173818	0.000379051
3	chr11:128462740:A:G	128462740	NA,G	NA,A	NA,1	NA,inf	NA,inf	NA,0.602721	0.000173538	0.000374271
3	chr11:128727965:A:G	128727965	NA,G	NA,A	NA,1	NA,inf	NA,inf	NA,0.65092	0.000173485	0.000376692
3	chr11:128809555:G:A	128809555	A,A	G,G	1,1	-inf,-inf	inf,inf	0.892548,0.835891	0.000173439	0.000367149
3	chr11:128403756:C:G	128403756	NA,G	NA,C	NA,1	NA,-inf	NA,inf	NA,0.867118	0.000173327	0.000388942
3	chr11:128853662:T:C	128853662	C,C	T,T	1,1	inf,-inf	inf,inf	0.755396,1.06745	0.000173267	0.000375406
3	chr11:128282093:C:T	128282093	NA,T	NA,C	NA,1	NA,-inf	NA,inf	NA,0.715971	0.000173257	0.000378598
3	chr11:128280205:C:T	128280205	NA,T	NA,C	NA,1	NA,-inf	NA,inf	NA,0.716041	0.000173239	0.000378561
3	chr11:128216856:T:A	128216856	A,A	T,T	1,1	inf,inf	inf,inf	0.66636,1.57619	0.000173227	0.000404504
3	chr11:128223342:C:T	128223342	T,T	C,C	1,1	inf,inf	inf,inf	1.21142,1.08036	0.000173176	0.000401804
3	chr11:128267349:A:T	128267349	NA,T	NA,A	NA,1	NA,-inf	NA,inf	NA,0.673254	0.000172972	0.000377062
3	chr11:128285184:A:G	128285184	NA,G	NA,A	NA,1	NA,-inf	NA,inf	NA,0.713806	0.000172669	0.00037731
3	chr11:128902863:G:A	128902863	NA,A	NA,G	NA,1	NA,inf	NA,inf	NA,0.616678	0.000172332	0.000373414
3	chr11:128040110:T:C	128040110	C,NA	T,NA	1,NA	-inf,NA	inf,NA	0.834663,NA	0.000172133	0.000376702
3	chr11:128755050:C:T	128755050	NA,T	NA,C	NA,1	NA,inf	NA,inf	NA,0.624162	0.000172115	0.000373169
3	chr11:128527857:T:C	128527857	NA,C	NA,T	NA,1	NA,-inf	NA,inf	NA,0.639358	0.000171832	0.00037315
3	chr11:128048006:T:C	128048006	NA,C	NA,T	NA,1	NA,-inf	NA,inf	NA,0.666537	0.000171648	0.000374436
3	chr11:128424748:C:T	128424748	NA,T	NA,C	NA,1	NA,-inf	NA,inf	NA,0.70063	0.000171641	0.000375133
3	chr11:128448162:G:T	128448162	T,NA	G,NA	1,NA	-inf,NA	inf,NA	1.04063,NA	0.00017154	0.0003881
3	chr11:128459379:A:G	128459379	G,NA	A,NA	1,NA	inf,NA	inf,NA	0.45532,NA	0.000171458	0.000361444
3	chr11:128449644:G:C	128449644	NA,C	NA,G	NA,1	NA,-inf	NA,inf	NA,0.731912	0.000171289	0.000376725
3	chr11:128341812:GA:G	128341812	G,G	GA,GA	1,1	inf,-inf	inf,inf	0.209364,1.42585	0.000170768	0.000366344
3	chr11:128800583:A:G	128800583	NA,G	NA,A	NA,1	NA,inf	NA,inf	NA,0.620346	0.000170749	0.000370108
3	chr11:128041594:G:T	128041594	NA,T	NA,G	NA,1	NA,-inf	NA,inf	NA,0.65993	0.000170181	0.00037118
3	chr11:128280755:T:G	128280755	G,G	T,T	1,1	-inf,-inf	inf,inf	0.986475,0.576394	0.000169945	0.000356016
3	chr11:128045013:C:T	128045013	NA,T	NA,C	NA,1	NA,-inf	NA,inf	NA,0.658961	0.00016993	0.00037063
3	chr11:128041592:T:TC	128041592	NA,TC	NA,T	NA,1	NA,-inf	NA,inf	NA,0.658961	0.00016993	0.00037063
3	chr11:128643562:A:G	128643562	G,G	A,A	1,1	inf,-inf	inf,inf	0.32066,1.39713	0.000169851	0.000365933
3	chr11:128817282:C:T	128817282	NA,T	NA,C	NA,1	NA,inf	NA,inf	NA,0.616173	0.000169691	0.000367811
3	chr11:127973836:C:T	127973836	T,NA	C,NA	1,NA	-inf,NA	inf,NA	0.78193,NA	0.000169674	0.000369592
3	chr11:128041591:A:T	128041591	NA,T	NA,A	NA,1	NA,-inf	NA,inf	NA,0.657956	0.000169672	0.000370067
3	chr11:128730061:G:A	128730061	NA,A	NA,G	NA,1	NA,inf	NA,inf	NA,0.635635	0.000169422	0.00036788
3	chr11:128704962:G:T	128704962	T,NA	G,NA	1,NA	inf,NA	inf,NA	0.697436,NA	0.000169325	0.000364482
3	chr11:128610725:T:TC	128610725	NA,TC	NA,T	NA,1	NA,inf	NA,inf	NA,0.657436	0.000169044	0.000368264
3	chr11:128789178:T:C	128789178	C,C	T,T	1,1	-inf,-inf	inf,inf	0.893066,0.823557	0.000168928	0.00035772
3	chr11:128030023:A:G	128030023	NA,G	NA,A	NA,1	NA,inf	NA,inf	NA,0.604694	0.000168682	0.000365391
3	chr11:128277553:C:T	128277553	T,NA	C,NA	1,NA	-inf,NA	inf,NA	0.833065,NA	0.000168449	0.000369397
3	chr11:128322485:T:G	128322485	NA,G	NA,T	NA,1	NA,-inf	NA,inf	NA,0.665787	0.000167918	0.000366362
3	chr11:128138328:A:G	128138328	NA,G	NA,A	NA,1	NA,-inf	NA,inf	NA,0.660778	0.00016785	0.00036544
3	chr11:128223166:G:A	128223166	NA,A	NA,G	NA,1	NA,inf	NA,inf	NA,0.623201	0.000167464	0.000361808
3	chr11:128841142:C:T	128841142	T,T	C,C	1,1	inf,inf	inf,inf	1.31877,0.180892	0.000167143	0.000354549
3	chr11:128048501:C:G	128048501	NA,G	NA,C	NA,1	NA,-inf	NA,inf	NA,0.645455	0.000167123	0.000363839
3	chr11:128836639:T:C	128836639	C,C	T,T	1,1	inf,inf	inf,inf	1.3299,0.258793	0.000166732	0.000355836
3	chr11:128794013:G:T	128794013	T,T	G,G	1,1	-inf,-inf	inf,inf	0.979729,0.723723	0.000166702	0.000353118
3	chr11:128348634:G:A	128348634	NA,A	NA,G	NA,1	NA,inf	NA,inf	NA,0.611146	0.000166602	0.000360849
3	chr11:128335316:G:T	128335316	NA,T	NA,G	NA,1	NA,-inf	NA,inf	NA,0.645285	0.000166462	0.000363063
3	chr11:128645229:T:C	128645229	NA,C	NA,T	NA,1	NA,inf	NA,inf	NA,0.606346	0.000166459	0.000361011
3	chr11:128870521:G:A	128870521	NA,A	NA,G	NA,1	NA,-inf	NA,inf	NA,0.628687	0.000166321	0.000362218
3	chr11:128451101:G:A	128451101	NA,A	NA,G	NA,1	NA,-inf	NA,inf	NA,0.724557	0.00016624	0.000365129
3	chr11:128611181:A:G	128611181	NA,G	NA,A	NA,1	NA,inf	NA,inf	NA,0.646647	0.000166239	0.000362157
3	chr11:128209440:GATA:G	128209440	G,G	GATA,GATA	1,1	inf,-inf	inf,inf	0.0115873,1.69385	0.000166076	0.000358484
3	chr11:128892717:G:A	128892717	NA,A	NA,G	NA,1	NA,inf	NA,inf	NA,0.609113	0.000165685	0.000358727
3	chr11:128826095:G:A	128826095	NA,A	NA,G	NA,1	NA,-inf	NA,inf	NA,0.64156	0.000165349	0.000359949
3	chr11:128122137:C:A	128122137	A,NA	C,NA	1,NA	-inf,NA	inf,NA	0.837854,NA	0.000165186	0.000358001
3	chr11:128871598:A:G	128871598	NA,G	NA,A	NA,1	NA,inf	NA,inf	NA,0.600088	0.00016497	0.000356773
3	chr11:128516719:A:T	128516719	NA,T	NA,A	NA,1	NA,-inf	NA,inf	NA,0.633642	0.000164926	0.000358818
3	chr11:128433009:G:T	128433009	NA,T	NA,G	NA,1	NA,-inf	NA,inf	NA,0.504149	0.000164164	0.000352437
3	chr11:128432998:A:T	128432998	NA,T	NA,A	NA,1	NA,-inf	NA,inf	NA,0.504149	0.000164164	0.000352437
3	chr11:128693788:T:C	128693788	NA,C	NA,T	NA,1	NA,inf	NA,inf	NA,0.592479	0.00016411	0.000355474
3	chr11:128514702:C:T	128514702	NA,T	NA,C	NA,1	NA,inf	NA,inf	NA,0.587362	0.000164104	0.000355115
3	chr11:128886623:C:G	128886623	NA,G	NA,C	NA,1	NA,-inf	NA,inf	NA,0.625768	0.000164067	0.000357226
3	chr11:128903124:C:G	128903124	NA,G	NA,C	NA,1	NA,inf	NA,inf	NA,0.58581	0.00016403	0.00035537
3	chr11:128914926:GC:G	128914926	G,NA	GC,NA	1,NA	-inf,NA	inf,NA	0.747397,NA	0.000163868	0.000355028
3	chr11:128902815:T:C	128902815	NA,C	NA,T	NA,1	NA,inf	NA,inf	NA,0.587642	0.000163842	0.00035555
3	chr11:128216996:G:A	128216996	A,A	G,G	1,1	inf,-inf	inf,inf	0.00852987,1.68651	0.000163776	0.000353564
3	chr11:129023724:T:C	129023724	NA,C	NA,T	NA,1	NA,inf	NA,inf	NA,0.60871	0.000163698	0.00035545
3	chr11:128749798:T:C	128749798	NA,C	NA,T	NA,1	NA,-inf	NA,inf	NA,0.636277	0.000163689	0.000356701
3	chr11:128789886:G:A	128789886	A,A	G,G	1,1	-inf,-inf	inf,inf	0.897621,0.80033	0.000163627	0.000346563
3	chr11:128678129:C:A	128678129	A,NA	C,NA	1,NA	inf,NA	inf,NA	1.00551,NA	0.000163429	0.000373196
3	chr11:128468721:C:T	128468721	NA,T	NA,C	NA,1	NA,inf	NA,inf	NA,0.565256	0.000163394	0.000352547
3	chr11:128174838:G:A	128174838	NA,A	NA,G	NA,1	NA,inf	NA,inf	NA,0.597823	0.000163179	0.000353054
3	chr11:128798817:A:G	128798817	NA,G	NA,A	NA,1	NA,inf	NA,inf	NA,0.589413	0.000163094	0.000353549
3	chr11:128328242:A:G	128328242	NA,G	NA,A	NA,1	NA,inf	NA,inf	NA,0.543402	0.000163078	0.000350776
3	chr11:128066695:A:G	128066695	G,G	A,A	1,1	-inf,-inf	inf,inf	1.42826,0.603074	0.000163076	0.000363013
3	chr11:128130939:C:T	128130939	NA,T	NA,C	NA,1	NA,-inf	NA,inf	NA,0.642131	0.000162994	0.000355004
3	chr11:128346588:T:C	128346588	C,C	T,T	1,1	inf,-inf	inf,inf	0.214848,1.39465	0.000162807	0.000349219
3	chr11:128638833:G:T	128638833	NA,T	NA,G	NA,1	NA,-inf	NA,inf	NA,0.622373	0.000162703	0.00035365
3	chr11:128131377:T:A	128131377	NA,A	NA,T	NA,1	NA,-inf	NA,inf	NA,0.640472	0.000162597	0.000354138
3	chr11:128209806:C:G	128209806	G,G	C,C	1,1	inf,-inf	inf,inf	0.0079765,1.68272	0.000162576	0.000350981
3	chr11:128209336:C:T	128209336	T,T	C,C	1,1	inf,-inf	inf,inf	0.00564184,1.68258	0.000162458	0.000350741
3	chr11:128226871:T:C	128226871	NA,C	NA,T	NA,1	NA,inf	NA,inf	NA,0.604489	0.000162437	0.000351102
3	chr11:128638610:T:C	128638610	NA,C	NA,T	NA,1	NA,-inf	NA,inf	NA,0.620852	0.000162334	0.000352846
3	chr11:128806265:C:T	128806265	T,T	C,C	1,1	-inf,-inf	inf,inf	0.942496,0.745007	0.000162326	0.000343795
3	chr11:128638564:G:A	128638564	NA,A	NA,G	NA,1	NA,-inf	NA,inf	NA,0.620769	0.000162311	0.000352798
3	chr11:128131368:G:A	128131368	NA,A	NA,G	NA,1	NA,-inf	NA,inf	NA,0.639222	0.000162296	0.000353483
3	chr11:128849742:A:T	128849742	NA,T	NA,A	NA,1	NA,inf	NA,inf	NA,0.617051	0.000162182	0.000352247
3	chr11:128638038:G:A	128638038	NA,A	NA,G	NA,1	NA,-inf	NA,inf	NA,0.619933	0.000162111	0.000352363
3	chr11:128931428:C:T	128931428	NA,T	NA,C	NA,1	NA,-inf	NA,inf	NA,0.63023	0.000162079	0.00035336
3	chr11:128848161:G:A	128848161	A,A	G,G	1,1	inf,-inf	inf,inf	0.947056,0.835773	0.000161931	0.00035048
3	chr11:128247822:C:G	128247822	NA,G	NA,C	NA,1	NA,inf	NA,inf	NA,0.596441	0.00016184	0.000349664
3	chr11:128573204:A:C	128573204	C,C	A,A	1,1	-inf,-inf	inf,inf	0.0807115,1.47863	0.000161706	0.000347439
3	chr11:128820650:G:A	128820650	A,NA	G,NA	1,NA	inf,NA	inf,NA	0.751547,NA	0.000161602	0.000352217
3	chr11:128310062:A:G	128310062	NA,G	NA,A	NA,1	NA,-inf	NA,inf	NA,0.668469	0.000161497	0.000352838
3	chr11:128377363:G:A	128377363	NA,A	NA,G	NA,1	NA,-inf	NA,inf	NA,0.652396	0.000161407	0.00035212
3	chr11:128435848:CT:C	128435848	NA,C	NA,CT	NA,1	NA,-inf	NA,inf	NA,0.688367	0.000161367	0.000354603
3	chr11:127983899:A:G	127983899	NA,G	NA,A	NA,1	NA,inf	NA,inf	NA,0.577697	0.000161113	0.000349029
3	chr11:129204729:G:C	129204729	NA,C	NA,G	NA,1	NA,inf	NA,inf	NA,0.647954	0.000161023	0.000347295
3	chr11:129025535:T:C	129025535	NA,C	NA,T	NA,1	NA,inf	NA,inf	NA,0.597837	0.000160941	0.000349416
3	chr11:127980729:A:C	127980729	NA,C	NA,A	NA,1	NA,inf	NA,inf	NA,0.576895	0.000160832	0.000348439
3	chr11:128055823:A:G	128055823	NA,G	NA,A	NA,1	NA,-inf	NA,inf	NA,0.634394	0.000160644	0.000349995
3	chr11:128640459:T:C	128640459	NA,C	NA,T	NA,1	NA,-inf	NA,inf	NA,0.613823	0.000160637	0.000349162
3	chr11:128230420:T:C	128230420	NA,C	NA,T	NA,1	NA,-inf	NA,inf	NA,0.541922	0.00016054	0.000346734
3	chr11:129092216:T:TA	129092216	NA,TA	NA,T	NA,1	NA,inf	NA,inf	NA,0.601984	0.000160455	0.000348465
3	chr11:128209641:T:G	128209641	G,G	T,T	1,1	inf,-inf	inf,inf	0.00458375,1.67522	0.000160302	0.000346103
3	chr11:128141682:G:A	128141682	A,A	G,G	1,1	-inf,-inf	inf,inf	1.21647,0.792864	0.000160271	0.000351728
3	chr11:128061306:G:A	128061306	A,NA	G,NA	1,NA	-inf,NA	inf,NA	0.874914,NA	0.000160225	0.000357286
3	chr11:128253877:C:T	128253877	NA,T	NA,C	NA,1	NA,-inf	NA,inf	NA,0.662961	0.000160095	0.000349793
3	chr11:128832948:C:T	128832948	NA,T	NA,C	NA,1	NA,-inf	NA,inf	NA,0.634184	0.000159979	0.000348953
3	chr11:129208132:T:C	129208132	NA,C	NA,T	NA,1	NA,inf	NA,inf	NA,0.642752	0.000159854	0.000344766
3	chr11:128214219:G:A	128214219	A,A	G,G	1,1	inf,-inf	inf,inf	0.0148227,1.67129	0.000159743	0.000344812
3	chr11:128636613:G:T	128636613	T,NA	G,NA	1,NA	-inf,NA	inf,NA	0.767723,NA	0.00015971	0.000348742
3	chr11:128210003:C:A	128210003	A,A	C,C	1,1	inf,-inf	inf,inf	0.00406335,1.67226	0.000159431	0.000344232
3	chr11:128152476:A:G	128152476	G,G	A,A	1,1	-inf,-inf	inf,inf	1.17738,0.830274	0.00015906	0.00034907
3	chr11:128879013:A:G	128879013	G,G	A,A	1,1	inf,-inf	inf,inf	0.264843,1.45857	0.00015893	0.000346287
3	chr11:128069449:T:C	128069449	NA,C	NA,T	NA,1	NA,-inf	NA,inf	NA,0.625654	0.000158922	0.000346178
3	chr11:128666384:AC:A	128666384	NA,A	NA,AC	NA,1	NA,inf	NA,inf	NA,0.548181	0.000158916	0.000343419
3	chr11:128943933:T:C	128943933	C,C	T,T	1,1	-inf,-inf	inf,inf	1.31421,0.718789	0.000158887	0.000338204
3	chr11:129133343:A:G	129133343	NA,G	NA,A	NA,1	NA,inf	NA,inf	NA,0.591357	0.000158854	0.000345282
3	chr11:128167550:T:C	128167550	NA,C	NA,T	NA,1	NA,inf	NA,inf	NA,0.588248	0.000158642	0.000343138
3	chr11:129151820:C:T	129151820	T,NA	C,NA	1,NA	inf,NA	inf,NA	0.790985,NA	0.000158523	0.000345996
3	chr11:128144955:T:C	128144955	NA,C	NA,T	NA,1	NA,-inf	NA,inf	NA,0.592558	0.000158272	0.000344233
3	chr11:128078667:A:G	128078667	G,G	A,A	1,1	-inf,-inf	inf,inf	1.39041,0.628093	0.000158152	0.000351987
3	chr11:128754081:AT:A	128754081	A,A	AT,AT	1,1	inf,-inf	inf,inf	1.54378,0.131135	0.000157966	0.000344048
3	chr11:129156743:C:T	129156743	NA,T	NA,C	NA,1	NA,inf	NA,inf	NA,0.634322	0.000157935	0.000340662
3	chr11:128052275:T:C	128052275	NA,C	NA,T	NA,1	NA,-inf	NA,inf	NA,0.606989	0.000157846	0.000343622
3	chr11:128935370:T:A	128935370	A,NA	T,NA	1,NA	-inf,NA	inf,NA	0.74185,NA	0.000157756	0.000344426
3	chr11:128302148:C:T	128302148	NA,T	NA,C	NA,1	NA,inf	NA,inf	NA,0.586963	0.000157727	0.000339983
3	chr11:128299536:TC:T	128299536	NA,T	NA,TC	NA,1	NA,inf	NA,inf	NA,0.586893	0.000157669	0.000339862
3	chr11:128789645:C:T	128789645	T,T	C,C	1,1	inf,inf	inf,inf	0.142217,1.66472	0.000157425	0.000338084
3	chr11:128302434:G:A	128302434	NA,A	NA,G	NA,1	NA,inf	NA,inf	NA,0.585292	0.000157331	0.000339138
3	chr11:127987442:G:C	127987442	NA,C	NA,G	NA,1	NA,-inf	NA,inf	NA,0.609004	0.000157181	0.000342663
3	chr11:128814828:T:C	128814828	NA,C	NA,T	NA,1	NA,inf	NA,inf	NA,0.567923	0.000157171	0.000341416
3	chr11:128581259:A:G	128581259	NA,G	NA,A	NA,1	NA,inf	NA,inf	NA,0.58874	0.00015709	0.000341438
3	chr11:128456676:C:T	128456676	NA,T	NA,C	NA,1	NA,inf	NA,inf	NA,0.492703	0.000157083	0.000337371
3	chr11:129078608:T:G	129078608	NA,G	NA,T	NA,1	NA,-inf	NA,inf	NA,0.587174	0.000156989	0.000341952
3	chr11:129001959:G:A	129001959	NA,A	NA,G	NA,1	NA,-inf	NA,inf	NA,0.600419	0.000156963	0.000342048
3	chr11:128115601:T:G	128115601	NA,G	NA,T	NA,1	NA,inf	NA,inf	NA,0.586447	0.000156909	0.000338863
3	chr11:128205051:T:C	128205051	C,C	T,T	1,1	-inf,-inf	inf,inf	0.00248097,1.66274	0.000156568	0.000338114
3	chr11:128432343:C:A	128432343	NA,A	NA,C	NA,1	NA,inf	NA,inf	NA,0.498693	0.000156296	0.000335993
3	chr11:128523282:C:T	128523282	NA,T	NA,C	NA,1	NA,-inf	NA,inf	NA,0.576948	0.000156089	0.000339029
3	chr11:128202299:C:T	128202299	T,T	C,C	1,1	-inf,-inf	inf,inf	0.0977374,1.65761	0.000155865	0.000337112
3	chr11:128448708:G:C	128448708	NA,C	NA,G	NA,1	NA,-inf	NA,inf	NA,0.662985	0.000155757	0.000342154
3	chr11:128806188:TATTA:T	128806188	NA,T	NA,TATTA	NA,1	NA,inf	NA,inf	NA,0.559974	0.000155644	0.000337431
3	chr11:129180680:T:C	129180680	NA,C	NA,T	NA,1	NA,-inf	NA,inf	NA,0.582847	0.000155581	0.000338553
3	chr11:128298453:T:G	128298453	NA,G	NA,T	NA,1	NA,inf	NA,inf	NA,0.576712	0.000155358	0.000334911
3	chr11:128675140:G:T	128675140	NA,T	NA,G	NA,1	NA,-inf	NA,inf	NA,0.61642	0.000155215	0.000338649
3	chr11:128297484:C:T	128297484	NA,T	NA,C	NA,1	NA,inf	NA,inf	NA,0.575158	0.000155083	0.000334315
3	chr11:128872308:T:C	128872308	NA,C	NA,T	NA,1	NA,inf	NA,inf	NA,0.566293	0.000154955	0.000336477
3	chr11:128209665:T:C	128209665	C,C	T,T	1,1	inf,inf	inf,inf	0.658536,1.5179	0.000154898	0.000361373
3	chr11:128307540:CAT:C	128307540	NA,C	NA,CAT	NA,1	NA,inf	NA,inf	NA,0.553882	0.00015486	0.000335068
3	chr11:128212169:A:G	128212169	G,G	A,A	1,1	inf,-inf	inf,inf	0.00056431,1.65541	0.000154532	0.00033372
3	chr11:128325334:T:C	128325334	NA,C	NA,T	NA,1	NA,-inf	NA,inf	NA,0.596814	0.000154516	0.000337022
3	chr11:128673435:A:G	128673435	NA,G	NA,A	NA,1	NA,-inf	NA,inf	NA,0.603524	0.000154337	0.000336819
3	chr11:129195988:G:C	129195988	C,NA	G,NA	1,NA	inf,NA	inf,NA	0.712195,NA	0.00015425	0.000334541
3	chr11:128212178:C:T	128212178	T,T	C,C	1,1	inf,-inf	inf,inf	0.00905855,1.65251	0.00015422	0.000332962
3	chr11:128218643:C:T	128218643	NA,T	NA,C	NA,1	NA,inf	NA,inf	NA,0.568441	0.00015417	0.000333229
3	chr11:128512797:G:T	128512797	NA,T	NA,G	NA,1	NA,inf	NA,inf	NA,0.546036	0.000154033	0.000333402
3	chr11:128420779:G:A	128420779	NA,A	NA,G	NA,1	NA,-inf	NA,inf	NA,0.680056	0.000153975	0.000340034
3	chr11:128212856:C:G	128212856	G,G	C,C	1,1	inf,-inf	inf,inf	0.0105022,1.65114	0.000153918	0.0003323
3	chr11:128930313:G:A	128930313	NA,A	NA,G	NA,1	NA,inf	NA,inf	NA,0.572637	0.000153635	0.00033297
3	chr11:128207649:G:C	128207649	NA,C	NA,G	NA,1	NA,inf	NA,inf	NA,0.565909	0.000153593	0.000331987
3	chr11:129105663:T:C	129105663	NA,C	NA,T	NA,1	NA,inf	NA,inf	NA,0.571396	0.000153341	0.000333031
3	chr11:129101244:A:G	129101244	NA,G	NA,A	NA,1	NA,inf	NA,inf	NA,0.570608	0.000153159	0.000332637
3	chr11:128817240:A:G	128817240	G,G	A,A	1,1	-inf,-inf	inf,inf	1.41615,0.097124	0.00015314	0.000327575
3	chr11:129174584:G:C	129174584	C,C	G,G	1,1	-inf,inf	inf,inf	0.0715423,1.48418	0.000153136	0.000331462
3	chr11:128107680:A:C	128107680	C,C	A,A	1,1	-inf,-inf	inf,inf	1.35857,0.648183	0.000153103	0.000340863
3	chr11:128194756:C:T	128194756	NA,T	NA,C	NA,1	NA,-inf	NA,inf	NA,0.535063	0.00015308	0.000331643
3	chr11:128407559:G:A	128407559	A,A	G,G	1,1	-inf,inf	inf,inf	2.28114,0.703691	0.000153031	0.000589883
3	chr11:129115480:T:C	129115480	NA,C	NA,T	NA,1	NA,inf	NA,inf	NA,0.569561	0.000152926	0.00033213
3	chr11:129109390:T:C	129109390	NA,C	NA,T	NA,1	NA,inf	NA,inf	NA,0.569448	0.0001529	0.000332074
3	chr11:128922979:C:T	128922979	NA,T	NA,C	NA,1	NA,inf	NA,inf	NA,0.533692	0.000152855	0.000330046
3	chr11:128645815:G:A	128645815	NA,A	NA,G	NA,1	NA,-inf	NA,inf	NA,0.585218	0.000152799	0.000332761
3	chr11:128384609:T:C	128384609	C,C	T,T	1,1	-inf,-inf	inf,inf	1.57065,0.243994	0.000152777	0.000342344
3	chr11:128078944:C:T	128078944	NA,T	NA,C	NA,1	NA,-inf	NA,inf	NA,0.593159	0.00015277	0.00033305
3	chr11:128820427:T:C	128820427	NA,C	NA,T	NA,1	NA,inf	NA,inf	NA,0.54814	0.000152737	0.000331151
3	chr11:128218045:A:G	128218045	G,G	A,A	1,1	inf,-inf	inf,inf	0.0105016,1.64626	0.000152607	0.000329472
3	chr11:129109249:A:C	129109249	NA,C	NA,A	NA,1	NA,inf	NA,inf	NA,0.567667	0.000152503	0.000331213
3	chr11:128067871:A:G	128067871	G,G	A,A	1,1	-inf,-inf	inf,inf	1.35914,0.64003	0.000152356	0.000339039
3	chr11:128218046:G:C	128218046	C,C	G,G	1,1	inf,-inf	inf,inf	0.00544624,1.64626	0.000152348	0.000328956
3	chr11:128983246:G:A	128983246	NA,A	NA,G	NA,1	NA,inf	NA,inf	NA,0.558647	0.000152336	0.000330518
3	chr11:128205390:C:G	128205390	G,G	C,C	1,1	inf,-inf	inf,inf	0.00320208,1.64529	0.000151991	0.000328205
3	chr11:128899477:G:A	128899477	NA,A	NA,G	NA,1	NA,-inf	NA,inf	NA,0.591747	0.000151898	0.000330395
3	chr11:128742842:G:A	128742842	NA,A	NA,G	NA,1	NA,-inf	NA,inf	NA,0.566442	0.000151715	0.000329724
3	chr11:128208136:C:T	128208136	T,T	C,C	1,1	inf,-inf	inf,inf	0.00827948,1.64337	0.000151715	0.00032757
3	chr11:128810025:GC:G	128810025	NA,G	NA,GC	NA,1	NA,inf	NA,inf	NA,0.542437	0.000151658	0.000328802
3	chr11:128168366:G:A	128168366	A,A	G,G	1,1	-inf,-inf	inf,inf	0.391262,1.29976	0.000151637	0.000326879
3	chr11:129162901:C:T	129162901	NA,T	NA,C	NA,1	NA,-inf	NA,inf	NA,0.57983	0.000151513	0.000330432
3	chr11:128206884:T:C	128206884	C,C	T,T	1,1	-inf,-inf	inf,inf	0.00185762,1.64406	0.000151381	0.000326945
3	chr11:128679064:C:G	128679064	NA,G	NA,C	NA,1	NA,inf	NA,inf	NA,0.516948	0.000151314	0.0003271
3	chr11:128206913:C:T	128206913	T,T	C,C	1,1	inf,-inf	inf,inf	0.00966447,1.64101	0.000151159	0.000326357
3	chr11:128567107:G:A	128567107	NA,A	NA,G	NA,1	NA,inf	NA,inf	NA,0.547908	0.000151061	0.000327202
3	chr11:128220974:C:T	128220974	NA,T	NA,C	NA,1	NA,-inf	NA,inf	NA,0.607998	0.000151037	0.000330081
3	chr11:129194047:A:T	129194047	NA,T	NA,A	NA,1	NA,-inf	NA,inf	NA,0.559988	0.00015094	0.000328736
3	chr11:128727822:C:G	128727822	NA,G	NA,C	NA,1	NA,inf	NA,inf	NA,0.523489	0.000150684	0.00032681
3	chr11:128421963:T:A	128421963	NA,A	NA,T	NA,1	NA,inf	NA,inf	NA,0.494947	0.0001506	0.000324631
3	chr11:128705935:C:T	128705935	NA,T	NA,C	NA,1	NA,-inf	NA,inf	NA,0.586999	0.000150545	0.000328291
3	chr11:128680012:C:T	128680012	NA,T	NA,C	NA,1	NA,inf	NA,inf	NA,0.512699	0.000150386	0.000325104
3	chr11:128359258:T:C	128359258	C,NA	T,NA	1,NA	-inf,NA	inf,NA	0.737183,NA	0.00015035	0.000328403
3	chr11:128748698:G:A	128748698	NA,A	NA,G	NA,1	NA,inf	NA,inf	NA,0.527761	0.000150305	0.000325933
3	chr11:129148352:C:T	129148352	T,NA	C,NA	1,NA	-inf,NA	inf,NA	0.729295,NA	0.000150265	0.000325315
3	chr11:128163578:A:T	128163578	T,T	A,A	1,1	-inf,-inf	inf,inf	0.57097,1.24825	0.000150201	0.00032706
3	chr11:128679119:A:T	128679119	NA,T	NA,A	NA,1	NA,inf	NA,inf	NA,0.511815	0.00015012	0.000324534
3	chr11:128348996:C:T	128348996	NA,T	NA,C	NA,1	NA,-inf	NA,inf	NA,0.577242	0.000150082	0.000327324
3	chr11:128109714:A:G	128109714	G,G	A,A	1,1	-inf,-inf	inf,inf	1.39609,0.585229	0.00015007	0.000333995
3	chr11:128148388:C:T	128148388	NA,T	NA,C	NA,1	NA,-inf	NA,inf	NA,0.585982	0.000149919	0.000326365
3	chr11:127968556:C:T	127968556	NA,T	NA,C	NA,1	NA,inf	NA,inf	NA,0.530525	0.000149871	0.000324775
3	chr11:128431814:C:A	128431814	NA,A	NA,C	NA,1	NA,-inf	NA,inf	NA,0.635658	0.00014986	0.000329101
3	chr11:128666075:T:TTTTCTTTCTTC	128666075	NA,TTTTCTTTCTTC	NA,T	NA,1	NA,inf	NA,inf	NA,0.527927	0.000149708	0.000323722
3	chr11:128248770:G:C	128248770	C,C	G,G	1,1	inf,inf	inf,inf	0.663844,1.48718	0.000149654	0.000345987
3	chr11:128870714:G:A	128870714	NA,A	NA,G	NA,1	NA,-inf	NA,inf	NA,0.558788	0.000149634	0.000325885
3	chr11:128460625:T:C	128460625	C,C	T,T	1,1	inf,inf	inf,inf	4.45034,1.91541	0.000149476	0.225591
3	chr11:128770582:T:G	128770582	G,NA	T,NA	1,NA	-inf,NA	inf,NA	0.750402,NA	0.000149449	0.000326944
3	chr11:128241561:T:G	128241561	G,G	T,T	1,1	inf,inf	inf,inf	0.765388,1.42967	0.000149423	0.000347717
3	chr11:128442298:A:G	128442298	G,NA	A,NA	1,NA	-inf,NA	inf,NA	2.23046,NA	0.000149248	0.000776829
3	chr11:128904722:T:G	128904722	NA,G	NA,T	NA,1	NA,inf	NA,inf	NA,0.523852	0.000149231	0.000323499
3	chr11:128740368:C:T	128740368	T,T	C,C	1,1	inf,-inf	inf,inf	1.47396,0.266277	0.000149195	0.000326433
3	chr11:128369585:C:T	128369585	NA,T	NA,C	NA,1	NA,-inf	NA,inf	NA,0.586744	0.000149002	0.000325632
3	chr11:128687459:G:C	128687459	NA,C	NA,G	NA,1	NA,inf	NA,inf	NA,0.53486	0.000148994	0.000322701
3	chr11:128213405:G:T	128213405	T,T	G,G	1,1	inf,-inf	inf,inf	0.00860333,1.63239	0.00014885	0.000321388
3	chr11:128193423:A:C	128193423	NA,C	NA,A	NA,1	NA,-inf	NA,inf	NA,0.597835	0.000148816	0.00032509
3	chr11:129094866:G:A	129094866	A,NA	G,NA	1,NA	inf,NA	inf,NA	0.663014,NA	0.000148791	0.000324222
3	chr11:128798945:G:A	128798945	A,A	G,G	1,1	-inf,-inf	inf,inf	0.921051,0.718466	0.000148648	0.00031503
3	chr11:128256696:A:G	128256696	G,G	A,A	1,1	-inf,-inf	inf,inf	0.998027,0.418408	0.000148438	0.000310614
3	chr11:128685121:G:T	128685121	NA,T	NA,G	NA,1	NA,inf	NA,inf	NA,0.505111	0.000148432	0.000320935
3	chr11:127977298:G:A	127977298	A,A	G,G	1,1	inf,-inf	inf,inf	1.33768,0.234603	0.000148414	0.000321838
3	chr11:128301234:T:A	128301234	NA,A	NA,T	NA,1	NA,inf	NA,inf	NA,0.524797	0.000148393	0.00032112
3	chr11:128557660:T:A	128557660	NA,A	NA,T	NA,1	NA,inf	NA,inf	NA,0.506681	0.000148388	0.0003205
3	chr11:128416731:C:T	128416731	NA,T	NA,C	NA,1	NA,-inf	NA,inf	NA,0.582047	0.000148107	0.000323633
3	chr11:128090229:T:C	128090229	C,NA	T,NA	1,NA	inf,NA	inf,NA	0.681085,NA	0.000148069	0.000321092
3	chr11:128770050:T:C	128770050	C,NA	T,NA	1,NA	-inf,NA	inf,NA	0.741559,NA	0.000148064	0.000323704
3	chr11:128860804:CAG:C	128860804	NA,C	NA,CAG	NA,1	NA,inf	NA,inf	NA,0.527593	0.000148002	0.000320181
3	chr11:128634809:A:G	128634809	G,G	A,A	1,1	inf,-inf	inf,inf	0.796795,0.437479	0.000147848	0.000306146
3	chr11:128540449:A:G	128540449	G,G	A,A	1,1	inf,inf	inf,inf	0.238661,1.39961	0.000147693	0.000321349
3	chr11:128627231:G:A	128627231	NA,A	NA,G	NA,1	NA,-inf	NA,inf	NA,0.551521	0.00014768	0.000320854
3	chr11:128902032:C:T	128902032	NA,T	NA,C	NA,1	NA,-inf	NA,inf	NA,0.580235	0.000147617	0.000321472
3	chr11:128524232:C:T	128524232	NA,T	NA,C	NA,1	NA,inf	NA,inf	NA,0.529103	0.000147506	0.000319979
3	chr11:128206099:T:C	128206099	C,C	T,T	1,1	inf,-inf	inf,inf	0.00595619,1.62701	0.000147287	0.000318042
3	chr11:128871317:C:T	128871317	NA,T	NA,C	NA,1	NA,inf	NA,inf	NA,0.525656	0.000147254	0.000318691
3	chr11:129130672:C:A	129130672	NA,A	NA,C	NA,1	NA,-inf	NA,inf	NA,0.542885	0.000147238	0.000320665
3	chr11:128205817:T:C	128205817	C,C	T,T	1,1	inf,-inf	inf,inf	0.0112043,1.62558	0.00014718	0.000317771
3	chr11:128409597:C:T	128409597	NA,T	NA,C	NA,1	NA,-inf	NA,inf	NA,0.577393	0.000147093	0.000321422
3	chr11:128685106:C:A	128685106	NA,A	NA,C	NA,1	NA,inf	NA,inf	NA,0.499093	0.000147091	0.000318051
3	chr11:128722649:T:C	128722649	NA,C	NA,T	NA,1	NA,-inf	NA,inf	NA,0.553523	0.000146935	0.000319991
3	chr11:128790125:C:A	128790125	A,A	C,C	1,1	-inf,-inf	inf,inf	0.84941,0.787232	0.000146866	0.000311229
3	chr11:128647318:T:G	128647318	NA,G	NA,T	NA,1	NA,-inf	NA,inf	NA,0.557681	0.000146798	0.000319671
3	chr11:128293562:C:T	128293562	T,T	C,C	1,1	inf,-inf	inf,inf	0.611926,1.16528	0.000146784	0.000319311
3	chr11:128700466:G:C	128700466	C,NA	G,NA	1,NA	-inf,NA	inf,NA	0.703185,NA	0.000146733	0.000320155
3	chr11:128259573:G:A	128259573	A,A	G,G	1,1	-inf,-inf	inf,inf	0.984426,0.431396	0.000146553	0.00030675
3	chr11:128108641:C:G	128108641	G,NA	C,NA	1,NA	inf,NA	inf,NA	0.700005,NA	0.000146336	0.000318479
3	chr11:128573938:A:C	128573938	C,C	A,A	1,1	-inf,-inf	inf,inf	0.0785168,1.42563	0.00014627	0.000314355
3	chr11:128908091:T:C	128908091	NA,C	NA,T	NA,1	NA,-inf	NA,inf	NA,0.555892	0.000146239	0.000318372
3	chr11:128638227:A:G	128638227	NA,G	NA,A	NA,1	NA,-inf	NA,inf	NA,0.557254	0.000146111	0.000318241
3	chr11:128192450:C:T	128192450	NA,T	NA,C	NA,1	NA,inf	NA,inf	NA,0.554381	0.000145899	0.000317743
3	chr11:128404751:A:G	128404751	G,NA	A,NA	1,NA	inf,NA	inf,NA	0.440629,NA	0.000145868	0.00030956
3	chr11:128420488:G:A	128420488	NA,A	NA,G	NA,1	NA,-inf	NA,inf	NA,0.613863	0.000145704	0.000319799
3	chr11:128883806:G:A	128883806	NA,A	NA,G	NA,1	NA,-inf	NA,inf	NA,0.549103	0.000145698	0.000317409
3	chr11:128455456:C:A	128455456	NA,A	NA,C	NA,1	NA,-inf	NA,inf	NA,0.584897	0.00014556	0.000318632
3	chr11:128573749:T:A	128573749	A,A	T,T	1,1	-inf,-inf	inf,inf	0.083935,1.42056	0.00014548	0.000312634
3	chr11:128807453:G:A	128807453	NA,A	NA,G	NA,1	NA,inf	NA,inf	NA,0.514529	0.000145447	0.000315382
3	chr11:128209061:C:A	128209061	NA,A	NA,C	NA,1	NA,inf	NA,inf	NA,0.543819	0.000145413	0.000315796
3	chr11:128158511:T:G	128158511	NA,G	NA,T	NA,1	NA,-inf	NA,inf	NA,0.534735	0.000145261	0.00031588
3	chr11:128811328:C:A	128811328	A,NA	C,NA	1,NA	-inf,NA	inf,NA	0.622253,NA	0.000145244	0.000313802
3	chr11:128160888:C:T	128160888	NA,T	NA,C	NA,1	NA,-inf	NA,inf	NA,0.534558	0.000145224	0.0003158
3	chr11:128393959:A:T	128393959	NA,T	NA,A	NA,1	NA,-inf	NA,inf	NA,0.581887	0.000145125	0.00031712
3	chr11:128155711:A:T	128155711	NA,T	NA,A	NA,1	NA,-inf	NA,inf	NA,0.533643	0.000145034	0.000315386
3	chr11:128891003:G:A	128891003	NA,A	NA,G	NA,1	NA,-inf	NA,inf	NA,0.545264	0.000144987	0.000315805
3	chr11:128149573:G:A	128149573	NA,A	NA,G	NA,1	NA,-inf	NA,inf	NA,0.533016	0.000144897	0.000315089
3	chr11:128312409:A:G	128312409	NA,G	NA,A	NA,1	NA,-inf	NA,inf	NA,0.547222	0.000144482	0.000314839
3	chr11:128625094:A:G	128625094	NA,G	NA,A	NA,1	NA,-inf	NA,inf	NA,0.53495	0.000144233	0.000313304
3	chr11:129146473:C:T	129146473	NA,T	NA,C	NA,1	NA,inf	NA,inf	NA,0.569811	0.000144166	0.00031115
3	chr11:128217301:T:G	128217301	G,G	T,T	1,1	inf,inf	inf,inf	0.636813,1.51436	0.000144079	0.000338455
3	chr11:128862569:C:T	128862569	NA,T	NA,C	NA,1	NA,-inf	NA,inf	NA,0.532205	0.000143795	0.000313174
3	chr11:128562351:G:C	128562351	NA,C	NA,G	NA,1	NA,inf	NA,inf	NA,0.49119	0.000143558	0.000310366
3	chr11:128214544:A:G	128214544	NA,G	NA,A	NA,1	NA,-inf	NA,inf	NA,0.470562	0.000143345	0.000309913
3	chr11:128784879:C:G	128784879	NA,G	NA,C	NA,1	NA,inf	NA,inf	NA,0.510752	0.000143235	0.000310301
3	chr11:128701749:C:A	128701749	A,NA	C,NA	1,NA	-inf,NA	inf,NA	0.526343,NA	0.000143214	0.000305769
3	chr11:128612446:G:A	128612446	A,NA	G,NA	1,NA	-inf,NA	inf,NA	0.772652,NA	0.000143205	0.000315249
3	chr11:128470292:G:A	128470292	NA,A	NA,G	NA,1	NA,inf	NA,inf	NA,0.465468	0.000143009	0.000308294
3	chr11:128931941:G:A	128931941	NA,A	NA,G	NA,1	NA,inf	NA,inf	NA,0.497299	0.000142933	0.000309865
3	chr11:128721974:A:G	128721974	NA,G	NA,A	NA,1	NA,-inf	NA,inf	NA,0.540275	0.000142861	0.000311366
3	chr11:127982523:G:C	127982523	NA,C	NA,G	NA,1	NA,inf	NA,inf	NA,0.512471	0.000142859	0.000310342
3	chr11:128249842:C:T	128249842	NA,T	NA,C	NA,1	NA,inf	NA,inf	NA,0.514259	0.000142856	0.000308933
3	chr11:128153175:G:A	128153175	NA,A	NA,G	NA,1	NA,-inf	NA,inf	NA,0.522338	0.000142766	0.000310445
3	chr11:128219334:C:T	128219334	NA,T	NA,C	NA,1	NA,-inf	NA,inf	NA,0.567333	0.000142735	0.000311835
3	chr11:128011421:A:G	128011421	G,G	A,A	1,1	-inf,inf	inf,inf	1.59371,0.0813374	0.000142722	0.000309328
3	chr11:128293212:G:A	128293212	A,A	G,G	1,1	inf,-inf	inf,inf	0.59639,1.16086	0.000142714	0.000310377
3	chr11:128408125:C:T	128408125	NA,T	NA,C	NA,1	NA,-inf	NA,inf	NA,0.561177	0.000142679	0.000311914
3	chr11:128980464:T:C	128980464	NA,C	NA,T	NA,1	NA,-inf	NA,inf	NA,0.534108	0.000142601	0.000310712
3	chr11:128140117:G:A	128140117	NA,A	NA,G	NA,1	NA,-inf	NA,inf	NA,0.521053	0.000142581	0.000310187
3	chr11:128648335:T:C	128648335	NA,C	NA,T	NA,1	NA,-inf	NA,inf	NA,0.558581	0.00014255	0.000311296
3	chr11:128206077:C:A	128206077	A,A	C,C	1,1	inf,-inf	inf,inf	0.00117317,1.60919	0.000142536	0.000307835
3	chr11:128890318:T:A	128890318	NA,A	NA,T	NA,1	NA,-inf	NA,inf	NA,0.551203	0.000142429	0.000310939
3	chr11:128880477:A:G	128880477	NA,G	NA,A	NA,1	NA,-inf	NA,inf	NA,0.555053	0.000142238	0.000310356
3	chr11:128904873:A:G	128904873	NA,G	NA,A	NA,1	NA,inf	NA,inf	NA,0.481706	0.000142195	0.000307889
3	chr11:128533061:A:G	128533061	NA,G	NA,A	NA,1	NA,-inf	NA,inf	NA,0.55259	0.000142028	0.00031004
3	chr11:129009311:T:C	129009311	NA,C	NA,T	NA,1	NA,-inf	NA,inf	NA,0.531571	0.000142019	0.000309435
3	chr11:129056403:C:T	129056403	T,NA	C,NA	1,NA	inf,NA	inf,NA	0.685315,NA	0.000141992	0.000309004
3	chr11:128496037:A:C	128496037	C,C	A,A	1,1	-inf,inf	inf,inf	2.97929,0.265162	0.000141984	0.000883626
3	chr11:128393645:A:G	128393645	G,NA	A,NA	1,NA	-inf,NA	inf,NA	0.617622,NA	0.000141754	0.000306476
3	chr11:128934664:G:A	128934664	NA,A	NA,G	NA,1	NA,-inf	NA,inf	NA,0.536528	0.000141747	0.000308907
3	chr11:128249496:G:A	128249496	A,A	G,G	1,1	inf,-inf	inf,inf	0.280009,1.28788	0.000141687	0.000304119
3	chr11:128717401:C:T	128717401	NA,T	NA,C	NA,1	NA,inf	NA,inf	NA,0.51579	0.00014154	0.000307574
3	chr11:128688653:G:A	128688653	NA,A	NA,G	NA,1	NA,inf	NA,inf	NA,0.499589	0.000141512	0.000306556
3	chr11:128624729:C:T	128624729	NA,T	NA,C	NA,1	NA,inf	NA,inf	NA,0.50595	0.000141339	0.00030728
3	chr11:128326054:C:T	128326054	NA,T	NA,C	NA,1	NA,-inf	NA,inf	NA,0.534676	0.000141309	0.000308147
3	chr11:128309572:G:A	128309572	A,A	G,G	1,1	-inf,inf	inf,inf	1.10519,0.560858	0.000141006	0.000307066
3	chr11:128322210:C:T	128322210	NA,T	NA,C	NA,1	NA,-inf	NA,inf	NA,0.529786	0.000140935	0.000307231
3	chr11:128375100:C:T	128375100	NA,T	NA,C	NA,1	NA,-inf	NA,inf	NA,0.525975	0.000140886	0.000306363
3	chr11:128841499:C:T	128841499	T,T	C,C	1,1	inf,-inf	inf,inf	1.13313,0.502858	0.000140817	0.000303421
3	chr11:128708311:A:G	128708311	NA,G	NA,A	NA,1	NA,inf	NA,inf	NA,0.508305	0.000140642	0.000305302
3	chr11:128214969:GTGCTGATTGGTGTGTTTACAAACCTTGAGCTAGACACAGAA:G	128214969	NA,G	NA,GTGCTGATTGGTGTGTTTACAAACCTTGAGCTAGACACAGAA	NA,1	NA,-inf	NA,inf	NA,0.517504	0.000140576	0.000306297
3	chr11:128908477:C:T	128908477	NA,T	NA,C	NA,1	NA,inf	NA,inf	NA,0.491088	0.000140515	0.000304693
3	chr11:128327338:C:T	128327338	NA,T	NA,C	NA,1	NA,-inf	NA,inf	NA,0.529871	0.000140354	0.000306062
3	chr11:128156601:G:C	128156601	NA,C	NA,G	NA,1	NA,inf	NA,inf	NA,0.476585	0.000140339	0.000304249
3	chr11:128413954:A:T	128413954	NA,T	NA,A	NA,1	NA,-inf	NA,inf	NA,0.588956	0.000140334	0.000307994
3	chr11:128570751:A:G	128570751	G,G	A,A	1,1	-inf,-inf	inf,inf	0.0416139,1.41239	0.000140066	0.000301252
3	chr11:128028073:G:A	128028073	A,A	G,G	1,1	-inf,inf	inf,inf	1.59759,0.143238	0.000139994	0.000304415
3	chr11:128449511:C:T	128449511	NA,T	NA,C	NA,1	NA,inf	NA,inf	NA,0.395386	0.000139874	0.000300011
3	chr11:128066027:T:C	128066027	NA,C	NA,T	NA,1	NA,-inf	NA,inf	NA,0.53467	0.000139609	0.000304034
3	chr11:127995835:C:T	127995835	T,NA	C,NA	1,NA	-inf,NA	inf,NA	0.698216,NA	0.000139592	0.000306025
3	chr11:128656236:T:C	128656236	NA,C	NA,T	NA,1	NA,inf	NA,inf	NA,0.465487	0.000139586	0.000301916
3	chr11:128519253:C:A	128519253	NA,A	NA,C	NA,1	NA,-inf	NA,inf	NA,0.525928	0.000139354	0.000303855
3	chr11:128315675:G:A	128315675	A,A	G,G	1,1	-inf,-inf	inf,inf	0.800408,0.781785	0.000139311	0.000293576
3	chr11:127968679:G:A	127968679	NA,A	NA,G	NA,1	NA,inf	NA,inf	NA,0.494715	0.000139268	0.000302541
3	chr11:128464298:CAG:C	128464298	NA,C	NA,CAG	NA,1	NA,-inf	NA,inf	NA,0.579728	0.000139245	0.000305459
3	chr11:128755912:C:T	128755912	T,T	C,C	1,1	inf,-inf	inf,inf	1.46068,0.167859	0.000139214	0.000303339
3	chr11:128124949:G:T	128124949	NA,T	NA,G	NA,1	NA,-inf	NA,inf	NA,0.504794	0.000139145	0.000302632
3	chr11:128319879:T:C	128319879	NA,C	NA,T	NA,1	NA,-inf	NA,inf	NA,0.523058	0.000139045	0.000303185
3	chr11:129148253:C:T	129148253	NA,T	NA,C	NA,1	NA,-inf	NA,inf	NA,0.502028	0.000138854	0.00030238
3	chr11:128320850:T:C	128320850	NA,C	NA,T	NA,1	NA,-inf	NA,inf	NA,0.522135	0.000138853	0.000302776
3	chr11:128240561:A:G	128240561	NA,G	NA,A	NA,1	NA,inf	NA,inf	NA,0.518662	0.000138828	0.000301961
3	chr11:129035521:G:A	129035521	NA,A	NA,G	NA,1	NA,inf	NA,inf	NA,0.499628	0.000138739	0.000301592
3	chr11:128442502:A:AT	128442502	AT,NA	A,NA	1,NA	inf,NA	inf,NA	4.16751,NA	0.000138633	0.0258633
3	chr11:128021095:G:T	128021095	T,T	G,G	1,1	-inf,inf	inf,inf	1.56526,0.0436234	0.000138479	0.000299169
3	chr11:129154162:A:G	129154162	NA,G	NA,A	NA,1	NA,-inf	NA,inf	NA,0.522739	0.000138451	0.000302498
3	chr11:128053989:T:C	128053989	C,NA	T,NA	1,NA	inf,NA	inf,NA	0.606466,NA	0.000138203	0.000298975
3	chr11:128648871:G:A	128648871	NA,A	NA,G	NA,1	NA,-inf	NA,inf	NA,0.517061	0.000138054	0.000300782
3	chr11:128339960:T:G	128339960	NA,G	NA,T	NA,1	NA,-inf	NA,inf	NA,0.523311	0.000137877	0.000300686
3	chr11:128030200:A:G	128030200	NA,G	NA,A	NA,1	NA,-inf	NA,inf	NA,0.532061	0.000137641	0.000299695
3	chr11:128667914:T:C	128667914	NA,C	NA,T	NA,1	NA,inf	NA,inf	NA,0.467935	0.000137626	0.000298374
3	chr11:128797723:C:T	128797723	NA,T	NA,C	NA,1	NA,inf	NA,inf	NA,0.47223	0.00013738	0.000298306
3	chr11:128908937:A:G	128908937	NA,G	NA,A	NA,1	NA,-inf	NA,inf	NA,0.512385	0.000137374	0.000298747
3	chr11:128609755:C:G	128609755	NA,G	NA,C	NA,1	NA,inf	NA,inf	NA,0.484724	0.000137331	0.000298189
3	chr11:127993170:A:G	127993170	G,NA	A,NA	1,NA	-inf,NA	inf,NA	0.687602,NA	0.000137328	0.000301036
3	chr11:128311296:A:G	128311296	G,G	A,A	1,1	-inf,inf	inf,inf	1.05867,0.309565	0.000137174	0.000288572
3	chr11:127977745:C:T	127977745	T,NA	C,NA	1,NA	-inf,NA	inf,NA	0.68698,NA	0.000137102	0.00030055
3	chr11:128760932:G:A	128760932	NA,A	NA,G	NA,1	NA,inf	NA,inf	NA,0.481449	0.000137047	0.000297055
3	chr11:128657719:C:T	128657719	NA,T	NA,C	NA,1	NA,inf	NA,inf	NA,0.466933	0.000137006	0.000297052
3	chr11:128443857:T:C	128443857	NA,C	NA,T	NA,1	NA,-inf	NA,inf	NA,0.534193	0.000136865	0.000299734
3	chr11:128902016:C:A	128902016	NA,A	NA,C	NA,1	NA,inf	NA,inf	NA,0.470436	0.000136732	0.000296257
3	chr11:128546175:G:A	128546175	NA,A	NA,G	NA,1	NA,-inf	NA,inf	NA,0.505752	0.000136727	0.000298027
3	chr11:128735274:T:A	128735274	A,A	T,T	1,1	inf,inf	inf,inf	1.09005,0.564915	0.000136722	0.000293357
3	chr11:128091990:C:T	128091990	T,T	C,C	1,1	-inf,-inf	inf,inf	0.605851,1.16625	0.000136583	0.000297642
3	chr11:128098472:TTA:T	128098472	T,NA	TTA,NA	1,NA	inf,NA	inf,NA	0.655772,NA	0.000136574	0.000297218
3	chr11:128546974:G:A	128546974	NA,A	NA,G	NA,1	NA,-inf	NA,inf	NA,0.504613	0.00013651	0.000297553
3	chr11:128169135:G:A	128169135	NA,A	NA,G	NA,1	NA,inf	NA,inf	NA,0.476926	0.000136397	0.000295361
3	chr11:128041790:G:T	128041790	NA,T	NA,G	NA,1	NA,inf	NA,inf	NA,0.472815	0.000136396	0.000295831
3	chr11:128304033:T:G	128304033	NA,G	NA,T	NA,1	NA,-inf	NA,inf	NA,0.511448	0.000136381	0.000297235
3	chr11:129156584:C:T	129156584	NA,T	NA,C	NA,1	NA,-inf	NA,inf	NA,0.491413	0.000136319	0.000296846
3	chr11:128553002:A:AGCAGAGAGGAG	128553002	NA,AGCAGAGAGGAG	NA,A	NA,1	NA,-inf	NA,inf	NA,0.512994	0.000136304	0.000297619
3	chr11:129152885:G:A	129152885	NA,A	NA,G	NA,1	NA,-inf	NA,inf	NA,0.498429	0.000136255	0.000296706
3	chr11:129185255:C:T	129185255	T,NA	C,NA	1,NA	inf,NA	inf,NA	0.702564,NA	0.000136223	0.000297796
3	chr11:128608240:A:G	128608240	G,G	A,A	1,1	-inf,inf	inf,inf	1.1008,0.472062	0.000135783	0.000291759
3	chr11:128117940:T:C	128117940	NA,C	NA,T	NA,1	NA,-inf	NA,inf	NA,0.503873	0.000135672	0.000295717
3	chr11:129080010:G:A	129080010	NA,A	NA,G	NA,1	NA,-inf	NA,inf	NA,0.529429	0.000135655	0.000294642
3	chr11:128171124:A:G	128171124	NA,G	NA,A	NA,1	NA,inf	NA,inf	NA,0.472669	0.000135631	0.000293704
3	chr11:128738168:C:T	128738168	NA,T	NA,C	NA,1	NA,inf	NA,inf	NA,0.481128	0.000135541	0.00029434
3	chr11:129183775:A:G	129183775	NA,G	NA,A	NA,1	NA,-inf	NA,inf	NA,0.492975	0.000135475	0.000295198
3	chr11:128330936:G:A	128330936	A,A	G,G	1,1	-inf,inf	inf,inf	0.0475352,1.55545	0.000134991	0.000299521
3	chr11:128795697:C:CCCA	128795697	CCCA,NA	C,NA	1,NA	-inf,NA	inf,NA	0.666136,NA	0.000134862	0.000294349
3	chr11:128025588:C:T	128025588	T,NA	C,NA	1,NA	-inf,NA	inf,NA	0.676234,NA	0.000134599	0.000295083
3	chr11:128233604:C:T	128233604	NA,T	NA,C	NA,1	NA,inf	NA,inf	NA,0.466444	0.000134368	0.000290585
3	chr11:127993249:T:C	127993249	C,C	T,T	1,1	-inf,-inf	inf,inf	1.51527,0.0281723	0.000134258	0.000288615
3	chr11:128395030:T:C	128395030	NA,C	NA,T	NA,1	NA,-inf	NA,inf	NA,0.524883	0.000134236	0.000293189
3	chr11:127977173:C:T	127977173	T,NA	C,NA	1,NA	-inf,NA	inf,NA	0.672697,NA	0.000134191	0.000294125
3	chr11:128336889:G:A	128336889	A,NA	G,NA	1,NA	-inf,NA	inf,NA	0.713838,NA	0.000133743	0.000294208
3	chr11:128966699:C:T	128966699	T,NA	C,NA	1,NA	-inf,NA	inf,NA	0.590848,NA	0.000133692	0.000288104
3	chr11:128092846:G:A	128092846	NA,A	NA,G	NA,1	NA,-inf	NA,inf	NA,0.497856	0.000133654	0.000291155
3	chr11:128089768:A:G	128089768	NA,G	NA,A	NA,1	NA,-inf	NA,inf	NA,0.493096	0.000133439	0.000290906
3	chr11:128344080:G:A	128344080	A,NA	G,NA	1,NA	inf,NA	inf,NA	0.430771,NA	0.000133417	0.00028421
3	chr11:128186889:G:A	128186889	NA,A	NA,G	NA,1	NA,inf	NA,inf	NA,0.489764	0.000133388	0.000290452
3	chr11:128425343:G:A	128425343	NA,A	NA,G	NA,1	NA,inf	NA,inf	NA,0.395769	0.000133341	0.000287573
3	chr11:129005143:AAACT:A	129005143	NA,A	NA,AAACT	NA,1	NA,-inf	NA,inf	NA,0.496202	0.000133238	0.000290348
3	chr11:128664264:C:T	128664264	NA,T	NA,C	NA,1	NA,-inf	NA,inf	NA,0.509815	0.000133059	0.000290282
3	chr11:128746638:G:A	128746638	NA,A	NA,G	NA,1	NA,inf	NA,inf	NA,0.468943	0.000133013	0.000288942
3	chr11:128665600:G:A	128665600	NA,A	NA,G	NA,1	NA,inf	NA,inf	NA,0.465609	0.000132985	0.000288428
3	chr11:128088987:C:A	128088987	NA,A	NA,C	NA,1	NA,-inf	NA,inf	NA,0.498501	0.000132895	0.000289397
3	chr11:128171177:G:GCCCA	128171177	NA,GCCCA	NA,G	NA,1	NA,inf	NA,inf	NA,0.45777	0.000132835	0.000287675
3	chr11:128774342:T:A	128774342	A,NA	T,NA	1,NA	-inf,NA	inf,NA	0.673158,NA	0.00013281	0.000290393
3	chr11:128752040:A:G	128752040	NA,G	NA,A	NA,1	NA,inf	NA,inf	NA,0.455022	0.000132757	0.00028812
3	chr11:128081544:T:C	128081544	NA,C	NA,T	NA,1	NA,-inf	NA,inf	NA,0.497262	0.000132674	0.000288913
3	chr11:127992846:T:C	127992846	C,C	T,T	1,1	-inf,inf	inf,inf	1.50728,0.0165777	0.000132601	0.000284917
3	chr11:128646007:A:T	128646007	NA,T	NA,A	NA,1	NA,-inf	NA,inf	NA,0.501928	0.000132473	0.000289182
3	chr11:128627057:C:T	128627057	T,T	C,C	1,1	-inf,-inf	inf,inf	0.0365473,1.22318	0.000132419	0.000279698
3	chr11:128521687:A:G	128521687	G,NA	A,NA	1,NA	-inf,NA	inf,NA	0.747062,NA	0.00013232	0.000293294
3	chr11:129057312:T:C	129057312	NA,C	NA,T	NA,1	NA,-inf	NA,inf	NA,0.468679	0.000132199	0.000287869
3	chr11:129043057:T:G	129043057	G,G	T,T	1,1	-inf,-inf	inf,inf	0.677,1.02722	0.000132146	0.000281731
3	chr11:128627894:G:T	128627894	NA,T	NA,G	NA,1	NA,-inf	NA,inf	NA,0.479818	0.000132126	0.00028748
3	chr11:128166679:T:C	128166679	NA,C	NA,T	NA,1	NA,inf	NA,inf	NA,0.455587	0.000132063	0.000286805
3	chr11:128772383:G:A	128772383	NA,A	NA,G	NA,1	NA,-inf	NA,inf	NA,0.464717	0.00013201	0.000286992
3	chr11:128305458:G:A	128305458	NA,A	NA,G	NA,1	NA,inf	NA,inf	NA,0.489912	0.000131975	0.000287202
3	chr11:128979579:A:C	128979579	NA,C	NA,A	NA,1	NA,-inf	NA,inf	NA,0.478025	0.000131889	0.00028732
3	chr11:128183091:A:G	128183091	NA,G	NA,A	NA,1	NA,inf	NA,inf	NA,0.501132	0.000131884	0.000287701
3	chr11:128313089:T:G	128313089	G,G	T,T	1,1	inf,-inf	inf,inf	0.82537,0.824846	0.000131787	0.000284403
3	chr11:128853507:C:T	128853507	NA,T	NA,C	NA,1	NA,inf	NA,inf	NA,0.458156	0.000131468	0.000285404
3	chr11:128778663:C:T	128778663	NA,T	NA,C	NA,1	NA,-inf	NA,inf	NA,0.474077	0.000131451	0.00028609
3	chr11:128438007:T:C	128438007	NA,C	NA,T	NA,1	NA,inf	NA,inf	NA,0.353674	0.000131414	0.000282118
3	chr11:128686660:A:G	128686660	NA,G	NA,A	NA,1	NA,inf	NA,inf	NA,0.432036	0.000131411	0.000284556
3	chr11:128935653:G:A	128935653	A,A	G,G	1,1	-inf,-inf	inf,inf	0.142921,1.44605	0.000131373	0.000287687
3	chr11:128481131:C:T	128481131	NA,T	NA,C	NA,1	NA,-inf	NA,inf	NA,0.540853	0.000131304	0.000288128
3	chr11:128743559:A:G	128743559	NA,G	NA,A	NA,1	NA,inf	NA,inf	NA,0.442366	0.000131138	0.000284668
3	chr11:128066452:G:C	128066452	C,C	G,G	1,1	-inf,-inf	inf,inf	0.750908,0.98812	0.000131121	0.000284836
3	chr11:127971440:G:A	127971440	A,NA	G,NA	1,NA	-inf,NA	inf,NA	0.657522,NA	0.000131059	0.000287242
3	chr11:128128710:A:G	128128710	NA,G	NA,A	NA,1	NA,-inf	NA,inf	NA,0.486876	0.000130972	0.000285178
3	chr11:128192556:T:C	128192556	NA,C	NA,T	NA,1	NA,inf	NA,inf	NA,0.441102	0.000130687	0.000282434
3	chr11:128667783:G:A	128667783	NA,A	NA,G	NA,1	NA,-inf	NA,inf	NA,0.495421	0.000130618	0.000284925
3	chr11:128390172:A:G	128390172	G,G	A,A	1,1	inf,inf	inf,inf	0.722325,0.564899	0.000130611	0.000272936
3	chr11:128820847:T:C	128820847	NA,C	NA,T	NA,1	NA,-inf	NA,inf	NA,0.470597	0.000130598	0.000283927
3	chr11:128741440:C:T	128741440	NA,T	NA,C	NA,1	NA,inf	NA,inf	NA,0.454063	0.000130572	0.000283564
3	chr11:129086566:A:T	129086566	NA,T	NA,A	NA,1	NA,-inf	NA,inf	NA,0.472404	0.000130568	0.000284531
3	chr11:128593991:G:A	128593991	NA,A	NA,G	NA,1	NA,-inf	NA,inf	NA,0.468317	0.000130433	0.000283904
3	chr11:128750730:C:T	128750730	NA,T	NA,C	NA,1	NA,inf	NA,inf	NA,0.44015	0.000130391	0.000282562
3	chr11:127965473:C:A	127965473	A,NA	C,NA	1,NA	-inf,NA	inf,NA	0.653549,NA	0.000130346	0.000285658
3	chr11:128234452:C:T	128234452	NA,T	NA,C	NA,1	NA,inf	NA,inf	NA,0.443655	0.000130281	0.000282268
3	chr11:128152380:T:G	128152380	NA,G	NA,T	NA,1	NA,inf	NA,inf	NA,0.428457	0.000130182	0.000282715
3	chr11:128743329:C:A	128743329	NA,A	NA,C	NA,1	NA,inf	NA,inf	NA,0.436881	0.000130126	0.000282479
3	chr11:128830647:C:T	128830647	NA,T	NA,C	NA,1	NA,inf	NA,inf	NA,0.472957	0.00013003	0.000281694
3	chr11:128733098:T:C	128733098	NA,C	NA,T	NA,1	NA,inf	NA,inf	NA,0.42717	0.000129959	0.000281676
3	chr11:128238270:G:A	128238270	NA,A	NA,G	NA,1	NA,inf	NA,inf	NA,0.459853	0.000129498	0.000281238
3	chr11:128027302:T:C	128027302	C,C	T,T	1,1	inf,-inf	inf,inf	1.32415,0.0631506	0.000129433	0.000280237
3	chr11:128899595:C:T	128899595	NA,T	NA,C	NA,1	NA,inf	NA,inf	NA,0.442956	0.000129419	0.000280885
3	chr11:128733076:A:T	128733076	NA,T	NA,A	NA,1	NA,inf	NA,inf	NA,0.42369	0.000129334	0.000280327
3	chr11:128814957:G:C	128814957	NA,C	NA,G	NA,1	NA,-inf	NA,inf	NA,0.475257	0.000129289	0.000281999
3	chr11:128893890:C:T	128893890	NA,T	NA,C	NA,1	NA,inf	NA,inf	NA,0.470168	0.000129187	0.000279768
3	chr11:128677325:A:G	128677325	NA,G	NA,A	NA,1	NA,inf	NA,inf	NA,0.423213	0.000129113	0.00027998
3	chr11:128062210:C:CA	128062210	NA,CA	NA,C	NA,1	NA,-inf	NA,inf	NA,0.488871	0.000128997	0.000281406
3	chr11:128672126:A:C	128672126	NA,C	NA,A	NA,1	NA,inf	NA,inf	NA,0.42203	0.000128983	0.000279692
3	chr11:129083982:G:A	129083982	NA,A	NA,G	NA,1	NA,-inf	NA,inf	NA,0.451193	0.000128923	0.00028086
3	chr11:128335372:T:C	128335372	C,C	T,T	1,1	-inf,inf	inf,inf	0.280887,1.43877	0.000128912	0.00028614
3	chr11:128800206:G:A	128800206	NA,A	NA,G	NA,1	NA,inf	NA,inf	NA,0.434829	0.000128874	0.000280067
3	chr11:128730832:G:A	128730832	NA,A	NA,G	NA,1	NA,inf	NA,inf	NA,0.442904	0.000128785	0.000279338
3	chr11:128788061:C:T	128788061	T,T	C,C	1,1	-inf,-inf	inf,inf	0.662822,0.891253	0.000128565	0.000272636
3	chr11:128885226:C:T	128885226	T,T	C,C	1,1	inf,inf	inf,inf	1.08274,0.34212	0.000128481	0.000273359
3	chr11:128419487:G:C	128419487	NA,C	NA,G	NA,1	NA,-inf	NA,inf	NA,0.492005	0.00012823	0.000280238
3	chr11:128750346:T:C	128750346	NA,C	NA,T	NA,1	NA,inf	NA,inf	NA,0.40405	0.000128187	0.000277414
3	chr11:128768471:G:C	128768471	NA,C	NA,G	NA,1	NA,inf	NA,inf	NA,0.435517	0.00012811	0.000278234
3	chr11:129211486:A:G	129211486	NA,G	NA,A	NA,1	NA,inf	NA,inf	NA,0.441897	0.000127978	0.000277716
3	chr11:128461544:A:C	128461544	NA,C	NA,A	NA,1	NA,-inf	NA,inf	NA,0.514331	0.000127962	0.000279912
3	chr11:128038587:C:T	128038587	NA,T	NA,C	NA,1	NA,-inf	NA,inf	NA,0.481993	0.000127875	0.000278972
3	chr11:128784861:G:A	128784861	A,A	G,G	1,1	inf,inf	inf,inf	0.408431,1.35162	0.000127851	0.000288181
3	chr11:128570091:T:C	128570091	NA,C	NA,T	NA,1	NA,inf	NA,inf	NA,0.404281	0.000127841	0.000276443
3	chr11:128597218:G:A	128597218	A,A	G,G	1,1	-inf,-inf	inf,inf	0.344799,1.10407	0.000127816	0.00027136
3	chr11:128744551:C:T	128744551	T,NA	C,NA	1,NA	-inf,NA	inf,NA	0.444899,NA	0.000127759	0.000273762
3	chr11:128461535:A:G	128461535	NA,G	NA,A	NA,1	NA,-inf	NA,inf	NA,0.51296	0.000127745	0.000279432
3	chr11:128045219:A:G	128045219	G,G	A,A	1,1	-inf,-inf	inf,inf	0.411278,1.29724	0.000127665	0.000278219
3	chr11:128463698:G:A	128463698	NA,A	NA,G	NA,1	NA,inf	NA,inf	NA,0.661702	0.000127586	0.000285904
3	chr11:128496631:T:C	128496631	NA,C	NA,T	NA,1	NA,inf	NA,inf	NA,0.412228	0.000127301	0.000276029
3	chr11:128391516:T:C	128391516	C,C	T,T	1,1	inf,inf	inf,inf	0.906207,0.0282954	0.000127285	0.000263451
3	chr11:128064027:A:T	128064027	T,NA	A,NA	1,NA	-inf,NA	inf,NA	0.641393,NA	0.000127017	0.000277771
3	chr11:128305995:A:G	128305995	NA,G	NA,A	NA,1	NA,inf	NA,inf	NA,0.411134	0.000126902	0.000274785
3	chr11:128239972:C:G	128239972	G,G	C,C	1,1	inf,inf	inf,inf	0.791567,1.03315	0.000126701	0.000279603
3	chr11:128788288:G:A	128788288	A,NA	G,NA	1,NA	-inf,NA	inf,NA	0.626978,NA	0.00012669	0.000276527
3	chr11:128232383:A:T	128232383	NA,T	NA,A	NA,1	NA,-inf	NA,inf	NA,0.385655	0.000126683	0.00027407
3	chr11:128346725:G:C	128346725	NA,C	NA,G	NA,1	NA,inf	NA,inf	NA,0.430383	0.000126655	0.000275242
3	chr11:128691926:G:A	128691926	NA,A	NA,G	NA,1	NA,inf	NA,inf	NA,0.434015	0.000126639	0.000274986
3	chr11:128344577:A:C	128344577	NA,C	NA,A	NA,1	NA,inf	NA,inf	NA,0.430162	0.000126618	0.000275162
3	chr11:128608234:G:A	128608234	A,A	G,G	1,1	-inf,inf	inf,inf	0.337376,1.03916	0.000126527	0.000266931
3	chr11:128873035:C:T	128873035	NA,T	NA,C	NA,1	NA,inf	NA,inf	NA,0.412638	0.000126489	0.000274821
3	chr11:128576292:G:A	128576292	A,A	G,G	1,1	-inf,-inf	inf,inf	0.0900472,1.34212	0.000126407	0.000271708
3	chr11:128098388:A:G	128098388	NA,G	NA,A	NA,1	NA,-inf	NA,inf	NA,0.472931	0.000126334	0.000275576
3	chr11:129189586:C:T	129189586	NA,T	NA,C	NA,1	NA,inf	NA,inf	NA,0.419496	0.000126329	0.000273976
3	chr11:128195844:T:A	128195844	NA,A	NA,T	NA,1	NA,inf	NA,inf	NA,0.425903	0.000126038	0.000272773
3	chr11:128629317:A:G	128629317	NA,G	NA,A	NA,1	NA,inf	NA,inf	NA,0.396529	0.000125999	0.000272873
3	chr11:128528031:G:A	128528031	NA,A	NA,G	NA,1	NA,inf	NA,inf	NA,0.378173	0.000125869	0.00027188
3	chr11:128480366:T:C	128480366	C,C	T,T	1,1	-inf,inf	inf,inf	0.0135669,1.53549	0.000125849	0.000279649
3	chr11:128216599:C:T	128216599	NA,T	NA,C	NA,1	NA,inf	NA,inf	NA,0.449033	0.000125747	0.000273864
3	chr11:128633700:G:A	128633700	A,NA	G,NA	1,NA	inf,NA	inf,NA	0.500186,NA	0.000125666	0.000270471
3	chr11:128568079:A:G	128568079	NA,G	NA,A	NA,1	NA,inf	NA,inf	NA,0.431776	0.000125502	0.00027294
3	chr11:128482180:T:C	128482180	NA,C	NA,T	NA,1	NA,inf	NA,inf	NA,0.437346	0.00012547	0.00027321
3	chr11:128009313:C:T	128009313	T,T	C,C	1,1	-inf,inf	inf,inf	1.48783,0.108428	0.000125456	0.000270803
3	chr11:128395205:G:T	128395205	T,T	G,G	1,1	inf,-inf	inf,inf	0.703907,0.501896	0.000125333	0.000260842
3	chr11:128838324:G:A	128838324	NA,A	NA,G	NA,1	NA,inf	NA,inf	NA,0.422237	0.000125327	0.000272416
3	chr11:128827658:C:A	128827658	NA,A	NA,C	NA,1	NA,-inf	NA,inf	NA,0.445964	0.000125261	0.000272954
3	chr11:128619375:G:A	128619375	NA,A	NA,G	NA,1	NA,inf	NA,inf	NA,0.3965	0.000125245	0.000271081
3	chr11:128092665:A:C	128092665	NA,C	NA,A	NA,1	NA,-inf	NA,inf	NA,0.446285	0.000125233	0.000272984
3	chr11:128210630:A:G	128210630	NA,G	NA,A	NA,1	NA,inf	NA,inf	NA,0.443712	0.000125157	0.000271941
3	chr11:128722339:G:A	128722339	NA,A	NA,G	NA,1	NA,-inf	NA,inf	NA,0.434711	0.00012475	0.000271577
3	chr11:128083008:G:A	128083008	A,NA	G,NA	1,NA	inf,NA	inf,NA	0.541906,NA	0.000124715	0.000269905
3	chr11:128142964:C:T	128142964	T,NA	C,NA	1,NA	-inf,NA	inf,NA	0.564637,NA	0.000124643	0.000271008
3	chr11:129046209:T:C	129046209	NA,C	NA,T	NA,1	NA,-inf	NA,inf	NA,0.432681	0.000124596	0.000271553
3	chr11:128575954:C:T	128575954	T,T	C,C	1,1	-inf,-inf	inf,inf	0.0803042,1.33787	0.000124595	0.000267857
3	chr11:128558272:C:G	128558272	NA,G	NA,C	NA,1	NA,inf	NA,inf	NA,0.39047	0.000124567	0.000269528
3	chr11:128191201:C:T	128191201	T,T	C,C	1,1	inf,inf	inf,inf	0.508654,1.4707	0.000124554	0.000286792
3	chr11:128686835:T:C	128686835	NA,C	NA,T	NA,1	NA,inf	NA,inf	NA,0.392979	0.000124486	0.000269645
3	chr11:128750109:G:A	128750109	NA,A	NA,G	NA,1	NA,inf	NA,inf	NA,0.411652	0.000124394	0.000269414
3	chr11:129169248:G:A	129169248	NA,A	NA,G	NA,1	NA,-inf	NA,inf	NA,0.445211	0.000124322	0.000270936
3	chr11:128207190:A:G	128207190	NA,G	NA,A	NA,1	NA,inf	NA,inf	NA,0.438052	0.000124237	0.000269945
3	chr11:127980792:C:T	127980792	NA,T	NA,C	NA,1	NA,inf	NA,inf	NA,0.403024	0.00012416	0.000269149
3	chr11:128381033:T:C	128381033	NA,C	NA,T	NA,1	NA,-inf	NA,inf	NA,0.452966	0.000124097	0.000271068
3	chr11:128757664:C:T	128757664	NA,T	NA,C	NA,1	NA,inf	NA,inf	NA,0.419144	0.000124073	0.000269204
3	chr11:128759066:G:A	128759066	NA,A	NA,G	NA,1	NA,inf	NA,inf	NA,0.415192	0.000124049	0.000269436
3	chr11:128416804:C:T	128416804	NA,T	NA,C	NA,1	NA,inf	NA,inf	NA,0.555569	0.000123986	0.000273934
3	chr11:128961157:G:A	128961157	NA,A	NA,G	NA,1	NA,inf	NA,inf	NA,0.415166	0.000123904	0.000268962
3	chr11:128911394:C:T	128911394	NA,T	NA,C	NA,1	NA,-inf	NA,inf	NA,0.41772	0.00012387	0.000269443
3	chr11:128540369:T:C	128540369	C,C	T,T	1,1	inf,inf	inf,inf	0.223696,1.31162	0.000123826	0.000269431
3	chr11:128654549:G:A	128654549	NA,A	NA,G	NA,1	NA,inf	NA,inf	NA,0.402561	0.000123789	0.000268364
3	chr11:128538187:CTGAT:C	128538187	NA,C	NA,CTGAT	NA,1	NA,inf	NA,inf	NA,0.365413	0.00012371	0.000267484
3	chr11:128457186:T:C	128457186	NA,C	NA,T	NA,1	NA,inf	NA,inf	NA,0.350039	0.000123636	0.000266607
3	chr11:128624129:C:A	128624129	NA,A	NA,C	NA,1	NA,-inf	NA,inf	NA,0.439345	0.000123615	0.000269612
3	chr11:128456155:A:G	128456155	G,G	A,A	1,1	inf,inf	inf,inf	3.80258,1.35783	0.000123601	0.0187182
3	chr11:128763699:A:C	128763699	NA,C	NA,A	NA,1	NA,inf	NA,inf	NA,0.397102	0.000123513	0.000267889
3	chr11:128285262:A:G	128285262	NA,G	NA,A	NA,1	NA,-inf	NA,inf	NA,0.438593	0.000123493	0.000269383
3	chr11:128050789:G:A	128050789	NA,A	NA,G	NA,1	NA,inf	NA,inf	NA,0.400256	0.000123386	0.000267702
3	chr11:128192701:T:C	128192701	C,C	T,T	1,1	inf,inf	inf,inf	0.505517,1.46506	0.000123238	0.00028363
3	chr11:128278236:T:C	128278236	NA,C	NA,T	NA,1	NA,inf	NA,inf	NA,0.412142	0.000123145	0.000266018
3	chr11:127981502:A:C	127981502	C,C	A,A	1,1	-inf,inf	inf,inf	1.57869,0.077929	0.000122972	0.000269296
3	chr11:128858992:A:C	128858992	C,C	A,A	1,1	-inf,inf	inf,inf	0.740429,0.954072	0.000122963	0.000269952
3	chr11:128761149:G:A	128761149	NA,A	NA,G	NA,1	NA,inf	NA,inf	NA,0.40195	0.000122961	0.000266646
3	chr11:128180857:G:A	128180857	NA,A	NA,G	NA,1	NA,inf	NA,inf	NA,0.387381	0.000122956	0.000266603
3	chr11:128750634:A:G	128750634	NA,G	NA,A	NA,1	NA,inf	NA,inf	NA,0.373584	0.000122907	0.000266064
3	chr11:128696001:C:T	128696001	NA,T	NA,C	NA,1	NA,inf	NA,inf	NA,0.407161	0.00012261	0.000266333
3	chr11:128695248:G:A	128695248	NA,A	NA,G	NA,1	NA,inf	NA,inf	NA,0.406247	0.000122576	0.000266235
3	chr11:128233354:T:C	128233354	NA,C	NA,T	NA,1	NA,-inf	NA,inf	NA,0.428971	0.000122499	0.000267163
3	chr11:127997625:C:T	127997625	NA,T	NA,C	NA,1	NA,-inf	NA,inf	NA,0.416762	0.000122408	0.000266325
3	chr11:128390243:A:G	128390243	NA,G	NA,A	NA,1	NA,-inf	NA,inf	NA,0.434233	0.000122394	0.000266802
3	chr11:129032502:CTCTT:C	129032502	NA,C	NA,CTCTT	NA,1	NA,-inf	NA,inf	NA,0.415341	0.000122306	0.000266367
3	chr11:128335497:TTTTG:T	128335497	NA,T	NA,TTTTG	NA,1	NA,-inf	NA,inf	NA,0.421248	0.00012228	0.000266059
3	chr11:128967812:G:A	128967812	NA,A	NA,G	NA,1	NA,inf	NA,inf	NA,0.405794	0.000122241	0.000265371
3	chr11:128336288:T:C	128336288	NA,C	NA,T	NA,1	NA,-inf	NA,inf	NA,0.386326	0.00012222	0.000264909
3	chr11:127964652:T:C	127964652	C,NA	T,NA	1,NA	inf,NA	inf,NA	0.557988,NA	0.000122064	0.000265529
3	chr11:128233903:G:A	128233903	NA,A	NA,G	NA,1	NA,-inf	NA,inf	NA,0.425974	0.000122062	0.000266202
3	chr11:128681682:C:T	128681682	NA,T	NA,C	NA,1	NA,inf	NA,inf	NA,0.404107	0.000121987	0.000264868
3	chr11:128199645:T:C	128199645	NA,C	NA,T	NA,1	NA,inf	NA,inf	NA,0.392473	0.000121914	0.000264194
3	chr11:128780171:A:T	128780171	T,T	A,A	1,1	inf,-inf	inf,inf	1.31104,0.180084	0.000121749	0.000262204
3	chr11:128160187:A:G	128160187	NA,G	NA,A	NA,1	NA,-inf	NA,inf	NA,0.406218	0.000121729	0.000264814
3	chr11:128673245:G:A	128673245	NA,A	NA,G	NA,1	NA,inf	NA,inf	NA,0.387406	0.000121571	0.000263543
3	chr11:128551691:A:G	128551691	G,G	A,A	1,1	inf,inf	inf,inf	1.07588,0.731831	0.000121502	0.000271374
3	chr11:128990131:T:C	128990131	NA,C	NA,T	NA,1	NA,-inf	NA,inf	NA,0.406206	0.000121355	0.000264237
3	chr11:128427068:T:A	128427068	NA,A	NA,T	NA,1	NA,-inf	NA,inf	NA,0.449918	0.000121327	0.000264877
3	chr11:128007107:G:A	128007107	NA,A	NA,G	NA,1	NA,inf	NA,inf	NA,0.390962	0.000121231	0.000263036
3	chr11:128235201:C:A	128235201	NA,A	NA,C	NA,1	NA,-inf	NA,inf	NA,0.354164	0.000121204	0.000262316
3	chr11:128953506:G:A	128953506	A,NA	G,NA	1,NA	inf,NA	inf,NA	0.580661,NA	0.000121198	0.000263729
3	chr11:128782194:A:G	128782194	NA,G	NA,A	NA,1	NA,-inf	NA,inf	NA,0.420702	0.000121131	0.000263743
3	chr11:128149839:C:T	128149839	T,T	C,C	1,1	inf,inf	inf,inf	0.773976,0.90393	0.000121057	0.000259614
3	chr11:129197916:T:G	129197916	NA,G	NA,T	NA,1	NA,-inf	NA,inf	NA,0.410438	0.000121002	0.000263452
3	chr11:128614529:A:G	128614529	NA,G	NA,A	NA,1	NA,inf	NA,inf	NA,0.371465	0.000120813	0.000261717
3	chr11:128733508:C:T	128733508	NA,T	NA,C	NA,1	NA,inf	NA,inf	NA,0.374954	0.00012074	0.000261577
3	chr11:128624536:G:A	128624536	NA,A	NA,G	NA,1	NA,-inf	NA,inf	NA,0.402964	0.000120731	0.000262306
3	chr11:128376724:C:T	128376724	NA,T	NA,C	NA,1	NA,-inf	NA,inf	NA,0.430411	0.000120615	0.000263411
3	chr11:128023118:T:C	128023118	C,NA	T,NA	1,NA	inf,NA	inf,NA	0.543127,NA	0.000120611	0.000262551
3	chr11:128093715:T:C	128093715	NA,C	NA,T	NA,1	NA,-inf	NA,inf	NA,0.416588	0.000120605	0.000262846
3	chr11:128702359:C:T	128702359	NA,T	NA,C	NA,1	NA,inf	NA,inf	NA,0.392853	0.000120533	0.000261532
3	chr11:128132834:C:T	128132834	NA,T	NA,C	NA,1	NA,inf	NA,inf	NA,0.36852	0.000120484	0.000261411
3	chr11:128305740:G:A	128305740	NA,A	NA,G	NA,1	NA,-inf	NA,inf	NA,0.412774	0.000120417	0.000262279
3	chr11:128702648:G:A	128702648	NA,A	NA,G	NA,1	NA,inf	NA,inf	NA,0.391896	0.000120384	0.000261209
3	chr11:128750867:A:T	128750867	NA,T	NA,A	NA,1	NA,inf	NA,inf	NA,0.357529	0.000120242	0.000260338
3	chr11:128407373:G:T	128407373	NA,T	NA,G	NA,1	NA,-inf	NA,inf	NA,0.448203	0.000120115	0.000262746
3	chr11:128243673:T:C	128243673	NA,C	NA,T	NA,1	NA,inf	NA,inf	NA,0.412967	0.000120042	0.000260871
3	chr11:128476754:G:A	128476754	NA,A	NA,G	NA,1	NA,-inf	NA,inf	NA,0.460593	0.000119995	0.000262781
3	chr11:128150999:G:A	128150999	NA,A	NA,G	NA,1	NA,inf	NA,inf	NA,0.366125	0.000119853	0.000260072
3	chr11:128759858:A:C	128759858	NA,C	NA,A	NA,1	NA,inf	NA,inf	NA,0.378509	0.000119816	0.000259779
3	chr11:128746564:C:T	128746564	NA,T	NA,C	NA,1	NA,inf	NA,inf	NA,0.392894	0.000119797	0.000260275
3	chr11:128846912:T:C	128846912	NA,C	NA,T	NA,1	NA,-inf	NA,inf	NA,0.408875	0.000119777	0.000260698
3	chr11:128571127:A:T	128571127	NA,T	NA,A	NA,1	NA,inf	NA,inf	NA,0.357026	0.00011976	0.000259104
3	chr11:129125611:G:A	129125611	NA,A	NA,G	NA,1	NA,-inf	NA,inf	NA,0.395955	0.000119747	0.000260753
3	chr11:128012966:A:T	128012966	NA,T	NA,A	NA,1	NA,-inf	NA,inf	NA,0.410683	0.000119658	0.000260267
3	chr11:128925018:T:C	128925018	NA,C	NA,T	NA,1	NA,inf	NA,inf	NA,0.358553	0.000119611	0.000258661
3	chr11:128593961:A:G	128593961	NA,G	NA,A	NA,1	NA,-inf	NA,inf	NA,0.419695	0.000119559	0.000261004
3	chr11:127969451:G:A	127969451	A,A	G,G	1,1	inf,inf	inf,inf	1.44699,0.038306	0.00011955	0.000259584
3	chr11:129004086:T:C	129004086	NA,C	NA,T	NA,1	NA,-inf	NA,inf	NA,0.394649	0.000119546	0.000260291
3	chr11:128403343:G:A	128403343	NA,A	NA,G	NA,1	NA,-inf	NA,inf	NA,0.423788	0.000119458	0.000260835
3	chr11:128115297:G:A	128115297	NA,A	NA,G	NA,1	NA,-inf	NA,inf	NA,0.427781	0.000119316	0.000260047
3	chr11:128654193:T:C	128654193	C,C	T,T	1,1	-inf,-inf	inf,inf	0.66968,1.12911	0.000119314	0.000264904
3	chr11:129130556:A:C	129130556	NA,C	NA,A	NA,1	NA,-inf	NA,inf	NA,0.414643	0.000119286	0.000259958
3	chr11:128939968:C:G	128939968	NA,G	NA,C	NA,1	NA,inf	NA,inf	NA,0.386976	0.000119233	0.000258887
3	chr11:129107668:AGACCAGCCT:A	129107668	NA,A	NA,AGACCAGCCT	NA,1	NA,-inf	NA,inf	NA,0.40214	0.00011921	0.000259694
3	chr11:129192784:C:T	129192784	T,NA	C,NA	1,NA	inf,NA	inf,NA	0.583714,NA	0.000119177	0.000259726
3	chr11:128935484:C:T	128935484	T,T	C,C	1,1	inf,-inf	inf,inf	1.19825,0.325699	0.000119175	0.000257829
3	chr11:128967829:C:T	128967829	T,NA	C,NA	1,NA	-inf,NA	inf,NA	0.494252,NA	0.000119008	0.000257865
3	chr11:129126920:G:A	129126920	NA,A	NA,G	NA,1	NA,-inf	NA,inf	NA,0.412665	0.000118994	0.000259317
3	chr11:128584835:A:T	128584835	NA,T	NA,A	NA,1	NA,-inf	NA,inf	NA,0.396896	0.000118783	0.000258507
3	chr11:128914221:C:T	128914221	NA,T	NA,C	NA,1	NA,-inf	NA,inf	NA,0.391934	0.000118711	0.000258495
3	chr11:128134602:T:C	128134602	NA,C	NA,T	NA,1	NA,-inf	NA,inf	NA,0.399043	0.000118669	0.000258609
3	chr11:128133244:C:A	128133244	A,A	C,C	1,1	-inf,-inf	inf,inf	0.128804,1.39426	0.000118662	0.000259797
3	chr11:128903598:G:A	128903598	NA,A	NA,G	NA,1	NA,-inf	NA,inf	NA,0.397433	0.000118655	0.000258048
3	chr11:128780697:G:A	128780697	NA,A	NA,G	NA,1	NA,-inf	NA,inf	NA,0.395976	0.000118615	0.000258129
3	chr11:128846687:T:C	128846687	NA,C	NA,T	NA,1	NA,inf	NA,inf	NA,0.3639	0.00011859	0.000257519
3	chr11:128154871:A:G	128154871	G,NA	A,NA	1,NA	inf,NA	inf,NA	0.627189,NA	0.000118528	0.000259808
3	chr11:128182528:G:A	128182528	A,A	G,G	1,1	inf,inf	inf,inf	0.556849,1.4182	0.000118464	0.000273553
3	chr11:128900926:A:G	128900926	NA,G	NA,A	NA,1	NA,inf	NA,inf	NA,0.37643	0.000118384	0.000257007
3	chr11:128887396:G:A	128887396	NA,A	NA,G	NA,1	NA,-inf	NA,inf	NA,0.409016	0.000118377	0.00025792
3	chr11:128940399:C:A	128940399	NA,A	NA,C	NA,1	NA,-inf	NA,inf	NA,0.40453	0.000118349	0.000257867
3	chr11:128926942:A:T	128926942	NA,T	NA,A	NA,1	NA,-inf	NA,inf	NA,0.413827	0.000118324	0.000257484
3	chr11:128935776:TATC:T	128935776	NA,T	NA,TATC	NA,1	NA,inf	NA,inf	NA,0.370489	0.00011828	0.000256754
3	chr11:128568139:G:A	128568139	NA,A	NA,G	NA,1	NA,-inf	NA,inf	NA,0.383077	0.000118203	0.000256615
3	chr11:129113563:T:A	129113563	NA,A	NA,T	NA,1	NA,-inf	NA,inf	NA,0.394359	0.000118047	0.000257152
3	chr11:128231176:G:A	128231176	NA,A	NA,G	NA,1	NA,-inf	NA,inf	NA,0.333834	0.000117947	0.000255317
3	chr11:128281774:C:G	128281774	NA,G	NA,C	NA,1	NA,inf	NA,inf	NA,0.39818	0.000117893	0.000256416
3	chr11:128480653:G:A	128480653	NA,A	NA,G	NA,1	NA,inf	NA,inf	NA,0.34341	0.000117855	0.000254935
3	chr11:128241532:ATGTGT:A	128241532	NA,A	NA,ATGTGT	NA,1	NA,-inf	NA,inf	NA,0.392829	0.000117825	0.000256913
3	chr11:128283816:T:TTCTATTTGGAA	128283816	NA,TTCTATTTGGAA	NA,T	NA,1	NA,inf	NA,inf	NA,0.39766	0.000117817	0.00025625
3	chr11:129131460:T:C	129131460	NA,C	NA,T	NA,1	NA,-inf	NA,inf	NA,0.388857	0.00011773	0.000256313
3	chr11:128856059:T:C	128856059	C,C	T,T	1,1	inf,-inf	inf,inf	0.576594,1.11183	0.000117684	0.000258609
3	chr11:128269750:G:A	128269750	NA,A	NA,G	NA,1	NA,inf	NA,inf	NA,0.398779	0.000117631	0.000255904
3	chr11:129116170:T:G	129116170	NA,G	NA,T	NA,1	NA,-inf	NA,inf	NA,0.409096	0.000117629	0.000256104
3	chr11:128462078:T:C	128462078	NA,C	NA,T	NA,1	NA,inf	NA,inf	NA,0.338686	0.000117575	0.000254832
3	chr11:129045546:CTAACTT:C	129045546	NA,C	NA,CTAACTT	NA,1	NA,-inf	NA,inf	NA,0.389048	0.000117508	0.000255921
3	chr11:128621453:A:G	128621453	NA,G	NA,A	NA,1	NA,-inf	NA,inf	NA,0.401554	0.000117427	0.000256117
3	chr11:128680210:A:G	128680210	NA,G	NA,A	NA,1	NA,inf	NA,inf	NA,0.36133	0.000117329	0.000254411
3	chr11:128675323:G:A	128675323	NA,A	NA,G	NA,1	NA,inf	NA,inf	NA,0.36133	0.000117329	0.000254411
3	chr11:128669683:G:T	128669683	NA,T	NA,G	NA,1	NA,inf	NA,inf	NA,0.36133	0.000117329	0.000254411
3	chr11:128574981:C:G	128574981	NA,G	NA,C	NA,1	NA,inf	NA,inf	NA,0.342548	0.000117281	0.000253812
3	chr11:129155066:A:G	129155066	NA,G	NA,A	NA,1	NA,inf	NA,inf	NA,0.363214	0.000117221	0.000254289
3	chr11:128616747:C:T	128616747	NA,T	NA,C	NA,1	NA,inf	NA,inf	NA,0.36458	0.000117159	0.000254214
3	chr11:128853465:A:G	128853465	NA,G	NA,A	NA,1	NA,inf	NA,inf	NA,0.380574	0.000117138	0.000254569
3	chr11:128852686:C:T	128852686	NA,T	NA,C	NA,1	NA,inf	NA,inf	NA,0.379962	0.000117047	0.000254372
3	chr11:128852426:G:GC	128852426	NA,GC	NA,G	NA,1	NA,inf	NA,inf	NA,0.379962	0.000117047	0.000254372
3	chr11:128512978:C:T	128512978	NA,T	NA,C	NA,1	NA,-inf	NA,inf	NA,0.399175	0.000117046	0.000255665
3	chr11:128853522:T:G	128853522	NA,G	NA,T	NA,1	NA,inf	NA,inf	NA,0.379721	0.000117012	0.000254295
3	chr11:128193107:G:A	128193107	NA,A	NA,G	NA,1	NA,inf	NA,inf	NA,0.369154	0.000117	0.000253338
3	chr11:128917278:G:A	128917278	NA,A	NA,G	NA,1	NA,-inf	NA,inf	NA,0.38244	0.000116909	0.000254393
3	chr11:128575586:A:G	128575586	NA,G	NA,A	NA,1	NA,inf	NA,inf	NA,0.340075	0.000116901	0.000252997
3	chr11:128288294:A:G	128288294	G,G	A,A	1,1	inf,-inf	inf,inf	0.656687,1.00646	0.000116875	0.000254871
3	chr11:129117007:T:A	129117007	A,NA	T,NA	1,NA	inf,NA	inf,NA	0.591497,NA	0.000116854	0.000255262
3	chr11:128742834:G:A	128742834	NA,A	NA,G	NA,1	NA,inf	NA,inf	NA,0.356015	0.000116849	0.000253715
3	chr11:128681869:C:T	128681869	NA,T	NA,C	NA,1	NA,inf	NA,inf	NA,0.370277	0.000116763	0.000253566
3	chr11:128918904:G:A	128918904	A,NA	G,NA	1,NA	inf,NA	inf,NA	0.524626,NA	0.000116697	0.000254639
3	chr11:129194036:T:C	129194036	C,NA	T,NA	1,NA	inf,NA	inf,NA	0.596869,NA	0.000116694	0.000254951
3	chr11:128633507:C:T	128633507	T,T	C,C	1,1	inf,-inf	inf,inf	0.647959,0.499891	0.000116694	0.00024237
3	chr11:129107432:G:A	129107432	NA,A	NA,G	NA,1	NA,-inf	NA,inf	NA,0.378469	0.000116651	0.000253846
3	chr11:128766294:C:T	128766294	T,NA	C,NA	1,NA	-inf,NA	inf,NA	0.381611,NA	0.000116628	0.000249595
3	chr11:129067141:T:G	129067141	NA,G	NA,T	NA,1	NA,-inf	NA,inf	NA,0.393937	0.000116625	0.000254253
3	chr11:128746001:A:G	128746001	NA,G	NA,A	NA,1	NA,-inf	NA,inf	NA,0.389101	0.000116588	0.000254277
3	chr11:128890612:G:C	128890612	NA,C	NA,G	NA,1	NA,-inf	NA,inf	NA,0.38985	0.000116506	0.000253386
3	chr11:128383350:C:T	128383350	NA,T	NA,C	NA,1	NA,-inf	NA,inf	NA,0.40143	0.000116411	0.000254164
3	chr11:128192751:C:T	128192751	T,T	C,C	1,1	-inf,-inf	inf,inf	1.05297,0.529674	0.000116367	0.000250046
3	chr11:129124048:T:C	129124048	NA,C	NA,T	NA,1	NA,inf	NA,inf	NA,0.361062	0.000116307	0.000252634
3	chr11:128330195:C:CT	128330195	NA,CT	NA,C	NA,1	NA,inf	NA,inf	NA,0.440623	0.000116298	0.000254618
3	chr11:128551483:T:C	128551483	NA,C	NA,T	NA,1	NA,-inf	NA,inf	NA,0.380168	0.00011627	0.000253258
3	chr11:129159994:GA:G	129159994	NA,G	NA,GA	NA,1	NA,inf	NA,inf	NA,0.36072	0.000116257	0.000252524
3	chr11:128482806:G:A	128482806	NA,A	NA,G	NA,1	NA,-inf	NA,inf	NA,0.421656	0.000116206	0.000253921
3	chr11:128604096:G:A	128604096	NA,A	NA,G	NA,1	NA,-inf	NA,inf	NA,0.391362	0.000116166	0.000253192
3	chr11:128754309:G:A	128754309	NA,A	NA,G	NA,1	NA,inf	NA,inf	NA,0.352291	0.000116161	0.000251831
3	chr11:128854688:GT:G	128854688	NA,G	NA,GT	NA,1	NA,inf	NA,inf	NA,0.373807	0.000116135	0.00025239
3	chr11:128750237:C:T	128750237	T,T	C,C	1,1	inf,-inf	inf,inf	1.37868,0.0916501	0.000116087	0.000252375
3	chr11:128045893:A:C	128045893	C,C	A,A	1,1	-inf,-inf	inf,inf	0.406168,1.24631	0.000116029	0.000252872
3	chr11:128879050:C:T	128879050	NA,T	NA,C	NA,1	NA,inf	NA,inf	NA,0.360774	0.000115974	0.000252092
3	chr11:127970745:G:A	127970745	NA,A	NA,G	NA,1	NA,-inf	NA,inf	NA,0.397535	0.000115959	0.000252471
3	chr11:128671776:G:A	128671776	NA,A	NA,G	NA,1	NA,inf	NA,inf	NA,0.359165	0.000115857	0.000251432
3	chr11:128967955:A:T	128967955	NA,T	NA,A	NA,1	NA,inf	NA,inf	NA,0.360568	0.000115825	0.00025141
3	chr11:128954122:C:A	128954122	NA,A	NA,C	NA,1	NA,-inf	NA,inf	NA,0.367973	0.00011575	0.000252064
3	chr11:128276842:C:T	128276842	NA,T	NA,C	NA,1	NA,-inf	NA,inf	NA,0.388191	0.000115675	0.000252086
3	chr11:128779708:G:A	128779708	NA,A	NA,G	NA,1	NA,-inf	NA,inf	NA,0.384956	0.000115588	0.000252221
3	chr11:128262283:CA:C	128262283	NA,C	NA,CA	NA,1	NA,inf	NA,inf	NA,0.335368	0.000115446	0.000250256
3	chr11:128143990:C:T	128143990	T,T	C,C	1,1	inf,inf	inf,inf	0.688041,0.956427	0.000115408	0.000247602
3	chr11:128959714:T:C	128959714	NA,C	NA,T	NA,1	NA,inf	NA,inf	NA,0.357298	0.0001154	0.00025049
3	chr11:129019177:C:T	129019177	T,NA	C,NA	1,NA	inf,NA	inf,NA	0.576829,NA	0.000115395	0.000251794
3	chr11:128710683:T:C	128710683	NA,C	NA,T	NA,1	NA,-inf	NA,inf	NA,0.388755	0.000115345	0.000251988
3	chr11:128498435:T:C	128498435	NA,C	NA,T	NA,1	NA,inf	NA,inf	NA,0.321926	0.000115332	0.000249904
3	chr11:128427155:C:A	128427155	NA,A	NA,C	NA,1	NA,inf	NA,inf	NA,0.309039	0.000115205	0.000248829
3	chr11:128425708:T:C	128425708	NA,C	NA,T	NA,1	NA,-inf	NA,inf	NA,0.399406	0.000115135	0.000251136
3	chr11:128708377:C:T	128708377	NA,T	NA,C	NA,1	NA,-inf	NA,inf	NA,0.370755	0.000115086	0.000250563
3	chr11:128027806:C:T	128027806	T,T	C,C	1,1	inf,-inf	inf,inf	1.25096,0.118376	0.000115051	0.000249374
3	chr11:128509016:C:T	128509016	NA,T	NA,C	NA,1	NA,inf	NA,inf	NA,0.311119	0.000115038	0.000248707
3	chr11:128902706:T:C	128902706	NA,C	NA,T	NA,1	NA,inf	NA,inf	NA,0.342924	0.000115026	0.00024922
3	chr11:128825321:G:A	128825321	NA,A	NA,G	NA,1	NA,inf	NA,inf	NA,0.340258	0.00011501	0.000249679
3	chr11:128138526:G:A	128138526	NA,A	NA,G	NA,1	NA,inf	NA,inf	NA,0.332984	0.000114985	0.00024952
3	chr11:129139373:T:C	129139373	NA,C	NA,T	NA,1	NA,-inf	NA,inf	NA,0.369506	0.000114978	0.000250585
3	chr11:128292215:G:A	128292215	NA,A	NA,G	NA,1	NA,-inf	NA,inf	NA,0.382905	0.000114973	0.000250516
3	chr11:128121112:G:A	128121112	NA,A	NA,G	NA,1	NA,-inf	NA,inf	NA,0.377742	0.000114948	0.000250489
3	chr11:128260428:A:G	128260428	NA,G	NA,A	NA,1	NA,inf	NA,inf	NA,0.381487	0.000114903	0.000250022
3	chr11:128255724:T:C	128255724	C,C	T,T	1,1	-inf,-inf	inf,inf	0.794967,0.575909	0.000114901	0.000242801
3	chr11:129099835:A:T	129099835	NA,T	NA,A	NA,1	NA,-inf	NA,inf	NA,0.381762	0.00011483	0.000250183
3	chr11:128767102:A:T	128767102	NA,T	NA,A	NA,1	NA,-inf	NA,inf	NA,0.378793	0.000114747	0.000249872
3	chr11:128615695:C:T	128615695	T,NA	C,NA	1,NA	inf,NA	inf,NA	0.840659,NA	0.000114729	0.0002628
3	chr11:129107949:T:C	129107949	NA,C	NA,T	NA,1	NA,-inf	NA,inf	NA,0.380404	0.000114643	0.000249774
3	chr11:129174725:G:C	129174725	NA,C	NA,G	NA,1	NA,inf	NA,inf	NA,0.352741	0.000114629	0.000248974
3	chr11:128300440:C:G	128300440	NA,G	NA,C	NA,1	NA,inf	NA,inf	NA,0.362302	0.000114618	0.000249091
3	chr11:128663812:T:C	128663812	NA,C	NA,T	NA,1	NA,-inf	NA,inf	NA,0.380636	0.000114614	0.000249915
3	chr11:129092061:T:C	129092061	NA,C	NA,T	NA,1	NA,-inf	NA,inf	NA,0.380182	0.000114611	0.000249705
3	chr11:129188017:G:A	129188017	NA,A	NA,G	NA,1	NA,-inf	NA,inf	NA,0.37845	0.000114565	0.000249578
3	chr11:128671945:C:T	128671945	NA,T	NA,C	NA,1	NA,inf	NA,inf	NA,0.368636	0.000114549	0.000249327
3	chr11:128690813:G:A	128690813	NA,A	NA,G	NA,1	NA,inf	NA,inf	NA,0.332942	0.000114415	0.000248279
3	chr11:128459018:G:A	128459018	A,A	G,G	1,1	inf,inf	inf,inf	5.93509,0.380593	0.000114298	0.376333
3	chr11:128735659:G:A	128735659	NA,A	NA,G	NA,1	NA,inf	NA,inf	NA,0.332171	0.000114255	0.00024761
3	chr11:128194953:G:A	128194953	A,A	G,G	1,1	inf,inf	inf,inf	0.490316,1.42709	0.000114108	0.000262328
3	chr11:128676726:G:A	128676726	NA,A	NA,G	NA,1	NA,-inf	NA,inf	NA,0.376475	0.000114077	0.000248587
3	chr11:128650345:C:T	128650345	NA,T	NA,C	NA,1	NA,-inf	NA,inf	NA,0.382688	0.000114014	0.000248663
3	chr11:128833907:G:T	128833907	NA,T	NA,G	NA,1	NA,inf	NA,inf	NA,0.329339	0.000113967	0.000247007
3	chr11:128458429:C:T	128458429	NA,T	NA,C	NA,1	NA,inf	NA,inf	NA,0.285019	0.000113952	0.000245926
3	chr11:128047222:T:C	128047222	NA,C	NA,T	NA,1	NA,inf	NA,inf	NA,0.337464	0.000113921	0.000247267
3	chr11:128230199:C:A	128230199	A,NA	C,NA	1,NA	-inf,NA	inf,NA	0.548353,NA	0.000113834	0.000247572
3	chr11:128833940:G:A	128833940	NA,A	NA,G	NA,1	NA,inf	NA,inf	NA,0.328428	0.000113831	0.000246714
3	chr11:128765922:A:C	128765922	NA,C	NA,A	NA,1	NA,-inf	NA,inf	NA,0.346117	0.000113814	0.000247549
3	chr11:128101955:T:G	128101955	NA,G	NA,T	NA,1	NA,-inf	NA,inf	NA,0.35047	0.000113732	0.000247315
3	chr11:128232529:C:A	128232529	NA,A	NA,C	NA,1	NA,inf	NA,inf	NA,0.363054	0.00011373	0.000246498
3	chr11:128351990:G:A	128351990	NA,A	NA,G	NA,1	NA,-inf	NA,inf	NA,0.379603	0.00011366	0.000247614
3	chr11:128884237:G:T	128884237	NA,T	NA,G	NA,1	NA,inf	NA,inf	NA,0.332069	0.000113605	0.000246858
3	chr11:128883226:T:C	128883226	NA,C	NA,T	NA,1	NA,inf	NA,inf	NA,0.332069	0.000113605	0.000246858
3	chr11:128315295:C:T	128315295	T,NA	C,NA	1,NA	inf,NA	inf,NA	0.426759,NA	0.000113598	0.000244707
3	chr11:128186437:C:T	128186437	NA,T	NA,C	NA,1	NA,inf	NA,inf	NA,0.337914	0.000113561	0.0002462
3	chr11:128492793:GT:G	128492793	NA,G	NA,GT	NA,1	NA,inf	NA,inf	NA,0.298824	0.000113539	0.0002454
3	chr11:128187899:T:TG	128187899	NA,TG	NA,T	NA,1	NA,inf	NA,inf	NA,0.336844	0.000113409	0.000245873
3	chr11:128291461:C:T	128291461	T,T	C,C	1,1	-inf,-inf	inf,inf	0.610181,0.777442	0.000113285	0.000239933
3	chr11:129047556:C:T	129047556	NA,T	NA,C	NA,1	NA,-inf	NA,inf	NA,0.352645	0.000113283	0.000246697
3	chr11:128288293:A:G	128288293	G,G	A,A	1,1	inf,-inf	inf,inf	0.640024,1.00149	0.000113282	0.000246965
3	chr11:128672479:A:T	128672479	NA,T	NA,A	NA,1	NA,inf	NA,inf	NA,0.360261	0.000113273	0.000246585
3	chr11:128822220:G:T	128822220	NA,T	NA,G	NA,1	NA,inf	NA,inf	NA,0.341616	0.000113256	0.000245786
3	chr11:128533608:T:C	128533608	NA,C	NA,T	NA,1	NA,-inf	NA,inf	NA,0.370634	0.000113228	0.000247276
3	chr11:128315371:G:A	128315371	A,NA	G,NA	1,NA	-inf,NA	inf,NA	0.510112,NA	0.000113223	0.000246233
3	chr11:128192658:T:C	128192658	C,C	T,T	1,1	-inf,-inf	inf,inf	1.03707,0.529674	0.000113144	0.000243143
3	chr11:128925239:A:G	128925239	NA,G	NA,A	NA,1	NA,inf	NA,inf	NA,0.349861	0.000113079	0.000245817
3	chr11:128597763:C:T	128597763	NA,T	NA,C	NA,1	NA,-inf	NA,inf	NA,0.347206	0.000113035	0.000245984
3	chr11:129129417:G:A	129129417	NA,A	NA,G	NA,1	NA,-inf	NA,inf	NA,0.355927	0.000113022	0.000246036
3	chr11:129055693:T:C	129055693	NA,C	NA,T	NA,1	NA,-inf	NA,inf	NA,0.369323	0.000112982	0.000246296
3	chr11:128531480:G:A	128531480	NA,A	NA,G	NA,1	NA,-inf	NA,inf	NA,0.369305	0.000112901	0.000246571
3	chr11:128884603:TC:T	128884603	NA,T	NA,TC	NA,1	NA,inf	NA,inf	NA,0.326097	0.000112809	0.000245189
3	chr11:128069767:G:T	128069767	T,T	G,G	1,1	-inf,-inf	inf,inf	1.08102,0.749826	0.000112664	0.000250428
3	chr11:128509893:AG:A	128509893	NA,A	NA,AG	NA,1	NA,inf	NA,inf	NA,0.37871	0.000112631	0.000245705
3	chr11:128688601:C:CTGG	128688601	NA,CTGG	NA,C	NA,1	NA,inf	NA,inf	NA,0.307198	0.00011253	0.000243715
3	chr11:128175433:G:C	128175433	NA,C	NA,G	NA,1	NA,-inf	NA,inf	NA,0.36645	0.000112492	0.000244892
3	chr11:128124818:G:A	128124818	NA,A	NA,G	NA,1	NA,-inf	NA,inf	NA,0.364439	0.000112486	0.000244706
3	chr11:128256084:T:C	128256084	NA,C	NA,T	NA,1	NA,inf	NA,inf	NA,0.334127	0.000112479	0.000244466
3	chr11:128478055:C:T	128478055	NA,T	NA,C	NA,1	NA,-inf	NA,inf	NA,0.241654	0.000112422	0.000242294
3	chr11:128094531:A:G	128094531	G,G	A,A	1,1	-inf,-inf	inf,inf	1.21764,0.586119	0.000112411	0.000249743
3	chr11:128144290:A:G	128144290	NA,G	NA,A	NA,1	NA,inf	NA,inf	NA,0.314992	0.000112391	0.000243914
3	chr11:129153097:C:T	129153097	NA,T	NA,C	NA,1	NA,-inf	NA,inf	NA,0.362262	0.000112335	0.000244672
3	chr11:128939291:C:T	128939291	NA,T	NA,C	NA,1	NA,-inf	NA,inf	NA,0.362858	0.000112334	0.000244674
3	chr11:128657057:A:T	128657057	NA,T	NA,A	NA,1	NA,inf	NA,inf	NA,0.326471	0.000112279	0.000243519
3	chr11:128242758:G:A	128242758	NA,A	NA,G	NA,1	NA,inf	NA,inf	NA,0.314428	0.000112275	0.000243446
3	chr11:129151089:G:GA	129151089	NA,GA	NA,G	NA,1	NA,-inf	NA,inf	NA,0.349886	0.00011222	0.00024428
3	chr11:128300654:C:T	128300654	NA,T	NA,C	NA,1	NA,inf	NA,inf	NA,0.344738	0.000112197	0.000243836
3	chr11:128318372:A:G	128318372	G,G	A,A	1,1	-inf,-inf	inf,inf	0.678504,0.623774	0.000112195	0.000235123
3	chr11:128660072:G:A	128660072	NA,A	NA,G	NA,1	NA,inf	NA,inf	NA,0.325074	0.000112085	0.0002431
3	chr11:129179245:T:C	129179245	C,NA	T,NA	1,NA	inf,NA	inf,NA	0.410387,NA	0.000112068	0.000240393
3	chr11:128705602:G:A	128705602	NA,A	NA,G	NA,1	NA,inf	NA,inf	NA,0.334884	0.000111938	0.000243185
3	chr11:128392043:G:A	128392043	NA,A	NA,G	NA,1	NA,inf	NA,inf	NA,0.292682	0.000111932	0.000242169
3	chr11:128705553:CAGG:C	128705553	NA,C	NA,CAGG	NA,1	NA,inf	NA,inf	NA,0.334476	0.000111883	0.000243064
3	chr11:128668411:G:A	128668411	NA,A	NA,G	NA,1	NA,inf	NA,inf	NA,0.323533	0.000111875	0.000242648
3	chr11:128546049:C:T	128546049	NA,T	NA,C	NA,1	NA,inf	NA,inf	NA,0.361545	0.000111833	0.000243941
3	chr11:128288703:C:T	128288703	T,T	C,C	1,1	inf,-inf	inf,inf	0.630697,1.00092	0.00011181	0.000243704
3	chr11:128391899:T:G	128391899	NA,G	NA,T	NA,1	NA,inf	NA,inf	NA,0.316541	0.000111726	0.000242596
3	chr11:129057542:A:T	129057542	NA,T	NA,A	NA,1	NA,-inf	NA,inf	NA,0.358112	0.000111672	0.00024327
3	chr11:129066653:T:C	129066653	NA,C	NA,T	NA,1	NA,-inf	NA,inf	NA,0.358006	0.000111668	0.000243401
3	chr11:129047743:G:A	129047743	NA,A	NA,G	NA,1	NA,-inf	NA,inf	NA,0.357707	0.000111618	0.000243152
3	chr11:128764752:G:A	128764752	NA,A	NA,G	NA,1	NA,inf	NA,inf	NA,0.33031	0.000111558	0.000242422
3	chr11:129074390:T:C	129074390	NA,C	NA,T	NA,1	NA,-inf	NA,inf	NA,0.356848	0.000111507	0.000242909
3	chr11:129209188:T:G	129209188	NA,G	NA,T	NA,1	NA,-inf	NA,inf	NA,0.344453	0.000111506	0.000242718
3	chr11:128536543:A:G	128536543	G,G	A,A	1,1	inf,inf	inf,inf	0.212143,1.25975	0.000111347	0.000242361
3	chr11:128561166:G:A	128561166	NA,A	NA,G	NA,1	NA,-inf	NA,inf	NA,0.354475	0.000111281	0.000242252
3	chr11:129120794:C:T	129120794	T,T	C,C	1,1	inf,inf	inf,inf	1.11798,0.523598	0.00011125	0.000237833
3	chr11:128185965:T:A	128185965	A,A	T,T	1,1	inf,inf	inf,inf	0.504316,1.43424	0.000111153	0.000258058
3	chr11:128824970:G:A	128824970	NA,A	NA,G	NA,1	NA,inf	NA,inf	NA,0.313186	0.000111142	0.000241321
3	chr11:127995541:A:G	127995541	G,NA	A,NA	1,NA	-inf,NA	inf,NA	0.513574,NA	0.00011114	0.000241306
3	chr11:128530373:AAAG:A	128530373	NA,A	NA,AAAG	NA,1	NA,inf	NA,inf	NA,0.339423	0.000111106	0.000241942
3	chr11:128177566:G:A	128177566	NA,A	NA,G	NA,1	NA,inf	NA,inf	NA,0.328549	0.000111046	0.000240535
3	chr11:129008208:G:A	129008208	NA,A	NA,G	NA,1	NA,-inf	NA,inf	NA,0.352097	0.000111007	0.000241764
3	chr11:128739124:A:G	128739124	NA,G	NA,A	NA,1	NA,inf	NA,inf	NA,0.313208	0.000111007	0.000240498
3	chr11:128250731:T:C	128250731	NA,C	NA,T	NA,1	NA,inf	NA,inf	NA,0.320322	0.000110998	0.000240245
3	chr11:128437532:C:T	128437532	NA,T	NA,C	NA,1	NA,inf	NA,inf	NA,0.2856	0.000110992	0.000239875
3	chr11:128222337:G:A	128222337	A,A	G,G	1,1	-inf,-inf	inf,inf	0.174436,1.41906	0.00011097	0.000241886
3	chr11:128751148:T:C	128751148	NA,C	NA,T	NA,1	NA,-inf	NA,inf	NA,0.339601	0.000110932	0.000241344
3	chr11:128307275:C:T	128307275	T,T	C,C	1,1	-inf,-inf	inf,inf	0.973328,0.280966	0.000110903	0.000233664
3	chr11:128050226:C:T	128050226	NA,T	NA,C	NA,1	NA,inf	NA,inf	NA,0.314482	0.000110895	0.000240699
3	chr11:128052591:T:C	128052591	NA,C	NA,T	NA,1	NA,inf	NA,inf	NA,0.314576	0.000110876	0.000240665
3	chr11:128344527:G:A	128344527	A,A	G,G	1,1	inf,inf	inf,inf	0.0854369,1.46151	0.000110801	0.0002473
3	chr11:128597497:C:T	128597497	NA,T	NA,C	NA,1	NA,-inf	NA,inf	NA,0.336348	0.000110793	0.00024082
3	chr11:128868874:G:A	128868874	NA,A	NA,G	NA,1	NA,inf	NA,inf	NA,0.317533	0.000110748	0.000240574
3	chr11:128268198:T:C	128268198	NA,C	NA,T	NA,1	NA,-inf	NA,inf	NA,0.348556	0.000110748	0.000241255
3	chr11:128452707:G:A	128452707	A,A	G,G	1,1	-inf,inf	inf,inf	1.12565,0.356652	0.000110643	0.000239475
3	chr11:128832105:T:C	128832105	C,NA	T,NA	1,NA	inf,NA	inf,NA	0.456806,NA	0.000110637	0.000239394
3	chr11:128172579:A:G	128172579	G,NA	A,NA	1,NA	-inf,NA	inf,NA	0.42699,NA	0.000110541	0.000238952
3	chr11:129177589:A:G	129177589	NA,G	NA,A	NA,1	NA,-inf	NA,inf	NA,0.336787	0.000110529	0.000240586
3	chr11:129110502:T:C	129110502	NA,C	NA,T	NA,1	NA,-inf	NA,inf	NA,0.339882	0.000110519	0.000240698
3	chr11:129095297:G:T	129095297	NA,T	NA,G	NA,1	NA,-inf	NA,inf	NA,0.340051	0.000110464	0.000240589
3	chr11:128440451:G:A	128440451	A,A	G,G	1,1	inf,-inf	inf,inf	3.86984,0.310385	0.000110463	0.00458175
3	chr11:128038552:A:C	128038552	C,C	A,A	1,1	-inf,-inf	inf,inf	0.723312,0.910705	0.000110391	0.000239987
3	chr11:128006177:G:A	128006177	NA,A	NA,G	NA,1	NA,inf	NA,inf	NA,0.314513	0.000110349	0.000239478
3	chr11:128199300:A:G	128199300	NA,G	NA,A	NA,1	NA,inf	NA,inf	NA,0.314728	0.000110348	0.000239302
3	chr11:129098612:G:C	129098612	NA,C	NA,G	NA,1	NA,-inf	NA,inf	NA,0.338479	0.000110301	0.000240481
3	chr11:128577637:C:T	128577637	NA,T	NA,C	NA,1	NA,inf	NA,inf	NA,0.293672	0.00011027	0.00023876
3	chr11:128907252:G:T	128907252	NA,T	NA,G	NA,1	NA,inf	NA,inf	NA,0.320613	0.000110249	0.000239245
3	chr11:128186669:C:T	128186669	T,NA	C,NA	1,NA	inf,NA	inf,NA	0.613295,NA	0.000110222	0.000243203
3	chr11:128956824:ATGTG:A	128956824	NA,A	NA,ATGTG	NA,1	NA,-inf	NA,inf	NA,0.346411	0.000110109	0.000239861
3	chr11:129092313:T:G	129092313	NA,G	NA,T	NA,1	NA,inf	NA,inf	NA,0.321376	0.000110108	0.000239176
3	chr11:128868470:ATATATTACGTAT:A	128868470	NA,A	NA,ATATATTACGTAT	NA,1	NA,-inf	NA,inf	NA,0.344041	0.000109971	0.000239862
3	chr11:129002663:T:C	129002663	C,NA	T,NA	1,NA	inf,NA	inf,NA	0.389566,NA	0.000109955	0.000235722
3	chr11:128665286:G:A	128665286	NA,A	NA,G	NA,1	NA,inf	NA,inf	NA,0.334526	0.000109924	0.000239248
3	chr11:128735961:T:C	128735961	NA,C	NA,T	NA,1	NA,inf	NA,inf	NA,0.305552	0.000109899	0.000238206
3	chr11:128190224:GCATGCA:G	128190224	G,G	GCATGCA,GCATGCA	1,1	inf,inf	inf,inf	0.328135,1.46952	0.000109881	0.000249267
3	chr11:129048444:T:C	129048444	NA,C	NA,T	NA,1	NA,-inf	NA,inf	NA,0.34524	0.000109843	0.000239419
3	chr11:128750572:C:T	128750572	NA,T	NA,C	NA,1	NA,-inf	NA,inf	NA,0.349116	0.00010976	0.0002394
3	chr11:128934109:A:G	128934109	NA,G	NA,A	NA,1	NA,inf	NA,inf	NA,0.310476	0.000109718	0.000238232
3	chr11:128748984:T:C	128748984	NA,C	NA,T	NA,1	NA,inf	NA,inf	NA,0.303278	0.000109688	0.000238153
3	chr11:128634595:G:C	128634595	NA,C	NA,G	NA,1	NA,inf	NA,inf	NA,0.315126	0.000109648	0.00023814
3	chr11:128517125:G:A	128517125	A,NA	G,NA	1,NA	-inf,NA	inf,NA	0.771779,NA	0.000109647	0.000247892
3	chr11:128190266:A:G	128190266	G,G	A,A	1,1	-inf,-inf	inf,inf	0.274793,1.33219	0.000109633	0.00023767
3	chr11:128529650:T:C	128529650	NA,C	NA,T	NA,1	NA,inf	NA,inf	NA,0.326404	0.000109632	0.000238603
3	chr11:128404685:G:A	128404685	NA,A	NA,G	NA,1	NA,-inf	NA,inf	NA,0.465442	0.000109605	0.000242121
3	chr11:128547812:G:A	128547812	NA,A	NA,G	NA,1	NA,-inf	NA,inf	NA,0.327626	0.000109565	0.000238532
3	chr11:128953211:GTGTGTGTGTGCTTGTGTGTGCATGAGCA:G	128953211	NA,G	NA,GTGTGTGTGTGCTTGTGTGTGCATGAGCA	NA,1	NA,-inf	NA,inf	NA,0.331311	0.000109555	0.000238813
3	chr11:128394599:G:A	128394599	NA,A	NA,G	NA,1	NA,-inf	NA,inf	NA,0.353011	0.000109487	0.000238749
3	chr11:128731688:G:A	128731688	NA,A	NA,G	NA,1	NA,inf	NA,inf	NA,0.299853	0.000109442	0.000237379
3	chr11:128713120:C:T	128713120	NA,T	NA,C	NA,1	NA,-inf	NA,inf	NA,0.341894	0.000109436	0.000238368
3	chr11:128861326:G:A	128861326	NA,A	NA,G	NA,1	NA,-inf	NA,inf	NA,0.32948	0.000109412	0.000238074
3	chr11:128136576:C:T	128136576	NA,T	NA,C	NA,1	NA,inf	NA,inf	NA,0.318095	0.000109374	0.00023701
3	chr11:128767758:G:A	128767758	NA,A	NA,G	NA,1	NA,-inf	NA,inf	NA,0.318397	0.000109363	0.000237975
3	chr11:128140088:G:A	128140088	NA,A	NA,G	NA,1	NA,inf	NA,inf	NA,0.292482	0.000109328	0.000237289
3	chr11:128787695:C:T	128787695	T,T	C,C	1,1	inf,inf	inf,inf	0.979915,0.305158	0.000109314	0.000231803
3	chr11:128580817:C:T	128580817	NA,T	NA,C	NA,1	NA,inf	NA,inf	NA,0.287588	0.000109307	0.000236741
3	chr11:128050045:A:ATG	128050045	NA,ATG	NA,A	NA,1	NA,inf	NA,inf	NA,0.302391	0.000109283	0.00023722
3	chr11:128550517:G:C	128550517	NA,C	NA,G	NA,1	NA,inf	NA,inf	NA,0.309916	0.00010928	0.000237107
3	chr11:128468102:A:G	128468102	G,G	A,A	1,1	inf,inf	inf,inf	0.837729,1.09397	0.000109178	0.000251143
3	chr11:128439540:C:T	128439540	T,NA	C,NA	1,NA	inf,NA	inf,NA	1.28697,NA	0.000109093	0.000291301
3	chr11:128139217:G:A	128139217	NA,A	NA,G	NA,1	NA,inf	NA,inf	NA,0.318358	0.000109083	0.000237225
3	chr11:128401791:A:T	128401791	NA,T	NA,A	NA,1	NA,inf	NA,inf	NA,0.242259	0.000109066	0.000235504
3	chr11:128391391:C:T	128391391	NA,T	NA,C	NA,1	NA,inf	NA,inf	NA,0.296567	0.000109061	0.000236828
3	chr11:128160197:G:A	128160197	NA,A	NA,G	NA,1	NA,inf	NA,inf	NA,0.291017	0.000109058	0.000236721
3	chr11:128648200:GA:G	128648200	G,NA	GA,NA	1,NA	inf,NA	inf,NA	0.701412,NA	0.000109036	0.000244296
3	chr11:128476670:G:A	128476670	A,A	G,G	1,1	inf,inf	inf,inf	0.19609,1.35965	0.000109006	0.000240526
3	chr11:128731300:A:C	128731300	C,NA	A,NA	1,NA	inf,NA	inf,NA	0.447101,NA	0.000108938	0.000235256
3	chr11:128194017:C:T	128194017	T,T	C,C	1,1	-inf,-inf	inf,inf	1.02239,0.521408	0.000108924	0.000234102
3	chr11:128204576:A:C	128204576	C,C	A,A	1,1	-inf,-inf	inf,inf	0.0176651,1.44611	0.000108877	0.000235471
3	chr11:128737143:T:C	128737143	NA,C	NA,T	NA,1	NA,inf	NA,inf	NA,0.296873	0.000108842	0.000235845
3	chr11:128407187:A:G	128407187	NA,G	NA,A	NA,1	NA,-inf	NA,inf	NA,0.368588	0.000108783	0.000237878
3	chr11:129049904:T:C	129049904	NA,C	NA,T	NA,1	NA,inf	NA,inf	NA,0.307856	0.000108652	0.000235896
3	chr11:129149875:A:G	129149875	NA,G	NA,A	NA,1	NA,-inf	NA,inf	NA,0.333855	0.000108559	0.000236474
3	chr11:128667850:G:A	128667850	NA,A	NA,G	NA,1	NA,inf	NA,inf	NA,0.323876	0.000108536	0.000236254
3	chr11:128475792:C:T	128475792	NA,T	NA,C	NA,1	NA,-inf	NA,inf	NA,0.37509	0.000108523	0.000237413
3	chr11:128090355:T:C	128090355	C,NA	T,NA	1,NA	-inf,NA	inf,NA	0.601623,NA	0.000108502	0.000240346
3	chr11:128492521:C:T	128492521	NA,T	NA,C	NA,1	NA,-inf	NA,inf	NA,0.334777	0.000108405	0.000236374
3	chr11:128802429:G:A	128802429	A,NA	G,NA	1,NA	inf,NA	inf,NA	0.487595,NA	0.000108404	0.000234483
3	chr11:128928740:T:C	128928740	NA,C	NA,T	NA,1	NA,inf	NA,inf	NA,0.301756	0.000108358	0.000235297
3	chr11:128130842:C:G	128130842	NA,G	NA,C	NA,1	NA,inf	NA,inf	NA,0.296484	0.00010826	0.000235293
3	chr11:128254430:C:T	128254430	NA,T	NA,C	NA,1	NA,inf	NA,inf	NA,0.373067	0.000108257	0.000236548
3	chr11:128401351:G:A	128401351	NA,A	NA,G	NA,1	NA,-inf	NA,inf	NA,0.327735	0.000108235	0.000235866
3	chr11:128391539:C:T	128391539	NA,T	NA,C	NA,1	NA,-inf	NA,inf	NA,0.342745	0.000108225	0.000235983
3	chr11:128747394:G:A	128747394	NA,A	NA,G	NA,1	NA,-inf	NA,inf	NA,0.335992	0.000108115	0.000235794
3	chr11:129109262:T:C	129109262	NA,C	NA,T	NA,1	NA,-inf	NA,inf	NA,0.3303	0.000108104	0.00023548
3	chr11:128267306:C:T	128267306	T,NA	C,NA	1,NA	-inf,NA	inf,NA	0.329029,NA	0.000108084	0.000231122
3	chr11:128933952:G:A	128933952	NA,A	NA,G	NA,1	NA,inf	NA,inf	NA,0.313105	0.000108079	0.000234684
3	chr11:128249409:T:C	128249409	NA,C	NA,T	NA,1	NA,inf	NA,inf	NA,0.29193	0.000108066	0.000234582
3	chr11:128860255:G:A	128860255	NA,A	NA,G	NA,1	NA,-inf	NA,inf	NA,0.32013	0.000108054	0.000235136
3	chr11:128782321:T:C	128782321	NA,C	NA,T	NA,1	NA,inf	NA,inf	NA,0.30435	0.000107992	0.000234217
3	chr11:128134134:T:G	128134134	NA,G	NA,T	NA,1	NA,inf	NA,inf	NA,0.28133	0.000107937	0.000234286
3	chr11:128693497:C:T	128693497	T,T	C,C	1,1	inf,inf	inf,inf	0.173712,1.28362	0.000107934	0.000232912
3	chr11:128112338:G:A	128112338	NA,A	NA,G	NA,1	NA,-inf	NA,inf	NA,0.339411	0.000107829	0.000234863
3	chr11:129064350:T:C	129064350	NA,C	NA,T	NA,1	NA,-inf	NA,inf	NA,0.327508	0.000107803	0.000234919
3	chr11:128215279:C:CT	128215279	CT,CT	C,C	1,1	inf,-inf	inf,inf	0.0276509,1.44196	0.000107773	0.000232946
3	chr11:128190262:A:G	128190262	G,G	A,A	1,1	-inf,-inf	inf,inf	0.287371,1.3141	0.000107712	0.000233488
3	chr11:128739500:A:C	128739500	NA,C	NA,A	NA,1	NA,inf	NA,inf	NA,0.275967	0.000107702	0.000233214
3	chr11:128755710:G:T	128755710	NA,T	NA,G	NA,1	NA,-inf	NA,inf	NA,0.332079	0.000107685	0.000234839
3	chr11:128902719:G:A	128902719	NA,A	NA,G	NA,1	NA,inf	NA,inf	NA,0.276543	0.000107676	0.000233617
3	chr11:128859413:G:A	128859413	NA,A	NA,G	NA,1	NA,-inf	NA,inf	NA,0.309774	0.000107664	0.000234347
3	chr11:128437752:TCAAA:T	128437752	NA,T	NA,TCAAA	NA,1	NA,inf	NA,inf	NA,0.254882	0.000107643	0.000232703
3	chr11:128802746:A:T	128802746	NA,T	NA,A	NA,1	NA,inf	NA,inf	NA,0.316452	0.000107635	0.000233867
3	chr11:128666428:C:T	128666428	NA,T	NA,C	NA,1	NA,-inf	NA,inf	NA,0.33437	0.000107577	0.000234395
3	chr11:129068355:T:C	129068355	NA,C	NA,T	NA,1	NA,-inf	NA,inf	NA,0.325486	0.000107576	0.000234439
3	chr11:128775187:A:C	128775187	NA,C	NA,A	NA,1	NA,inf	NA,inf	NA,0.276237	0.000107516	0.000233223
```
