## Supplementary material for "Characterization of shared and ancestry-specific signals driving complex traits using multi-ancestry fine-mapping": susiex_nc3.cs80.snp

```
BP	SNP	PIP(CS1)	LogBF(CS1,Pop1)	LogBF(CS1,Pop2)	PIP(CS2)	LogBF(CS2,Pop1)	LogBF(CS2,Pop2)	PIP(CS3)	LogBF(CS3,Pop1)	LogBF(CS3,Pop2)
127960841	chr11:127960841:T:C	5.00032e-06	-1.50734	-0.977058	2.64519e-05	-1.50842	-1.0474	2.64936e-05	-1.50831	-1.0473
127961006	chr11:127961006:GAATT:G	3.35269e-06	-1.51654	-1.36759	1.8462e-05	-1.54645	-1.36899	1.84869e-05	-1.54646	-1.36899
127961087	chr11:127961087:G:A	3.51047e-06	-1.47631	-1.36184	2.13017e-05	-1.40288	-1.36948	2.13295e-05	-1.40293	-1.36948
127961398	chr11:127961398:T:C	1.57921e-05	-1.19804e-10	-1.33439	8.9401e-05	-1.19804e-10	-1.33801	8.95253e-05	-1.19804e-10	-1.33799
127961399	chr11:127961399:G:A	1.58453e-05	-1.19804e-10	-1.33103	8.97738e-05	-1.19804e-10	-1.33385	8.98991e-05	-1.19804e-10	-1.33382
127961797	chr11:127961797:G:T	1.44351e-05	-0.0938427	-1.33039	8.47428e-05	-0.0878217	-1.3037	8.48961e-05	-0.0873451	-1.30373
127961908	chr11:127961908:A:C	1.55869e-05	-1.19804e-10	-1.34747	8.81494e-05	-1.19804e-10	-1.35211	8.82702e-05	-1.19804e-10	-1.3521
127961930	chr11:127961930:C:T	3.48129e-06	-1.49504	-1.35146	2.08748e-05	-1.42655	-1.36605	2.09024e-05	-1.4266	-1.36604
127962845	chr11:127962845:A:G	0.00013937	1.84348	-1.00025	0.000719927	1.77842	-1.03042	0.000721173	1.77877	-1.03039
127963261	chr11:127963261:G:T	5.64248e-06	-1.13442	-1.22916	3.26365e-05	-1.12497	-1.22074	3.26771e-05	-1.12506	-1.22077
127963287	chr11:127963287:C:T	6.04138e-06	-1.13477	-1.1605	3.41036e-05	-1.11313	-1.18861	3.41485e-05	-1.11317	-1.18862
127963536	chr11:127963536:AGAAGTATTCAGT:A	1.59147e-05	-1.19804e-10	-1.32665	9.00162e-05	-1.19804e-10	-1.33116	9.01416e-05	-1.19804e-10	-1.33113
127963733	chr11:127963733:G:A	5.11187e-06	-1.43676	-1.02557	3.40548e-05	-1.35428	-0.948898	3.40963e-05	-1.35434	-0.948978
127964652	chr11:127964652:T:C	2.15838e-05	-1.02196	-3.62583e-10	0.000121901	-1.02794	-3.62583e-10	0.000122064	-1.02796	-3.62583e-10
127965022	chr11:127965022:G:A	1.55606e-05	-1.19804e-10	-1.34916	8.82067e-05	-1.19804e-10	-1.35146	8.8329e-05	-1.19804e-10	-1.35144
127965052	chr11:127965052:C:G	1.63039e-05	-1.3025	-3.62583e-10	9.60309e-05	-1.26648	-3.62583e-10	9.61713e-05	-1.26638	-3.62583e-10
127965473	chr11:127965473:C:A	2.51622e-05	-0.868555	-3.62583e-10	0.000130173	-0.962281	-3.62583e-10	0.000130346	-0.962311	-3.62583e-10
127965576	chr11:127965576:G:A	4.56224e-05	1.09616	-1.36966	0.000272982	1.14592	-1.36766	0.000273654	1.14702	-1.36767
127965581	chr11:127965581:A:G	1.57378e-05	-1.19804e-10	-1.33783	8.92024e-05	-1.19804e-10	-1.34024	8.93263e-05	-1.19804e-10	-1.34021
127966058	chr11:127966058:C:G	1.54396e-05	-1.19804e-10	-1.35696	8.75596e-05	-1.19804e-10	-1.35883	8.76805e-05	-1.19804e-10	-1.35881
127966131	chr11:127966131:A:G	3.1526e-06	-1.57831	-1.36737	1.76827e-05	-1.5897	-1.36886	1.77068e-05	-1.5897	-1.36886
127966223	chr11:127966223:T:C	3.18524e-06	-1.57243	-1.36294	1.78146e-05	-1.58533	-1.3658	1.78388e-05	-1.58533	-1.3658
127966272	chr11:127966272:A:G	1.68634e-05	0.0176541	-1.28641	9.67191e-05	0.0479868	-1.30732	9.69563e-05	0.0490756	-1.30732
127966513	chr11:127966513:C:T	1.78846e-05	-1.39342	0.183461	9.5224e-05	-1.41068	0.135764	9.53585e-05	-1.41076	0.135897
127966663	chr11:127966663:C:T	3.65487e-06	-1.48988	-1.30795	2.25218e-05	-1.42623	-1.29043	2.25516e-05	-1.42628	-1.29042
127966896	chr11:127966896:A:G	5.65747e-06	-1.3214	-1.03952	3.08078e-05	-1.40618	-0.997203	3.08473e-05	-1.40618	-0.997276
127966942	chr11:127966942:T:C	3.54244e-06	-1.45944	-1.36964	2.18597e-05	-1.38171	-1.36479	2.18878e-05	-1.38177	-1.36481
127967470	chr11:127967470:G:T	4.15418e-06	-1.59154	-1.07824	2.47157e-05	-1.57883	-1.04488	2.47491e-05	-1.57883	-1.04489
127967579	chr11:127967579:A:G	8.31613e-06	-0.818782	-1.15692	4.23079e-05	-0.923695	-1.16248	4.23643e-05	-0.923719	-1.16248
127967796	chr11:127967796:TG:T	1.68762e-05	-1.19804e-10	-1.26799	9.40825e-05	-1.19804e-10	-1.28697	9.4212e-05	-1.19804e-10	-1.28696
127968051	chr11:127968051:C:T	8.79313e-06	-0.673798	-1.24613	4.45007e-05	-0.787768	-1.24787	4.45601e-05	-0.787793	-1.24787
127968556	chr11:127968556:C:T	2.52588e-05	-1.19804e-10	-0.864726	0.000149675	-1.19804e-10	-0.822681	0.000149871	-1.19804e-10	-0.822733
127968679	chr11:127968679:G:A	2.42214e-05	-1.19804e-10	-0.906662	0.000139077	-1.19804e-10	-0.896117	0.000139268	-1.19804e-10	-0.896105
127969047	chr11:127969047:T:C	8.29355e-06	-0.686747	-1.29167	4.19347e-05	-0.80206	-1.29297	4.19908e-05	-0.802084	-1.29297
127969196	chr11:127969196:T:C	1.53702e-05	-1.19804e-10	-1.36147	8.75717e-05	-1.19804e-10	-1.35869	8.76905e-05	-1.19804e-10	-1.35869
127969407	chr11:127969407:G:A	3.15478e-06	-1.58719	-1.35778	1.76971e-05	-1.59599	-1.36176	1.77212e-05	-1.59599	-1.36176
127969426	chr11:127969426:T:C	3.15983e-06	-1.57396	-1.36942	1.7746e-05	-1.58656	-1.36843	1.77701e-05	-1.58656	-1.36843
127969451	chr11:127969451:G:A	2.07292e-05	0.300199	-1.36256	0.000119324	0.318592	-1.36789	0.00011955	0.319119	-1.36789
127969639	chr11:127969639:T:C	3.57997e-05	0.846548	-1.36251	0.00021542	0.893501	-1.35206	0.000215939	0.894551	-1.35206
127969693	chr11:127969693:T:G	1.24961e-05	-1.56849	-3.62583e-10	7.01826e-05	-1.58005	-3.62583e-10	7.02779e-05	-1.58005	-3.62583e-10
127969897	chr11:127969897:C:A	0.000137835	2.20183	-1.36967	0.000860264	2.29576	-1.36966	0.000862892	2.29744	-1.36966
127970015	chr11:127970015:C:T	3.19313e-06	-1.57909	-1.35381	1.78527e-05	-1.59054	-1.35846	1.7877e-05	-1.59054	-1.35846
127970248	chr11:127970248:C:T	3.63797e-05	0.867302	-1.36719	0.0002181	0.913862	-1.36005	0.000218626	0.914915	-1.36006
127970456	chr11:127970456:T:C	3.1793e-06	-1.58078	-1.35646	1.77932e-05	-1.59165	-1.36068	1.78174e-05	-1.59165	-1.36068
127970745	chr11:127970745:G:A	2.07358e-05	-1.19804e-10	-1.06204	0.000115795	-1.19804e-10	-1.07933	0.000115959	-1.19804e-10	-1.07927
127971130	chr11:127971130:C:T	1.26425e-05	-1.55684	-3.62583e-10	7.05205e-05	-1.57524	-3.62583e-10	7.06159e-05	-1.57525	-3.62583e-10
127971440	chr11:127971440:G:A	2.53218e-05	-0.862232	-3.62583e-10	0.000130885	-0.956827	-3.62583e-10	0.000131059	-0.956859	-3.62583e-10
127971612	chr11:127971612:A:G	3.91446e-05	0.942206	-1.36884	0.000234346	0.989362	-1.36371	0.000234915	0.990431	-1.36371
127971883	chr11:127971883:G:A	3.24617e-06	-1.55194	-1.36449	1.79888e-05	-1.5744	-1.36699	1.80132e-05	-1.57441	-1.36699
127972211	chr11:127972211:A:G	3.16389e-06	-1.58331	-1.35879	1.7729e-05	-1.59338	-1.36256	1.77531e-05	-1.59338	-1.36256
127972364	chr11:127972364:C:A	3.23775e-06	-1.55294	-1.36608	1.79552e-05	-1.57517	-1.3681	1.79795e-05	-1.57518	-1.3681
127972540	chr11:127972540:A:G	1.53033e-05	-1.19804e-10	-1.36583	8.72473e-05	-1.19804e-10	-1.3624	8.7366e-05	-1.19804e-10	-1.3624
127972782	chr11:127972782:G:A	5.39178e-06	-1.54875	-0.860267	2.79232e-05	-1.54635	-0.955338	2.79671e-05	-1.54627	-0.955213
127972856	chr11:127972856:A:G	3.28862e-06	-1.55413	-1.3493	1.83842e-05	-1.57564	-1.34401	1.84091e-05	-1.57565	-1.34401
127972972	chr11:127972972:A:G	1.93067e-05	0.221531	-1.35498	0.000107079	0.180788	-1.33837	0.000107341	0.181892	-1.33839
127973213	chr11:127973213:A:G	0.000258921	0.827449	0.635175	0.00321316	1.34725	0.89661	0.00322167	1.34866	0.896489
127973326	chr11:127973326:A:G	3.62384e-06	-1.43672	-1.36965	2.24866e-05	-1.35346	-1.36477	2.25154e-05	-1.35352	-1.36478
127973492	chr11:127973492:A:G	1.87368e-05	0.203322	-1.36673	0.000106709	0.208505	-1.36955	0.00010691	0.209025	-1.36955
127973676	chr11:127973676:A:T	3.30813e-06	-1.53816	-1.35935	1.8247e-05	-1.56412	-1.36303	1.82716e-05	-1.56413	-1.36303
127973836	chr11:127973836:C:T	3.05187e-05	-0.675558	-3.62583e-10	0.000169438	-0.698661	-3.62583e-10	0.000169674	-0.698626	-3.62583e-10
127974092	chr11:127974092:A:G	0.000156768	2.33052	-1.36965	0.000980568	2.42665	-1.36967	0.00098359	2.42837	-1.36967
127974209	chr11:127974209:TACC:T	1.71624e-05	-1.19804e-10	-1.25118	9.70389e-05	-1.19804e-10	-1.25603	9.71714e-05	-1.19804e-10	-1.25603
127974980	chr11:127974980:G:A	3.32067e-06	-1.52614	-1.36759	1.83748e-05	-1.555	-1.36517	1.83997e-05	-1.55501	-1.36517
127975192	chr11:127975192:G:T	3.83214e-05	0.894755	-1.34265	0.000232805	0.942786	-1.32373	0.000233368	0.943851	-1.32374
127975356	chr11:127975356:T:C	1.08757e-05	-0.33844	-1.36893	6.20968e-05	-0.333677	-1.36877	6.2241e-05	-0.332715	-1.36878
127975613	chr11:127975613:C:T	1.73567e-05	-1.23992	-3.62583e-10	8.52291e-05	-1.3858	-3.62583e-10	8.53448e-05	-1.38581	-3.62583e-10
127975760	chr11:127975760:C:T	3.36965e-06	-1.53855	-1.34054	1.89284e-05	-1.53742	-1.35306	1.89562e-05	-1.53733	-1.35304
127976051	chr11:127976051:T:C	1.20916e-05	-1.60138	-3.62583e-10	6.94e-05	-1.59126	-3.62583e-10	6.94948e-05	-1.59126	-3.62583e-10
127976186	chr11:127976186:T:G	1.7134e-05	0.114654	-1.36749	9.40248e-05	0.0714681	-1.35906	9.42529e-05	0.0725411	-1.35907
127976230	chr11:127976230:T:C	1.40999e-05	-0.0949848	-1.35275	7.89396e-05	-0.0970565	-1.36541	7.90855e-05	-0.0965751	-1.3654
127976286	chr11:127976286:A:T	3.23278e-05	-1.19804e-10	-0.617971	0.000190999	-1.19804e-10	-0.57888	0.000191254	-1.19804e-10	-0.578905
127976942	chr11:127976942:A:T	4.09318e-05	0.981282	-1.36327	0.000246377	1.02866	-1.35294	0.000246978	1.02974	-1.35295
127977173	chr11:127977173:C:T	2.59457e-05	-0.837893	-3.62583e-10	0.000134013	-0.933211	-3.62583e-10	0.000134191	-0.933243	-3.62583e-10
127977298	chr11:127977298:G:A	2.523e-05	0.343325	-1.20919	0.000148223	0.411757	-1.24418	0.000148414	0.41163	-1.24413
127977314	chr11:127977314:C:T	8.12101e-06	-0.737644	-1.2618	4.1222e-05	-0.848953	-1.26322	4.12772e-05	-0.848977	-1.26322
127977672	chr11:127977672:T:C	3.37698e-05	-1.19804e-10	-0.57433	0.000185018	-1.19804e-10	-0.610691	0.000185272	-1.19804e-10	-0.61068
127977717	chr11:127977717:A:G	3.59155e-06	-1.44568	-1.36964	2.22505e-05	-1.36385	-1.36493	2.2279e-05	-1.36391	-1.36495
127977727	chr11:127977727:T:C	3.34884e-06	-1.51678	-1.3685	1.84317e-05	-1.54756	-1.36951	1.84566e-05	-1.54758	-1.36951
127977745	chr11:127977745:C:T	2.65538e-05	-0.814724	-3.62583e-10	0.00013692	-0.911748	-3.62583e-10	0.000137102	-0.911781	-3.62583e-10
127977768	chr11:127977768:T:G	3.54742e-06	-1.51582	-1.31186	1.96012e-05	-1.51317	-1.34239	1.96307e-05	-1.51306	-1.34235
127978265	chr11:127978265:T:C	1.02077e-05	-0.401785	-1.36898	5.83199e-05	-0.396455	-1.36875	5.84539e-05	-0.395518	-1.36875
127978310	chr11:127978310:A:T	1.52878e-05	-1.19804e-10	-1.36684	8.70284e-05	-1.19804e-10	-1.36491	8.71466e-05	-1.19804e-10	-1.36492
127978441	chr11:127978441:G:A	3.71482e-06	-1.44333	-1.33824	2.03896e-05	-1.48591	-1.33021	2.04171e-05	-1.48593	-1.3302
127978510	chr11:127978510:G:A	1.15166e-05	-0.282133	-1.36798	6.68793e-05	-0.267513	-1.36074	6.70357e-05	-0.266535	-1.36075
127978878	chr11:127978878:C:A	1.68164e-05	-1.19804e-10	-1.27154	9.50402e-05	-1.19804e-10	-1.27685	9.51741e-05	-1.19804e-10	-1.2768
127979425	chr11:127979425:C:T	0.000144412	2.24843	-1.36966	0.000901421	2.34249	-1.36967	0.000904181	2.34419	-1.36967
127979962	chr11:127979962:T:C	1.14849e-05	-0.289131	-1.36374	6.69409e-05	-0.274624	-1.35271	6.70972e-05	-0.273649	-1.35272
127980119	chr11:127980119:A:G	3.32201e-06	-1.52371	-1.36962	1.83416e-05	-1.55314	-1.36883	1.83664e-05	-1.55315	-1.36883
127980351	chr11:127980351:A:T	0.000191525	1.16112	-3.62583e-10	0.00115457	1.22034	-3.62583e-10	0.00115614	1.22033	-3.62583e-10
127980729	chr11:127980729:A:C	2.70191e-05	-1.19804e-10	-0.797355	0.000160623	-1.19804e-10	-0.752089	0.000160832	-1.19804e-10	-0.752146
127980792	chr11:127980792:C:T	2.10165e-05	-1.19804e-10	-1.04859	0.000123993	-1.19804e-10	-1.01092	0.00012416	-1.19804e-10	-1.01094
127981202	chr11:127981202:G:A	1.29202e-05	-1.53511	-3.62583e-10	7.05138e-05	-1.57534	-3.62583e-10	7.06116e-05	-1.57531	-3.62583e-10
127981502	chr11:127981502:A:C	2.36702e-05	0.425951	-1.35563	0.000122675	0.313583	-1.33519	0.000122972	0.31466	-1.33521
127981590	chr11:127981590:C:T	3.29259e-06	-1.53356	-1.36867	1.82486e-05	-1.56003	-1.36703	1.82733e-05	-1.56004	-1.36703
127982523	chr11:127982523:G:C	2.48488e-05	-1.19804e-10	-0.881088	0.000142662	-1.19804e-10	-0.870667	0.000142859	-1.19804e-10	-0.870652
127982626	chr11:127982626:T:C	6.78686e-05	1.47388	-1.35021	0.000405685	1.50812	-1.33369	0.000406711	1.5093	-1.3337
127983219	chr11:127983219:T:A	1.73415e-05	-1.19804e-10	-1.2408	9.64676e-05	-1.19804e-10	-1.26194	9.66006e-05	-1.19804e-10	-1.26192
127983280	chr11:127983280:T:C	1.21223e-05	-1.59885	-3.62583e-10	6.95016e-05	-1.5898	-3.62583e-10	6.96014e-05	-1.58972	-3.62583e-10
127983315	chr11:127983315:A:G	4.61831e-05	1.09978	-1.36107	0.000296389	1.21285	-1.35232	0.000297138	1.21402	-1.35233
127983570	chr11:127983570:T:C	1.54144e-05	-1.19804e-10	-1.3586	8.7868e-05	-1.19804e-10	-1.35531	8.79872e-05	-1.19804e-10	-1.35532
127983771	chr11:127983771:C:T	3.42227e-06	-1.49419	-1.36941	1.87611e-05	-1.52973	-1.36964	1.87864e-05	-1.52974	-1.36964
127983899	chr11:127983899:A:G	2.70482e-05	-1.19804e-10	-0.796279	0.000160903	-1.19804e-10	-0.750345	0.000161113	-1.19804e-10	-0.750403
127984493	chr11:127984493:T:C	3.40979e-06	-1.4981	-1.36915	1.87425e-05	-1.53266	-1.36769	1.87678e-05	-1.53267	-1.36769
127984518	chr11:127984518:G:A	1.51247e-05	-1.37757	-3.62583e-10	8.51175e-05	-1.38711	-3.62583e-10	8.52269e-05	-1.38719	-3.62583e-10
127984565	chr11:127984565:C:T	1.02354e-05	-0.399932	-1.36811	5.83853e-05	-0.394707	-1.36938	5.85195e-05	-0.39377	-1.36938
127984818	chr11:127984818:G:A	8.53817e-06	-0.646606	-1.30275	4.31038e-05	-0.763939	-1.3036	4.31615e-05	-0.763964	-1.30359
127984869	chr11:127984869:A:G	4.24645e-06	-1.27815	-1.36966	2.69144e-05	-1.17361	-1.36488	2.69482e-05	-1.1737	-1.36489
127985361	chr11:127985361:A:C	1.54395e-05	-1.19804e-10	-1.35697	8.80266e-05	-1.19804e-10	-1.35351	8.8146e-05	-1.19804e-10	-1.35351
127985916	chr11:127985916:T:A	5.89771e-05	1.3481	-1.36485	0.000350099	1.38226	-1.35519	0.000350978	1.38341	-1.35519
127986211	chr11:127986211:A:G	1.21154e-05	-1.59942	-3.62583e-10	6.87888e-05	-1.60011	-3.62583e-10	6.88822e-05	-1.60011	-3.62583e-10
127986482	chr11:127986482:A:G	3.39779e-06	-1.51509	-1.35568	1.88225e-05	-1.54509	-1.351	1.88479e-05	-1.5451	-1.351
127986757	chr11:127986757:G:A	1.64806e-05	-1.19804e-10	-1.29171	9.31771e-05	-1.19804e-10	-1.29664	9.3308e-05	-1.19804e-10	-1.2966
127987016	chr11:127987016:A:G	6.01761e-05	1.35884	-1.35547	0.000358781	1.39236	-1.34079	0.000359681	1.39351	-1.3408
127987442	chr11:127987442:G:C	2.85498e-05	-1.19804e-10	-0.742248	0.000156966	-1.19804e-10	-0.77512	0.000157181	-1.19804e-10	-0.775111
127988222	chr11:127988222:G:A	4.17413e-06	-1.29738	-1.36761	2.19896e-05	-1.3755	-1.36508	2.20178e-05	-1.37558	-1.36508
127989384	chr11:127989384:A:G	1.63952e-05	-1.19804e-10	-1.29691	9.20572e-05	-1.19804e-10	-1.30874	9.21847e-05	-1.19804e-10	-1.30871
127989468	chr11:127989468:T:C	1.52627e-05	-1.19804e-10	-1.36849	8.68256e-05	-1.19804e-10	-1.36725	8.69436e-05	-1.19804e-10	-1.36725
127990697	chr11:127990697:A:G	5.32393e-06	-1.05222	-1.36947	3.20181e-05	-0.995181	-1.36966	3.20581e-05	-0.995295	-1.36966
127991405	chr11:127991405:T:C	1.72805e-05	-1.19804e-10	-1.24432	9.76816e-05	-1.19804e-10	-1.24943	9.78202e-05	-1.19804e-10	-1.24938
127991856	chr11:127991856:A:G	3.35151e-06	-1.51483	-1.36966	1.84585e-05	-1.54631	-1.36931	1.84834e-05	-1.54632	-1.36931
127992260	chr11:127992260:A:G	3.39639e-06	-1.50169	-1.3695	1.86531e-05	-1.53555	-1.36959	1.86782e-05	-1.53556	-1.36959
127992301	chr11:127992301:C:G	3.39922e-06	-1.50091	-1.36944	1.86887e-05	-1.53491	-1.36831	1.8714e-05	-1.53493	-1.36831
127992359	chr11:127992359:A:G	1.09026e-05	-0.339856	-1.36505	6.35675e-05	-0.324127	-1.35492	6.37149e-05	-0.323169	-1.35492
127992640	chr11:127992640:A:C	6.21141e-05	1.38041	-1.34534	0.000370969	1.41191	-1.32693	0.000371902	1.41306	-1.32694
127992846	chr11:127992846:T:C	2.00531e-05	0.273964	-1.36948	0.000132287	0.420698	-1.36687	0.000132601	0.42171	-1.36688
127992847	chr11:127992847:G:A	6.26645e-05	1.39372	-1.34982	0.000375556	1.43015	-1.33289	0.000376501	1.43131	-1.33289
127992887	chr11:127992887:G:A	3.42046e-06	-1.51007	-1.35405	1.8936e-05	-1.54096	-1.34912	1.89615e-05	-1.54097	-1.34912
127993170	chr11:127993170:A:G	2.65899e-05	-0.813367	-3.62583e-10	0.000137145	-0.910107	-3.62583e-10	0.000137328	-0.910139	-3.62583e-10
127993249	chr11:127993249:T:C	2.04407e-05	0.288032	-1.3644	0.000133939	0.434817	-1.36858	0.000134258	0.435832	-1.36857
127993448	chr11:127993448:A:G	6.48331e-06	-0.956444	-1.26822	3.27904e-05	-1.08552	-1.25549	3.28338e-05	-1.08556	-1.25549
127993477	chr11:127993477:T:G	4.34246e-06	-1.25579	-1.36967	2.75987e-05	-1.14866	-1.36471	2.76333e-05	-1.14876	-1.36473
127993615	chr11:127993615:T:C	3.51519e-06	-1.49486	-1.34195	1.94368e-05	-1.52983	-1.33415	1.9463e-05	-1.52984	-1.33415
127993704	chr11:127993704:G:A	5.87322e-05	1.34315	-1.36406	0.000349554	1.37945	-1.35394	0.000350431	1.3806	-1.35394
127994156	chr11:127994156:T:G	1.53296e-05	-1.19804e-10	-1.36411	8.73411e-05	-1.19804e-10	-1.36132	8.74597e-05	-1.19804e-10	-1.36133
127994332	chr11:127994332:T:C	4.31585e-06	-1.26607	-1.36554	2.76489e-05	-1.16052	-1.35104	2.76832e-05	-1.16061	-1.35107
127994345	chr11:127994345:T:C	4.46144e-06	-1.23277	-1.36565	2.87141e-05	-1.12248	-1.35128	2.87497e-05	-1.12258	-1.35131
127994655	chr11:127994655:A:G	3.51057e-06	-1.47934	-1.35878	1.93144e-05	-1.5167	-1.35359	1.93404e-05	-1.51672	-1.35359
127994762	chr11:127994762:C:T	1.62377e-05	-1.19804e-10	-1.30656	9.11045e-05	-1.19804e-10	-1.31914	9.1228e-05	-1.19804e-10	-1.31915
127995154	chr11:127995154:C:A	1.81327e-05	-1.19804e-10	-1.19618	0.000104276	-1.19804e-10	-1.18411	0.000104418	-1.19804e-10	-1.18411
127995300	chr11:127995300:A:T	8.92419e-06	-0.567142	-1.33799	5.16934e-05	-0.5444	-1.34142	5.17566e-05	-0.544553	-1.3414
127995504	chr11:127995504:T:C	9.12194e-06	-0.531834	-1.35138	5.29254e-05	-0.508363	-1.3539	5.29898e-05	-0.508518	-1.35389
127995541	chr11:127995541:A:G	1.92023e-05	-1.13887	-3.62583e-10	0.00011098	-1.12179	-3.62583e-10	0.00011114	-1.12172	-3.62583e-10
127995634	chr11:127995634:A:G	8.72212e-06	-0.585239	-1.3428	5.05344e-05	-0.562602	-1.34589	5.05962e-05	-0.562754	-1.34588
127995835	chr11:127995835:C:T	2.70535e-05	-0.796082	-3.62583e-10	0.000139406	-0.893752	-3.62583e-10	0.000139592	-0.893785	-3.62583e-10
127995860	chr11:127995860:C:T	4.51734e-06	-1.21898	-1.36699	2.90778e-05	-1.10686	-1.35431	2.91139e-05	-1.10695	-1.35434
127996014	chr11:127996014:AG:A	4.1455e-06	-1.30709	-1.36478	2.64164e-05	-1.20775	-1.34941	2.64493e-05	-1.20784	-1.34944
127996484	chr11:127996484:C:A	5.06899e-06	-1.10777	-1.36299	3.03453e-05	-1.05378	-1.36472	3.03836e-05	-1.05389	-1.36472
127996578	chr11:127996578:T:A	5.04186e-06	-1.10692	-1.3692	3.02184e-05	-1.05313	-1.36957	3.02563e-05	-1.05324	-1.36957
127996590	chr11:127996590:T:C	6.68587e-06	-0.877951	-1.31595	3.34448e-05	-1.01458	-1.30667	3.34889e-05	-1.01462	-1.30667
127996634	chr11:127996634:G:A	4.39083e-06	-1.24909	-1.36529	2.82043e-05	-1.14115	-1.35052	2.82392e-05	-1.14124	-1.35055
127996681	chr11:127996681:A:C	3.46458e-06	-1.4888	-1.36251	1.90751e-05	-1.52454	-1.35823	1.91008e-05	-1.52455	-1.35823
127996724	chr11:127996724:C:T	4.31845e-06	-1.26568	-1.36532	2.76758e-05	-1.16	-1.35059	2.77101e-05	-1.16009	-1.35062
127996781	chr11:127996781:G:T	5.09794e-06	-1.09882	-1.36624	3.05408e-05	-1.04463	-1.36745	3.05791e-05	-1.04474	-1.36744
127996782	chr11:127996782:G:A	5.07804e-06	-1.10147	-1.36751	3.04278e-05	-1.04735	-1.36844	3.0466e-05	-1.04746	-1.36844
127997012	chr11:127997012:G:GTGAAC	4.92694e-06	-1.1298	-1.36938	2.94897e-05	-1.07747	-1.36964	2.95268e-05	-1.07758	-1.36963
127997259	chr11:127997259:T:C	5.14944e-06	-1.08599	-1.36902	3.09067e-05	-1.0307	-1.36947	3.09454e-05	-1.03082	-1.36947
127997477	chr11:127997477:A:G	5.22904e-06	-1.07037	-1.36931	3.14116e-05	-1.01436	-1.36961	3.14509e-05	-1.01447	-1.36961
127997581	chr11:127997581:A:C	1.34386e-05	-1.49577	-3.62583e-10	7.23288e-05	-1.54992	-3.62583e-10	7.24299e-05	-1.54989	-3.62583e-10
127997625	chr11:127997625:C:T	2.16977e-05	-1.19804e-10	-1.01669	0.00012224	-1.19804e-10	-1.02516	0.000122408	-1.19804e-10	-1.02515
127997679	chr11:127997679:G:T	1.74127e-05	-1.2367	-3.62583e-10	9.39967e-05	-1.28789	-3.62583e-10	9.41184e-05	-1.28795	-3.62583e-10
127998313	chr11:127998313:T:C	8.33592e-06	-0.659888	-1.31344	4.21262e-05	-0.77736	-1.31312	4.21826e-05	-0.777384	-1.31312
127998747	chr11:127998747:G:T	4.6948e-05	1.04416	-1.28902	0.000281874	1.06727	-1.25696	0.00028256	1.06835	-1.25697
127999011	chr11:127999011:T:A	8.68251e-06	-0.588096	-1.34449	5.05014e-05	-0.585676	-1.32347	5.06128e-05	-0.584816	-1.32349
127999193	chr11:127999193:A:C	7.50343e-06	-0.746417	-1.33212	4.38125e-05	-0.743763	-1.30746	4.3906e-05	-0.742973	-1.30748
127999291	chr11:127999291:G:A	3.32864e-06	-1.54116	-1.35018	1.83343e-05	-1.56601	-1.35636	1.83592e-05	-1.56602	-1.35636
127999320	chr11:127999320:A:G	4.31491e-06	-1.26994	-1.36188	2.76351e-05	-1.16802	-1.34404	2.76691e-05	-1.16812	-1.34408
127999337	chr11:127999337:A:C	3.43092e-05	0.677657	-1.23614	0.000208232	0.703598	-1.19609	0.00020872	0.704595	-1.19611
127999907	chr11:127999907:C:T	4.22459e-06	-1.28338	-1.36959	2.66973e-05	-1.18328	-1.3633	2.67307e-05	-1.18337	-1.36332
128000156	chr11:128000156:A:G	4.43366e-05	0.973925	-1.27601	0.000267061	0.998336	-1.24201	0.000267706	0.999399	-1.24202
128000287	chr11:128000287:T:C	1.64666e-05	-1.19804e-10	-1.29256	9.30886e-05	-1.19804e-10	-1.29759	9.32192e-05	-1.19804e-10	-1.29755
128000319	chr11:128000319:A:T	3.63435e-06	-1.43475	-1.36872	1.97891e-05	-1.47921	-1.36681	1.98157e-05	-1.47923	-1.36681
128000477	chr11:128000477:C:G	4.46211e-05	0.980131	-1.27582	0.000268798	1.00439	-1.24158	0.000269447	1.00546	-1.24159
128001782	chr11:128001782:C:T	1.54352e-05	-1.19804e-10	-1.35725	8.79943e-05	-1.19804e-10	-1.35387	8.81133e-05	-1.19804e-10	-1.35388
128002641	chr11:128002641:C:T	9.32644e-06	-0.709126	-1.15192	4.69442e-05	-0.816478	-1.16571	4.70066e-05	-0.816507	-1.16571
128002846	chr11:128002846:T:C	8.14486e-05	0.306074	-3.62583e-10	0.000432887	0.239331	-3.62583e-10	0.00043341	0.239177	-3.62583e-10
128003085	chr11:128003085:A:T	4.52452e-05	1.02716	-1.30896	0.000271222	1.0523	-1.28051	0.00027188	1.05337	-1.28052
128003259	chr11:128003259:G:A	1.1294e-05	-0.305025	-1.3646	6.253e-05	-0.325884	-1.36962	6.26424e-05	-0.325449	-1.36962
128003382	chr11:128003382:TG:T	1.08373e-05	-0.355248	-1.35566	6.04087e-05	-0.38939	-1.34062	6.05452e-05	-0.388481	-1.34064
128004459	chr11:128004459:G:A	3.56151e-06	-1.45421	-1.3695	1.94286e-05	-1.49599	-1.3684	1.94548e-05	-1.49601	-1.3684
128004731	chr11:128004731:A:C	4.21756e-05	0.894884	-1.24694	0.000255252	0.919145	-1.20804	0.000255864	0.920191	-1.20805
128004847	chr11:128004847:G:C	0.000157121	0.6086	0.354519	0.00186869	1.10207	0.59978	0.00187353	1.10342	0.599658
128004950	chr11:128004950:T:C	0.000133559	2.12906	-1.32841	0.000831024	2.21987	-1.32836	0.000833575	2.22154	-1.32832
128005577	chr11:128005577:C:T	1.52526e-05	-1.19804e-10	-1.36915	8.663e-05	-1.19804e-10	-1.3695	8.67481e-05	-1.19804e-10	-1.3695
128005713	chr11:128005713:T:C	1.83813e-05	-1.19804e-10	-1.18257	0.00010676	-1.19804e-10	-1.16057	0.000106902	-1.19804e-10	-1.16059
128006177	chr11:128006177:G:A	1.89435e-05	-1.19804e-10	-1.15244	0.000110202	-1.19804e-10	-1.12883	0.000110349	-1.19804e-10	-1.12886
128006302	chr11:128006302:T:C	1.54018e-05	-1.19804e-10	-1.35941	8.76834e-05	-1.19804e-10	-1.35741	8.7802e-05	-1.19804e-10	-1.35742
128006429	chr11:128006429:T:C	4.77493e-06	-1.35108	-1.17944	2.54446e-05	-1.3516	-1.24304	2.54858e-05	-1.35142	-1.24296
128006523	chr11:128006523:A:G	1.28717e-05	-1.53887	-3.62583e-10	7.2654e-05	-1.54544	-3.62583e-10	7.27479e-05	-1.54551	-3.62583e-10
128006656	chr11:128006656:C:T	6.95382e-06	-0.908156	-1.24645	3.85624e-05	-0.911062	-1.26781	3.86118e-05	-0.911139	-1.26781
128007036	chr11:128007036:T:C	1.39695e-05	-0.109769	-1.34725	9.08505e-05	0.011021	-1.33295	9.1055e-05	0.0119163	-1.33296
128007107	chr11:128007107:G:A	2.07557e-05	-1.19804e-10	-1.06108	0.000121069	-1.19804e-10	-1.03478	0.000121231	-1.19804e-10	-1.03481
128007116	chr11:128007116:C:T	0.000636265	-1.19804e-10	2.36172	0.00410704	-1.19804e-10	2.48931	0.00411457	-1.19804e-10	2.48978
128007191	chr11:128007191:C:T	4.58214e-06	-1.337	-1.23473	3.00817e-05	-1.24702	-1.18021	3.01159e-05	-1.24713	-1.18032
128007852	chr11:128007852:G:A	4.37114e-05	1.01343	-1.32972	0.000260515	1.03782	-1.3063	0.000261146	1.03888	-1.30631
128008121	chr11:128008121:G:C	3.08149e-05	0.617262	-1.28316	0.000197546	0.713559	-1.25873	0.000198021	0.714607	-1.25874
128008271	chr11:128008271:A:G	3.54583e-06	-1.50135	-1.32678	2.0004e-05	-1.49435	-1.34086	2.00339e-05	-1.49424	-1.34085
128009313	chr11:128009313:C:T	2.01969e-05	0.25175	-1.34012	0.000125171	0.317924	-1.31939	0.000125456	0.318848	-1.3194
128009902	chr11:128009902:A:T	3.71445e-06	-1.45347	-1.32819	2.04265e-05	-1.49411	-1.3202	2.0454e-05	-1.49413	-1.3202
128010729	chr11:128010729:G:A	4.46846e-05	1.03807	-1.33234	0.000265803	1.06124	-1.30963	0.000266448	1.06231	-1.30964
128010793	chr11:128010793:A:C	4.43051e-05	0.996305	-1.2991	0.000265512	1.01978	-1.26926	0.000266154	1.02084	-1.26927
128010946	chr11:128010946:T:A	1.53178e-05	-1.19804e-10	-1.36489	8.69347e-05	-1.19804e-10	-1.36599	8.70541e-05	-1.19804e-10	-1.36598
128011421	chr11:128011421:A:G	2.42394e-05	0.447692	-1.35361	0.000142394	0.46519	-1.33774	0.000142722	0.46613	-1.33774
128011478	chr11:128011478:G:A	5.9745e-06	-1.42221	-0.884191	4.04296e-05	-1.34524	-0.786341	4.04722e-05	-1.34535	-0.786544
128011595	chr11:128011595:TAACTC:T	1.52828e-05	-1.19804e-10	-1.36717	8.69989e-05	-1.19804e-10	-1.36525	8.71171e-05	-1.19804e-10	-1.36525
128011975	chr11:128011975:T:C	8.36342e-06	-0.6081	-1.36193	3.834e-05	-0.847014	-1.33764	3.83962e-05	-0.846872	-1.33768
128012499	chr11:128012499:A:C	4.84006e-06	-1.34866	-1.16832	3.20535e-05	-1.26104	-1.10269	3.20893e-05	-1.26116	-1.10283
128012966	chr11:128012966:A:T	2.11451e-05	-1.19804e-10	-1.04249	0.000119483	-1.19804e-10	-1.04797	0.000119658	-1.19804e-10	-1.04787
128013299	chr11:128013299:T:A	3.59543e-06	-1.44468	-1.36956	1.95639e-05	-1.48794	-1.36952	1.95902e-05	-1.48796	-1.36952
128013591	chr11:128013591:T:C	2.92029e-05	0.568124	-1.28775	0.000186463	0.660852	-1.26377	0.000186908	0.66189	-1.26378
128013891	chr11:128013891:G:T	3.49368e-06	-1.47508	-1.36787	1.90861e-05	-1.51301	-1.36918	1.91118e-05	-1.51303	-1.36918
128013965	chr11:128013965:A:G	4.80177e-06	-1.39878	-1.12613	3.17313e-05	-1.31912	-1.05472	3.17666e-05	-1.31923	-1.05486
128014149	chr11:128014149:A:G	1.40273e-05	-0.580267	-0.872624	6.95168e-05	-0.696159	-0.893419	6.96084e-05	-0.696192	-0.893431
128014209	chr11:128014209:T:G	4.22744e-05	0.973969	-1.32369	0.000251907	0.996735	-1.29882	0.000252515	0.997793	-1.29883
128014316	chr11:128014316:G:A	3.52386e-06	-1.47375	-1.36059	1.93578e-05	-1.51135	-1.3567	1.93839e-05	-1.51137	-1.3567
128014653	chr11:128014653:T:C	2.94128e-05	0.575858	-1.28833	0.000187986	0.670153	-1.26493	0.000188435	0.671189	-1.26495
128015663	chr11:128015663:C:T	1.23696e-05	-0.488359	-1.0903	6.14977e-05	-0.613261	-1.09889	6.15797e-05	-0.613296	-1.09888
128015963	chr11:128015963:CT:C	1.54863e-05	-1.19804e-10	-1.35395	8.77947e-05	-1.19804e-10	-1.35615	8.79162e-05	-1.19804e-10	-1.35612
128016007	chr11:128016007:C:T	1.13028e-05	-0.399024	-1.26982	6.77062e-05	-0.386078	-1.22989	6.78625e-05	-0.385125	-1.2299
128016157	chr11:128016157:A:G	0.000148682	2.25368	-1.34577	0.000926264	2.34578	-1.34577	0.000929121	2.34748	-1.34574
128016995	chr11:128016995:A:G	4.99239e-05	1.1471	-1.3305	0.000297274	1.16774	-1.30423	0.000298	1.16883	-1.30424
128017214	chr11:128017214:C:T	5.00937e-06	-1.35492	-1.12767	3.33477e-05	-1.26769	-1.05647	3.33846e-05	-1.2678	-1.05661
128017463	chr11:128017463:G:A	5.1255e-05	1.18799	-1.34508	0.000303296	1.20715	-1.32359	0.00030404	1.20825	-1.3236
128018047	chr11:128018047:A:G	4.87454e-05	1.13385	-1.34114	0.000289199	1.15409	-1.31812	0.000289906	1.15517	-1.31813
128018101	chr11:128018101:C:T	3.55409e-06	-1.46682	-1.35898	1.93413e-05	-1.5061	-1.3628	1.93673e-05	-1.50612	-1.3628
128018449	chr11:128018449:G:T	4.60452e-06	-1.36635	-1.20051	3.02659e-05	-1.28085	-1.14027	3.03e-05	-1.28096	-1.1404
128018806	chr11:128018806:G:A	9.7753e-06	-0.446357	-1.36768	5.68421e-05	-0.429933	-1.36094	5.69729e-05	-0.428999	-1.36093
128018874	chr11:128018874:C:T	3.60903e-06	-1.44494	-1.36552	1.97038e-05	-1.48827	-1.36207	1.97304e-05	-1.48828	-1.36207
128019759	chr11:128019759:T:C	1.52703e-05	-1.19804e-10	-1.36799	8.67011e-05	-1.19804e-10	-1.36868	8.68194e-05	-1.19804e-10	-1.36868
128019977	chr11:128019977:C:T	1.5746e-05	-1.19804e-10	-1.33731	8.91656e-05	-1.19804e-10	-1.34065	8.92889e-05	-1.19804e-10	-1.34063
128020261	chr11:128020261:T:G	4.5711e-06	-1.39142	-1.18273	3.00078e-05	-1.30985	-1.11983	3.00416e-05	-1.30996	-1.11996
128020752	chr11:128020752:G:C	4.92091e-06	-1.30299	-1.19741	3.26555e-05	-1.20825	-1.13688	3.26919e-05	-1.20837	-1.13701
128021095	chr11:128021095:G:T	2.25562e-05	0.388043	-1.36593	0.000138159	0.452309	-1.35505	0.000138479	0.453263	-1.35505
128021659	chr11:128021659:G:A	1.12833e-05	-0.306839	-1.36374	6.17972e-05	-0.360744	-1.34654	6.1937e-05	-0.359831	-1.34656
128022921	chr11:128022921:G:T	1.55527e-05	-1.19804e-10	-1.34967	8.81182e-05	-1.19804e-10	-1.35247	8.82391e-05	-1.19804e-10	-1.35246
128023053	chr11:128023053:T:C	6.43305e-06	-1.05841	-1.17404	3.53716e-05	-1.0574	-1.20784	3.54171e-05	-1.05747	-1.20785
128023118	chr11:128023118:T:C	2.14961e-05	-1.02603	-3.62583e-10	0.000120463	-1.0398	-3.62583e-10	0.000120611	-1.03993	-3.62583e-10
128023299	chr11:128023299:A:T	1.95749e-05	-1.11965	-3.62583e-10	0.000107126	-1.15714	-3.62583e-10	0.000107287	-1.157	-3.62583e-10
128023666	chr11:128023666:A:G	7.11845e-06	-1.1604	-0.970812	4.17755e-05	-1.12198	-0.976859	4.18245e-05	-1.1221	-0.97692
128024400	chr11:128024400:G:A	4.53955e-06	-1.4677	-1.11337	2.40589e-05	-1.50974	-1.1409	2.40911e-05	-1.50976	-1.14091
128024402	chr11:128024402:A:G	1.68083e-05	-1.19804e-10	-1.27203	9.38019e-05	-1.19804e-10	-1.28996	9.39311e-05	-1.19804e-10	-1.28995
128025032	chr11:128025032:A:G	7.38529e-05	1.51351	-1.30533	0.000408468	1.5173	-1.33603	0.000409505	1.51846	-1.33602
128025576	chr11:128025576:A:G	5.13917e-06	-1.39775	-1.05926	2.69787e-05	-1.39345	-1.14265	2.70223e-05	-1.39329	-1.14256
128025588	chr11:128025588:C:T	2.60893e-05	-0.832375	-3.62583e-10	0.00013442	-0.930177	-3.62583e-10	0.000134599	-0.930209	-3.62583e-10
128025992	chr11:128025992:G:A	6.03427e-06	-1.40317	-0.893278	3.16636e-05	-1.39636	-0.979614	3.17147e-05	-1.39621	-0.97952
128026580	chr11:128026580:A:G	1.82768e-05	-1.18827	-3.62583e-10	0.00010728	-1.15571	-3.62583e-10	0.000107417	-1.15579	-3.62583e-10
128026839	chr11:128026839:C:T	1.29229e-05	-1.53489	-3.62583e-10	7.28982e-05	-1.54208	-3.62583e-10	7.29967e-05	-1.54209	-3.62583e-10
128026975	chr11:128026975:T:C	4.42042e-06	-1.42993	-1.17773	2.88054e-05	-1.3568	-1.11379	2.88381e-05	-1.35689	-1.11392
128026986	chr11:128026986:G:C	4.62458e-06	-1.43848	-1.12403	3.03333e-05	-1.36687	-1.05203	3.03673e-05	-1.36697	-1.05218
128026992	chr11:128026992:C:A	1.43955e-05	-0.0584458	-1.36853	7.99621e-05	-0.0860039	-1.36359	8.01084e-05	-0.085535	-1.36359
128027103	chr11:128027103:G:A	4.57947e-06	-1.44828	-1.12403	2.99855e-05	-1.3784	-1.05203	3.00192e-05	-1.37849	-1.05218
128027302	chr11:128027302:T:C	2.15452e-05	0.326122	-1.34987	0.000129281	0.392268	-1.36143	0.000129433	0.392075	-1.36142
128027385	chr11:128027385:A:G	1.46526e-05	-0.042031	-1.36725	8.1748e-05	-0.0666685	-1.36084	8.18977e-05	-0.0661969	-1.36084
128027615	chr11:128027615:G:A	1.5267e-05	-1.19804e-10	-1.36821	8.66926e-05	-1.19804e-10	-1.36878	8.68111e-05	-1.19804e-10	-1.36877
128027806	chr11:128027806:C:T	1.94274e-05	0.188236	-1.31545	0.000114913	0.249501	-1.33647	0.000115051	0.249316	-1.33645
128028073	chr11:128028073:G:A	2.48094e-05	0.441258	-1.32393	0.000139638	0.400533	-1.29262	0.000139994	0.401728	-1.29263
128028567	chr11:128028567:A:G	5.30413e-06	-1.44991	-0.975505	3.4829e-05	-1.38148	-0.899214	3.48677e-05	-1.38157	-0.899377
128029276	chr11:128029276:T:G	5.19276e-05	-1.19804e-10	-0.144048	0.000288405	-1.19804e-10	-0.166782	0.000288814	-1.19804e-10	-0.166724
128029320	chr11:128029320:C:T	8.10714e-06	-0.633267	-1.36789	4.4183e-05	-0.673619	-1.36919	4.42598e-05	-0.673242	-1.36919
128029611	chr11:128029611:G:A	1.26093e-05	-1.55946	-3.62583e-10	7.06863e-05	-1.57289	-3.62583e-10	7.07835e-05	-1.57288	-3.62583e-10
128029701	chr11:128029701:G:A	1.52582e-05	-1.19804e-10	-1.36878	8.665e-05	-1.19804e-10	-1.36927	8.67681e-05	-1.19804e-10	-1.36927
128029824	chr11:128029824:G:A	1.58414e-05	-1.33127	-3.62583e-10	8.75116e-05	-1.35938	-3.62583e-10	8.76283e-05	-1.3594	-3.62583e-10
128029896	chr11:128029896:C:T	4.81027e-06	-1.42277	-1.10038	3.13701e-05	-1.3484	-1.03689	3.14056e-05	-1.3485	-1.03702
128030023	chr11:128030023:A:G	2.82821e-05	-1.19804e-10	-0.751671	0.000168465	-1.19804e-10	-0.704418	0.000168682	-1.19804e-10	-0.704493
128030075	chr11:128030075:C:T	4.83469e-06	-1.42638	-1.0917	3.12555e-05	-1.35419	-1.03477	3.12913e-05	-1.35428	-1.03488
128030200	chr11:128030200:A:G	2.46374e-05	-1.19804e-10	-0.889633	0.000137443	-1.19804e-10	-0.90794	0.000137641	-1.19804e-10	-0.907861
128030206	chr11:128030206:G:A	1.86615e-05	0.163086	-1.33052	0.000107057	0.189793	-1.34758	0.000107327	0.190957	-1.34758
128030266	chr11:128030266:G:C	5.81572e-05	1.3262	-1.35695	0.000327515	1.32858	-1.36819	0.000328336	1.32972	-1.36819
128030384	chr11:128030384:A:G	1.63947e-05	-1.19804e-10	-1.29694	9.27559e-05	-1.19804e-10	-1.30118	9.28862e-05	-1.19804e-10	-1.30113
128030903	chr11:128030903:A:T	0.00038509	2.83139	-0.971807	0.00322222	3.14122	-0.894538	0.00323281	3.14313	-0.894533
128030951	chr11:128030951:G:C	4.46305e-06	-1.54135	-1.05671	2.87725e-05	-1.44065	-1.03108	2.88105e-05	-1.44065	-1.03111
128031249	chr11:128031249:G:A	4.07146e-06	-1.41246	-1.27744	2.2817e-05	-1.37452	-1.32913	2.28482e-05	-1.37458	-1.32905
128031362	chr11:128031362:G:T	7.57516e-06	-1.59651	-0.472513	4.73021e-05	-1.59283	-0.381761	4.73682e-05	-1.59284	-0.381717
128031542	chr11:128031542:G:A	1.52584e-05	-1.19804e-10	-1.36877	8.67599e-05	-1.19804e-10	-1.368	8.68778e-05	-1.19804e-10	-1.368
128031679	chr11:128031679:G:T	5.58527e-06	-1.5242	-0.849569	3.16559e-05	-1.51308	-0.863142	3.16988e-05	-1.51303	-0.863202
128032044	chr11:128032044:G:A	1.54846e-05	-1.35405	-3.62583e-10	8.7756e-05	-1.35659	-3.62583e-10	8.78793e-05	-1.35654	-3.62583e-10
128032452	chr11:128032452:G:T	1.59463e-05	-1.19804e-10	-1.32467	9.10981e-05	-1.19804e-10	-1.31921	9.12221e-05	-1.19804e-10	-1.31921
128032602	chr11:128032602:G:C	7.72124e-06	-0.983783	-1.06614	4.39469e-05	-0.969903	-1.07826	4.40177e-05	-0.969742	-1.07817
128032667	chr11:128032667:C:T	1.62686e-05	-1.30466	-3.62583e-10	9.19984e-05	-1.30937	-3.62583e-10	9.21212e-05	-1.3094	-3.62583e-10
128032805	chr11:128032805:G:A	4.71192e-06	-1.19726	-1.34654	2.71615e-05	-1.19358	-1.33577	2.7209e-05	-1.19317	-1.33579
128033144	chr11:128033144:C:T	1.53572e-05	-1.19804e-10	-1.36231	8.73352e-05	-1.19804e-10	-1.36139	8.74535e-05	-1.19804e-10	-1.3614
128033447	chr11:128033447:G:A	5.38501e-06	-1.14193	-1.26835	2.92424e-05	-1.17027	-1.28526	2.92887e-05	-1.17013	-1.28518
128033807	chr11:128033807:T:C	4.99258e-05	0.419785	-0.603146	0.000211762	0.218648	-0.694334	0.000212265	0.219343	-0.694014
128033830	chr11:128033830:T:C	5.21011e-05	0.499063	-0.639777	0.000220889	0.295361	-0.728849	0.000221416	0.296071	-0.728536
128034446	chr11:128034446:A:T	1.47812e-05	-1.40054	-3.62583e-10	8.11806e-05	-1.43447	-3.62583e-10	8.12942e-05	-1.43443	-3.62583e-10
128035161	chr11:128035161:C:A	1.53771e-05	-1.19804e-10	-1.36102	8.7496e-05	-1.19804e-10	-1.35955	8.76148e-05	-1.19804e-10	-1.35956
128035883	chr11:128035883:G:T	6.2595e-06	-0.915603	-1.3442	3.58804e-05	-0.91574	-1.33521	3.59338e-05	-0.915565	-1.33526
128035974	chr11:128035974:A:T	5.78275e-06	-0.971922	-1.3671	3.2545e-05	-0.991746	-1.35678	3.26063e-05	-0.991183	-1.35682
128036236	chr11:128036236:C:T	3.5946e-05	-1.19804e-10	-0.511882	0.000198048	-1.19804e-10	-0.542637	0.000198337	-1.19804e-10	-0.542541
128036891	chr11:128036891:G:A	1.70609e-05	-1.19804e-10	-1.25711	9.5532e-05	-1.19804e-10	-1.27168	9.56712e-05	-1.19804e-10	-1.27159
128037521	chr11:128037521:C:T	4.4389e-06	-1.24429	-1.3592	2.4818e-05	-1.25533	-1.36425	2.48536e-05	-1.25528	-1.36423
128037566	chr11:128037566:G:T	1.53494e-05	-1.19804e-10	-1.36282	8.73873e-05	-1.19804e-10	-1.3608	8.75059e-05	-1.19804e-10	-1.3608
128038158	chr11:128038158:A:G	1.81868e-05	-1.19804e-10	-1.1932	0.000102212	-1.19804e-10	-1.20409	0.000102352	-1.19804e-10	-1.20408
128038242	chr11:128038242:TG:T	3.9221e-06	-1.48217	-1.2451	2.27831e-05	-1.48653	-1.21859	2.28181e-05	-1.48632	-1.21863
128038552	chr11:128038552:A:C	1.94174e-05	-0.833198	-0.294529	0.000110195	-0.820067	-0.308826	0.000110391	-0.819877	-0.308603
128038587	chr11:128038587:C:T	2.34241e-05	-1.19804e-10	-0.940133	0.000127695	-1.19804e-10	-0.9815	0.000127875	-1.19804e-10	-0.981453
128038736	chr11:128038736:C:T	1.79704e-05	-1.19804e-10	-1.20517	0.000101881	-1.19804e-10	-1.20734	0.000102023	-1.19804e-10	-1.20731
128038962	chr11:128038962:G:A	7.3517e-05	-1.19804e-10	0.203618	0.000409301	-1.19804e-10	0.183304	0.000409894	-1.19804e-10	0.18339
128039103	chr11:128039103:A:T	1.31806e-05	-1.51515	-3.62583e-10	7.48157e-05	-1.51612	-3.62583e-10	7.49155e-05	-1.51615	-3.62583e-10
128039248	chr11:128039248:A:G	1.03933e-05	-0.747331	-1.0054	5.0748e-05	-0.858802	-1.04547	5.08496e-05	-0.858346	-1.04529
128039348	chr11:128039348:A:C	3.96974e-06	-1.3536	-1.3616	2.3684e-05	-1.3091	-1.35725	2.37224e-05	-1.30885	-1.35724
128039360	chr11:128039360:A:G	6.18679e-06	-0.952617	-1.31887	3.45582e-05	-0.959568	-1.32893	3.46136e-05	-0.959391	-1.32887
128039501	chr11:128039501:A:G	3.78554e-06	-1.43535	-1.32736	2.18738e-05	-1.43594	-1.30992	2.19084e-05	-1.43569	-1.30995
128039545	chr11:128039545:T:C	7.56746e-05	-1.19804e-10	0.232544	0.000421121	-1.19804e-10	0.211774	0.000421734	-1.19804e-10	0.211866
128039917	chr11:128039917:A:G	1.7937e-05	-1.19804e-10	-1.20703	0.000100833	-1.19804e-10	-1.21768	0.000100971	-1.19804e-10	-1.21767
128040110	chr11:128040110:T:C	3.2721e-05	-0.605881	-3.62583e-10	0.000171889	-0.684297	-3.62583e-10	0.000172133	-0.68424	-3.62583e-10
128040686	chr11:128040686:A:G	7.42002e-06	-1.49682	-0.592892	4.67139e-05	-1.52838	-0.458726	4.67685e-05	-1.52832	-0.458979
128040722	chr11:128040722:A:G	3.85204e-06	-1.59844	-1.14685	2.22163e-05	-1.60013	-1.13019	2.22435e-05	-1.60015	-1.13031
128040855	chr11:128040855:A:C	1.54814e-05	-1.19804e-10	-1.35426	8.826e-05	-1.19804e-10	-1.35086	8.83793e-05	-1.19804e-10	-1.35087
128041052	chr11:128041052:G:A	3.57655e-06	-1.59728	-1.22222	2.12305e-05	-1.56704	-1.20867	2.12555e-05	-1.56713	-1.20875
128041304	chr11:128041304:A:T	5.1087e-06	-1.09502	-1.36793	2.85533e-05	-1.1101	-1.36927	2.8606e-05	-1.10961	-1.36928
128041315	chr11:128041315:A:G	1.52732e-05	-1.19804e-10	-1.3678	8.66903e-05	-1.19804e-10	-1.3688	8.68086e-05	-1.19804e-10	-1.3688
128041591	chr11:128041591:A:T	3.10222e-05	-1.19804e-10	-0.659196	0.000169412	-1.19804e-10	-0.698813	0.000169672	-1.19804e-10	-0.698638
128041592	chr11:128041592:T:TC	3.10707e-05	-1.19804e-10	-0.657634	0.000169669	-1.19804e-10	-0.697296	0.00016993	-1.19804e-10	-0.697121
128041594	chr11:128041594:G:T	3.11176e-05	-1.19804e-10	-0.656126	0.00016992	-1.19804e-10	-0.695818	0.000170181	-1.19804e-10	-0.695643
128041642	chr11:128041642:G:A	1.55497e-05	-1.19804e-10	-1.34986	8.85227e-05	-1.19804e-10	-1.34789	8.86429e-05	-1.19804e-10	-1.34789
128041790	chr11:128041790:G:T	2.32299e-05	-1.19804e-10	-0.948457	0.00013623	-1.19804e-10	-0.916802	0.000136396	-1.19804e-10	-0.916945
128042384	chr11:128042384:G:A	1.74775e-05	-1.23298	-3.62583e-10	9.89037e-05	-1.237	-3.62583e-10	9.90441e-05	-1.23694	-3.62583e-10
128042575	chr11:128042575:G:A	3.22324e-05	-1.19804e-10	-0.620928	0.000178034	-1.19804e-10	-0.649173	0.00017828	-1.19804e-10	-0.649151
128042676	chr11:128042676:T:C	3.99475e-05	-1.19804e-10	-0.406333	0.000220462	-1.19804e-10	-0.435419	0.000220786	-1.19804e-10	-0.435312
128042947	chr11:128042947:G:A	3.80337e-06	-1.60038	-1.15763	2.29633e-05	-1.60175	-1.0955	2.29919e-05	-1.60174	-1.09562
128043320	chr11:128043320:G:A	4.66171e-06	-1.46987	-1.08464	2.52493e-05	-1.54084	-1.06151	2.52817e-05	-1.54074	-1.06169
128043472	chr11:128043472:G:A	5.16883e-06	-1.29477	-1.15648	2.87032e-05	-1.33955	-1.13459	2.87441e-05	-1.3395	-1.13457
128044229	chr11:128044229:C:T	1.58384e-05	-1.5812	0.249737	9.78134e-05	-1.53712	0.289037	9.79178e-05	-1.53724	0.288866
128044517	chr11:128044517:A:C	1.59843e-05	-1.57647	0.254179	9.90833e-05	-1.52904	0.293856	9.91881e-05	-1.52917	0.293682
128044767	chr11:128044767:A:G	1.60224e-05	-1.31991	-3.62583e-10	9.14521e-05	-1.31533	-3.62583e-10	9.15848e-05	-1.31524	-3.62583e-10
128044803	chr11:128044803:G:T	4.13945e-06	-1.5214	-1.15193	2.27249e-05	-1.57504	-1.13264	2.2754e-05	-1.57497	-1.1328
128045013	chr11:128045013:C:T	3.10707e-05	-1.19804e-10	-0.657634	0.000169669	-1.19804e-10	-0.697296	0.00016993	-1.19804e-10	-0.697121
128045080	chr11:128045080:G:A	1.21089e-05	-1.59996	-3.62583e-10	6.92156e-05	-1.59392	-3.62583e-10	6.93091e-05	-1.59393	-3.62583e-10
128045170	chr11:128045170:G:A	3.89586e-06	-1.601	-1.13298	2.3619e-05	-1.60139	-1.06771	2.36483e-05	-1.60138	-1.06784
128045219	chr11:128045219:A:G	2.31211e-05	-1.25991	0.306756	0.000127455	-1.31526	0.331875	0.000127665	-1.3152	0.332101
128045893	chr11:128045893:A:C	2.10228e-05	-1.2667	0.218414	0.000115838	-1.32146	0.242512	0.000116029	-1.3214	0.242732
128046200	chr11:128046200:A:G	3.83967e-06	-1.59979	-1.14872	2.21573e-05	-1.59892	-1.13406	2.21842e-05	-1.59895	-1.13418
128046419	chr11:128046419:C:T	5.3348e-06	-1.28768	-1.13197	2.91693e-05	-1.33494	-1.12308	2.92111e-05	-1.33489	-1.12306
128047222	chr11:128047222:T:C	1.95848e-05	-1.19804e-10	-1.11914	0.000113779	-1.19804e-10	-1.09689	0.000113921	-1.19804e-10	-1.09701
128047643	chr11:128047643:G:A	3.52174e-06	-1.6018	-1.23314	2.11886e-05	-1.60028	-1.1774	2.12157e-05	-1.60027	-1.1775
128047852	chr11:128047852:A:G	3.07939e-06	-1.59978	-1.36939	1.75404e-05	-1.59702	-1.36963	1.75636e-05	-1.59705	-1.36963
128048006	chr11:128048006:T:C	3.14436e-05	-1.19804e-10	-0.645703	0.000171384	-1.19804e-10	-0.687239	0.000171648	-1.19804e-10	-0.687061
128048247	chr11:128048247:T:G	1.57899e-05	-1.19804e-10	-1.33453	8.92525e-05	-1.19804e-10	-1.33968	8.93751e-05	-1.19804e-10	-1.33967
128048501	chr11:128048501:C:G	2.98663e-05	-1.19804e-10	-0.697168	0.000166888	-1.19804e-10	-0.713823	0.000167123	-1.19804e-10	-0.71378
128049360	chr11:128049360:A:G	1.58746e-05	-1.19804e-10	-1.32918	8.97536e-05	-1.19804e-10	-1.33408	8.98767e-05	-1.19804e-10	-1.33407
128049393	chr11:128049393:A:G	3.08989e-06	-1.59647	-1.36929	1.75174e-05	-1.60013	-1.36782	1.75407e-05	-1.60015	-1.36783
128049460	chr11:128049460:G:A	1.61193e-05	-1.19804e-10	-1.31388	9.10503e-05	-1.19804e-10	-1.31973	9.11751e-05	-1.19804e-10	-1.31973
128049808	chr11:128049808:T:C	1.39385e-05	-1.45924	-3.62583e-10	9.04881e-05	-1.32593	-3.62583e-10	9.06136e-05	-1.3259	-3.62583e-10
128050045	chr11:128050045:A:ATG	1.88068e-05	-1.19804e-10	-1.15968	0.000109146	-1.19804e-10	-1.13846	0.000109283	-1.19804e-10	-1.13856
128050190	chr11:128050190:G:A	1.40449e-05	-0.788677	-0.662961	8.04825e-05	-0.770991	-0.672116	8.06202e-05	-0.770802	-0.671956
128050226	chr11:128050226:C:T	1.90652e-05	-1.19804e-10	-1.14603	0.000110756	-1.19804e-10	-1.12382	0.000110895	-1.19804e-10	-1.12393
128050544	chr11:128050544:G:A	4.33105e-05	-1.19804e-10	-0.325503	0.000242018	-1.19804e-10	-0.342136	0.000242359	-1.19804e-10	-0.342089
128050789	chr11:128050789:G:A	2.11024e-05	-1.19804e-10	-1.04451	0.000123234	-1.19804e-10	-1.01706	0.000123386	-1.19804e-10	-1.01719
128050958	chr11:128050958:A:C	3.60279e-06	-1.59775	-1.21444	2.13403e-05	-1.5684	-1.20215	2.13655e-05	-1.56849	-1.20224
128051194	chr11:128051194:G:A	6.11268e-06	-1.2174	-1.06614	3.41773e-05	-1.19577	-1.10381	3.42365e-05	-1.19551	-1.10371
128051344	chr11:128051344:CAT:C	3.33885e-06	-1.52466	-1.36361	1.80588e-05	-1.5756	-1.36192	1.80842e-05	-1.57553	-1.36194
128051462	chr11:128051462:C:T	4.48179e-06	-1.22479	-1.36909	2.27707e-05	-1.33865	-1.36702	2.2806e-05	-1.33844	-1.36704
128051661	chr11:128051661:G:A	5.153e-06	-1.30324	-1.15108	2.82027e-05	-1.34932	-1.14241	2.8243e-05	-1.34927	-1.14239
128051708	chr11:128051708:T:C	4.0508e-06	-1.35556	-1.33942	2.2115e-05	-1.39844	-1.33645	2.21463e-05	-1.3984	-1.33644
128051738	chr11:128051738:G:A	4.30077e-06	-1.33892	-1.29619	2.35046e-05	-1.38246	-1.29149	2.3538e-05	-1.38242	-1.29148
128052275	chr11:128052275:T:C	2.81853e-05	-1.19804e-10	-0.7551	0.000157625	-1.19804e-10	-0.770928	0.000157846	-1.19804e-10	-0.770887
128052471	chr11:128052471:G:A	1.2817e-05	-1.54313	-3.62583e-10	8.01011e-05	-1.44786	-3.62583e-10	8.02118e-05	-1.44784	-3.62583e-10
128052591	chr11:128052591:T:C	1.90679e-05	-1.19804e-10	-1.14589	0.000110737	-1.19804e-10	-1.12399	0.000110876	-1.19804e-10	-1.1241
128052679	chr11:128052679:T:C	1.56334e-05	-1.19804e-10	-1.34449	8.90295e-05	-1.19804e-10	-1.34218	8.91503e-05	-1.19804e-10	-1.34218
128052873	chr11:128052873:T:C	1.54453e-05	-1.19804e-10	-1.3566	8.75273e-05	-1.19804e-10	-1.3592	8.76467e-05	-1.19804e-10	-1.35919
128053042	chr11:128053042:G:A	3.66297e-06	-1.60188	-1.19375	2.20715e-05	-1.60011	-1.13675	2.20993e-05	-1.6001	-1.13686
128053461	chr11:128053461:A:C	1.50431e-05	-1.38298	-3.62583e-10	8.38717e-05	-1.40186	-3.62583e-10	8.39845e-05	-1.40188	-3.62583e-10
128053677	chr11:128053677:A:G	5.63718e-06	-0.997165	-1.36735	2.71088e-05	-1.16594	-1.36535	2.7152e-05	-1.16569	-1.36537
128053724	chr11:128053724:G:C	3.57554e-06	-1.48514	-1.33465	1.8632e-05	-1.5611	-1.34517	1.86571e-05	-1.56113	-1.34515
128053989	chr11:128053989:T:C	2.27863e-05	-0.96774	-3.62583e-10	0.000138011	-0.903814	-3.62583e-10	0.000138203	-0.903782	-3.62583e-10
128054391	chr11:128054391:A:G	1.6602e-05	-1.19804e-10	-1.28437	9.36693e-05	-1.19804e-10	-1.29138	9.37981e-05	-1.19804e-10	-1.29136
128054753	chr11:128054753:T:C	1.6226e-05	-1.19804e-10	-1.30729	9.16369e-05	-1.19804e-10	-1.31331	9.17628e-05	-1.19804e-10	-1.3133
128055338	chr11:128055338:T:G	1.73979e-05	-1.19804e-10	-1.23755	9.98548e-05	-1.19804e-10	-1.22743	9.99876e-05	-1.19804e-10	-1.22746
128055575	chr11:128055575:G:A	1.56498e-05	-1.19804e-10	-1.34344	8.8597e-05	-1.19804e-10	-1.34705	8.87192e-05	-1.19804e-10	-1.34703
128055578	chr11:128055578:A:G	1.72466e-05	-1.19804e-10	-1.24629	9.89539e-05	-1.19804e-10	-1.23649	9.90856e-05	-1.19804e-10	-1.23652
128055586	chr11:128055586:C:T	1.76097e-05	-1.19804e-10	-1.22545	9.94399e-05	-1.19804e-10	-1.23159	9.95778e-05	-1.19804e-10	-1.23157
128055823	chr11:128055823:A:G	2.89727e-05	-1.19804e-10	-0.727544	0.000160413	-1.19804e-10	-0.753395	0.000160644	-1.19804e-10	-0.753316
128056119	chr11:128056119:C:G	3.48205e-05	-1.19804e-10	-0.543691	0.000191665	-1.19804e-10	-0.575395	0.000191929	-1.19804e-10	-0.575383
128057166	chr11:128057166:C:T	5.03138e-06	-1.50376	-0.974445	2.75426e-05	-1.56367	-0.951739	2.75769e-05	-1.56359	-0.951938
128057640	chr11:128057640:G:A	1.53944e-05	-1.19804e-10	-1.3599	8.76302e-05	-1.19804e-10	-1.35802	8.77492e-05	-1.19804e-10	-1.35802
128058303	chr11:128058303:AG:A	8.00475e-05	-1.19804e-10	0.288722	0.000446923	-1.19804e-10	0.27124	0.000447646	-1.19804e-10	0.271495
128058508	chr11:128058508:T:C	3.81324e-06	-1.59988	-1.15554	2.2052e-05	-1.5988	-1.13894	2.20788e-05	-1.59883	-1.13905
128058962	chr11:128058962:C:T	1.83079e-05	-1.19804e-10	-1.18656	0.000101353	-1.19804e-10	-1.21253	0.000101493	-1.19804e-10	-1.21251
128059472	chr11:128059472:C:A	3.89606e-06	-1.38571	-1.34822	2.02859e-05	-1.46761	-1.35362	2.03176e-05	-1.46746	-1.35356
128059506	chr11:128059506:G:T	3.40564e-06	-1.54884	-1.31963	1.85976e-05	-1.58074	-1.32737	1.86253e-05	-1.58068	-1.3273
128059509	chr11:128059509:T:A	9.92528e-06	-1.2454	-0.553414	5.55496e-05	-1.237	-0.576872	5.56373e-05	-1.23696	-0.576698
128059609	chr11:128059609:A:G	3.89224e-05	-1.19804e-10	-0.432328	0.000244448	-1.19804e-10	-0.332144	0.00024483	-1.19804e-10	-0.331941
128059732	chr11:128059732:C:T	5.20961e-06	-1.34327	-1.10012	2.91424e-05	-1.38371	-1.07524	2.91841e-05	-1.38366	-1.07522
128060053	chr11:128060053:C:T	5.26074e-06	-1.17681	-1.25682	2.61192e-05	-1.29826	-1.27022	2.61641e-05	-1.29804	-1.27008
128060976	chr11:128060976:A:G	1.79041e-05	-1.19804e-10	-1.20887	9.93099e-05	-1.19804e-10	-1.2329	9.94468e-05	-1.19804e-10	-1.23288
128061306	chr11:128061306:G:A	3.70816e-05	-0.480777	-3.62583e-10	0.000160017	-0.755867	-3.62583e-10	0.000160225	-0.755925	-3.62583e-10
128061325	chr11:128061325:G:A	1.52652e-05	-1.19804e-10	-1.36832	8.67422e-05	-1.19804e-10	-1.36821	8.68609e-05	-1.19804e-10	-1.3682
128061593	chr11:128061593:G:A	3.57835e-06	-1.48394	-1.33505	2.00275e-05	-1.49502	-1.33902	2.00557e-05	-1.49494	-1.33905
128061987	chr11:128061987:TTTACTTCCCTAGAC:T	1.66503e-05	-1.19804e-10	-1.28147	9.46982e-05	-1.19804e-10	-1.28045	9.48312e-05	-1.19804e-10	-1.28041
128062210	chr11:128062210:C:CA	2.36149e-05	-1.19804e-10	-0.932021	0.000128817	-1.19804e-10	-0.972754	0.000128997	-1.19804e-10	-0.972719
128063574	chr11:128063574:G:T	1.56153e-05	-1.19804e-10	-1.34565	8.89725e-05	-1.19804e-10	-1.34282	8.90951e-05	-1.19804e-10	-1.3428
128063640	chr11:128063640:A:G	3.27469e-06	-1.54703	-1.36064	1.78732e-05	-1.58967	-1.35817	1.7898e-05	-1.58962	-1.3582
128063708	chr11:128063708:C:T	1.63804e-05	-1.19804e-10	-1.29781	9.27066e-05	-1.19804e-10	-1.30171	9.28344e-05	-1.19804e-10	-1.30169
128064027	chr11:128064027:A:T	2.39375e-05	-0.918454	-3.62583e-10	0.000126839	-0.988231	-3.62583e-10	0.000127017	-0.988183	-3.62583e-10
128064906	chr11:128064906:G:A	1.14422e-05	-1.01681	-0.639781	5.39742e-05	-1.11539	-0.727245	5.40844e-05	-1.11502	-0.726939
128065450	chr11:128065450:G:A	5.61143e-06	-1.08249	-1.2866	2.91702e-05	-1.18115	-1.27685	2.92169e-05	-1.18083	-1.27693
128065801	chr11:128065801:T:A	1.52465e-05	-1.19804e-10	-1.36955	8.66571e-05	-1.19804e-10	-1.36919	8.67751e-05	-1.19804e-10	-1.36919
128065961	chr11:128065961:C:T	3.37155e-06	-1.60103	-1.2775	1.94754e-05	-1.6018	-1.26019	1.95024e-05	-1.60179	-1.26018
128066027	chr11:128066027:T:C	2.50434e-05	-1.19804e-10	-0.873289	0.000139408	-1.19804e-10	-0.89374	0.000139609	-1.19804e-10	-0.893662
128066258	chr11:128066258:G:A	5.41559e-06	-1.0593	-1.34532	3.06433e-05	-1.05063	-1.3581	3.07007e-05	-1.05014	-1.35808
128066368	chr11:128066368:A:G	7.44829e-06	-0.811032	-1.27488	4.04257e-05	-0.848898	-1.28278	4.0487e-05	-0.8487	-1.28283
128066452	chr11:128066452:G:C	2.28525e-05	-0.791731	-0.173107	0.000130886	-0.763131	-0.193691	0.000131121	-0.762931	-0.193456
128066572	chr11:128066572:T:C	6.93914e-06	-0.87085	-1.28587	3.7726e-05	-0.907476	-1.29332	3.77829e-05	-0.907285	-1.29336
128066695	chr11:128066695:A:G	3.72786e-05	0.322565	-0.798044	0.000162698	0.132446	-0.871699	0.000163076	0.133147	-0.87144
128066705	chr11:128066705:T:A	1.2468e-05	-1.57074	-3.62583e-10	7.04385e-05	-1.57641	-3.62583e-10	7.05358e-05	-1.57639	-3.62583e-10
128067192	chr11:128067192:T:A	1.22347e-05	-1.58962	-3.62583e-10	6.92341e-05	-1.59365	-3.62583e-10	6.93293e-05	-1.59364	-3.62583e-10
128067429	chr11:128067429:C:T	1.54984e-05	-1.35316	-3.62583e-10	8.48331e-05	-1.39046	-3.62583e-10	8.49523e-05	-1.39042	-3.62583e-10
128067755	chr11:128067755:TA:T	1.52735e-05	-1.19804e-10	-1.36778	8.68718e-05	-1.19804e-10	-1.36671	8.69901e-05	-1.19804e-10	-1.36671
128067871	chr11:128067871:A:G	3.47108e-05	0.197458	-0.744306	0.000152006	0.0142571	-0.821485	0.000152356	0.0149316	-0.821217
128068109	chr11:128068109:G:T	1.56494e-05	-1.34347	-3.62583e-10	8.5567e-05	-1.38185	-3.62583e-10	8.56873e-05	-1.3818	-3.62583e-10
128068343	chr11:128068343:AT:A	7.81541e-06	-1.50319	-0.534616	4.96287e-05	-1.52793	-0.398642	4.96864e-05	-1.52788	-0.3989
128068506	chr11:128068506:T:A	1.52463e-05	-1.19804e-10	-1.36956	8.66278e-05	-1.19804e-10	-1.36953	8.6746e-05	-1.19804e-10	-1.36952
128068603	chr11:128068603:C:T	4.45477e-06	-1.3333	-1.26662	2.46207e-05	-1.35145	-1.27611	2.46563e-05	-1.35132	-1.27616
128068963	chr11:128068963:C:T	4.07256e-06	-1.39864	-1.29099	2.11164e-05	-1.47528	-1.30581	2.11508e-05	-1.47513	-1.3057
128069059	chr11:128069059:G:T	3.33526e-06	-1.59424	-1.29511	1.94494e-05	-1.582	-1.28133	1.94774e-05	-1.58194	-1.28131
128069301	chr11:128069301:CAGGTCTCATG:C	1.5723e-05	-1.33878	-3.62583e-10	8.59854e-05	-1.37697	-3.62583e-10	8.61063e-05	-1.37692	-3.62583e-10
128069390	chr11:128069390:C:T	1.67726e-05	-1.27415	-3.62583e-10	9.56983e-05	-1.26995	-3.62583e-10	9.58379e-05	-1.26985	-3.62583e-10
128069449	chr11:128069449:T:C	2.85997e-05	-1.19804e-10	-0.740501	0.000158691	-1.19804e-10	-0.76419	0.000158922	-1.19804e-10	-0.764097
128069550	chr11:128069550:G:A	2.36268e-05	-0.233055	-0.698463	0.000105166	-0.396111	-0.779498	0.000105397	-0.395552	-0.77922
128069724	chr11:128069724:C:T	3.76354e-06	-1.44288	-1.32566	2.19603e-05	-1.41533	-1.32658	2.19909e-05	-1.41531	-1.32657
128069753	chr11:128069753:C:T	3.67734e-06	-1.42725	-1.36446	2.14975e-05	-1.39876	-1.36445	2.15273e-05	-1.39873	-1.36445
128069767	chr11:128069767:G:T	2.5367e-05	-0.282505	-0.577943	0.000112415	-0.442756	-0.666193	0.000112664	-0.442209	-0.665889
128070150	chr11:128070150:C:T	1.56147e-05	-1.34568	-3.62583e-10	8.54372e-05	-1.38336	-3.62583e-10	8.55572e-05	-1.38332	-3.62583e-10
128070245	chr11:128070245:T:A	1.65383e-05	-1.19804e-10	-1.28822	9.52372e-05	-1.19804e-10	-1.27478	9.53606e-05	-1.19804e-10	-1.27484
128070456	chr11:128070456:G:A	4.78751e-06	-1.22603	-1.30186	2.94373e-05	-1.15419	-1.29469	2.94877e-05	-1.15385	-1.29468
128070482	chr11:128070482:CAA:C	1.52484e-05	-1.19804e-10	-1.36942	8.66615e-05	-1.19804e-10	-1.36914	8.67795e-05	-1.19804e-10	-1.36914
128070921	chr11:128070921:C:T	8.84508e-06	-1.29478	-0.619253	4.25009e-05	-1.3664	-0.715217	4.25813e-05	-1.36618	-0.714912
128071256	chr11:128071256:G:A	3.3006e-06	-1.58918	-1.31061	1.97623e-05	-1.57077	-1.27661	1.97886e-05	-1.57072	-1.27668
128071933	chr11:128071933:G:A	4.79811e-06	-1.15617	-1.3695	2.64439e-05	-1.18738	-1.36874	2.64835e-05	-1.18725	-1.36874
128071963	chr11:128071963:C:T	3.40179e-06	-1.50167	-1.36792	1.91148e-05	-1.512	-1.36868	1.91421e-05	-1.51193	-1.36869
128072296	chr11:128072296:C:T	1.52481e-05	-1.19804e-10	-1.36944	8.66181e-05	-1.19804e-10	-1.36964	8.67361e-05	-1.19804e-10	-1.36964
128072465	chr11:128072465:G:A	1.64221e-05	-1.19804e-10	-1.29527	9.44844e-05	-1.19804e-10	-1.28271	9.46073e-05	-1.19804e-10	-1.28277
128073321	chr11:128073321:T:C	1.83709e-05	-1.19804e-10	-1.18313	0.000101705	-1.19804e-10	-1.20907	0.000101845	-1.19804e-10	-1.20905
128073478	chr11:128073478:G:C	6.77739e-06	-0.886805	-1.2935	3.53597e-05	-0.957901	-1.30767	3.54114e-05	-0.957851	-1.30762
128073851	chr11:128073851:A:T	8.63747e-06	-1.29559	-0.642196	4.15718e-05	-1.36623	-0.737494	4.16503e-05	-1.36601	-0.737192
128074558	chr11:128074558:G:A	9.26501e-06	-1.19383	-0.673819	4.42179e-05	-1.27566	-0.766355	4.43027e-05	-1.2754	-0.766061
128075124	chr11:128075124:G:A	9.39492e-06	-1.20106	-0.65267	4.48075e-05	-1.28189	-0.746879	4.48936e-05	-1.28163	-0.74658
128075418	chr11:128075418:T:G	4.22143e-06	-1.4637	-1.19003	2.21738e-05	-1.5246	-1.20763	2.221e-05	-1.52449	-1.20748
128077001	chr11:128077001:G:C	1.22614e-05	-1.58744	-3.62583e-10	7.07709e-05	-1.5717	-3.62583e-10	7.08656e-05	-1.57172	-3.62583e-10
128077005	chr11:128077005:T:A	7.25311e-06	-1.22667	-0.885803	3.58886e-05	-1.33353	-0.917196	3.59554e-05	-1.33331	-0.916922
128077298	chr11:128077298:C:G	3.40663e-06	-1.51196	-1.35622	1.94021e-05	-1.50682	-1.35895	1.94295e-05	-1.50676	-1.35896
128077568	chr11:128077568:C:T	4.47393e-06	-1.38315	-1.21248	2.31771e-05	-1.46108	-1.2269	2.32158e-05	-1.46092	-1.22676
128078141	chr11:128078141:G:A	9.06894e-06	-0.91842	-0.970624	4.42103e-05	-1.04725	-0.99494	4.42984e-05	-1.04687	-0.994689
128078176	chr11:128078176:C:A	1.53622e-05	-1.19804e-10	-1.36199	8.74244e-05	-1.19804e-10	-1.36037	8.75434e-05	-1.19804e-10	-1.36037
128078255	chr11:128078255:T:G	6.36031e-06	-1.07245	-1.17137	3.19936e-05	-1.18165	-1.18396	3.20529e-05	-1.18132	-1.18379
128078343	chr11:128078343:A:G	4.33218e-06	-1.25928	-1.36854	2.46276e-05	-1.25889	-1.36839	2.46635e-05	-1.25879	-1.36839
128078501	chr11:128078501:AG:A	1.536e-05	-1.19804e-10	-1.36213	8.74104e-05	-1.19804e-10	-1.36053	8.75294e-05	-1.19804e-10	-1.36053
128078571	chr11:128078571:A:G	5.04262e-06	-1.1115	-1.36448	2.9851e-05	-1.07168	-1.36325	2.98962e-05	-1.07153	-1.36325
128078667	chr11:128078667:A:G	3.6085e-05	0.253829	-0.76185	0.000157786	0.06828	-0.838185	0.000158152	0.0689689	-0.837919
128078668	chr11:128078668:G:A	1.28046e-05	-1.54409	-3.62583e-10	7.21889e-05	-1.55186	-3.62583e-10	7.22892e-05	-1.55183	-3.62583e-10
128078820	chr11:128078820:T:C	3.19399e-05	-0.630043	-3.62583e-10	0.00017787	-0.650091	-3.62583e-10	0.000178099	-0.65017	-3.62583e-10
128078843	chr11:128078843:G:A	1.55755e-05	-1.3482	-3.62583e-10	8.519e-05	-1.38626	-3.62583e-10	8.53099e-05	-1.38622	-3.62583e-10
128078938	chr11:128078938:A:G	3.22045e-06	-1.58851	-1.33587	1.91309e-05	-1.57236	-1.30748	1.91569e-05	-1.57231	-1.30754
128078944	chr11:128078944:C:T	2.77705e-05	-1.19804e-10	-0.769926	0.000152541	-1.19804e-10	-0.80371	0.00015277	-1.19804e-10	-0.803576
128079116	chr11:128079116:G:C	6.71298e-06	-1.05563	-1.13422	3.36593e-05	-1.16654	-1.14831	3.37225e-05	-1.16621	-1.14813
128079360	chr11:128079360:T:C	4.76615e-06	-1.60211	-0.930251	2.90851e-05	-1.59806	-0.862863	2.9122e-05	-1.59804	-0.862974
128079952	chr11:128079952:C:A	6.08779e-06	-1.0384	-1.24921	3.06188e-05	-1.15028	-1.25925	3.06748e-05	-1.14994	-1.25912
128080027	chr11:128080027:A:G	4.51953e-06	-1.248	-1.33749	2.31527e-05	-1.35369	-1.33535	2.31895e-05	-1.35341	-1.3354
128080048	chr11:128080048:G:A	1.62112e-05	-1.19804e-10	-1.3082	9.07351e-05	-1.19804e-10	-1.3232	9.086e-05	-1.19804e-10	-1.32319
128080132	chr11:128080132:C:G	1.6006e-05	-1.19804e-10	-1.32094	9.11839e-05	-1.19804e-10	-1.31827	9.13075e-05	-1.19804e-10	-1.31827
128080406	chr11:128080406:C:T	3.87575e-06	-1.50329	-1.23587	2.15157e-05	-1.51532	-1.24704	2.15454e-05	-1.51525	-1.2471
128080567	chr11:128080567:G:C	6.1004e-06	-1.05929	-1.22625	3.07279e-05	-1.16878	-1.23719	3.07842e-05	-1.16845	-1.23705
128080671	chr11:128080671:T:C	6.50367e-05	-1.19804e-10	0.0810525	0.000406502	-1.19804e-10	0.176442	0.000407104	-1.19804e-10	0.176561
128080830	chr11:128080830:T:C	6.04422e-06	-1.0326	-1.26219	3.04052e-05	-1.14494	-1.27159	3.04607e-05	-1.1446	-1.27147
128080993	chr11:128080993:G:A	1.53341e-05	-1.19804e-10	-1.36382	8.71413e-05	-1.19804e-10	-1.36362	8.7261e-05	-1.19804e-10	-1.3636
128081167	chr11:128081167:A:G	3.99062e-06	-1.37051	-1.33945	2.68245e-05	-1.19531	-1.34652	2.68634e-05	-1.19523	-1.34651
128081544	chr11:128081544:T:C	2.37801e-05	-1.19804e-10	-0.925051	0.000132484	-1.19804e-10	-0.944688	0.000132674	-1.19804e-10	-0.944614
128082012	chr11:128082012:GGAAGGAAGGAAGGAAGGAAT:G	4.90557e-05	-1.19804e-10	-0.200943	0.000285478	-1.19804e-10	-0.176982	0.000285822	-1.19804e-10	-0.177139
128082016	chr11:128082016:GGAAGGAAGGAAGGAAT:G	1.52698e-05	-1.19804e-10	-1.36802	8.66636e-05	-1.19804e-10	-1.36911	8.6782e-05	-1.19804e-10	-1.36911
128082129	chr11:128082129:AGAAAGAAAAAGAAAG:A	6.75523e-06	-0.891085	-1.2925	3.35316e-05	-1.01779	-1.30087	3.35934e-05	-1.0174	-1.30077
128082184	chr11:128082184:A:C	6.15763e-06	-1.03507	-1.24114	3.094e-05	-1.14768	-1.25142	3.09967e-05	-1.14734	-1.25129
128082698	chr11:128082698:G:T	3.74783e-06	-1.58636	-1.18636	2.31067e-05	-1.56674	-1.12428	2.31366e-05	-1.56669	-1.1244
128082978	chr11:128082978:T:C	1.3003e-05	-1.52872	-3.62583e-10	7.19952e-05	-1.55455	-3.62583e-10	7.20918e-05	-1.55457	-3.62583e-10
128083008	chr11:128083008:G:A	2.06695e-05	-1.06524	-3.62583e-10	0.000124542	-1.00651	-3.62583e-10	0.000124715	-1.00648	-3.62583e-10
128083233	chr11:128083233:T:G	1.5317e-05	-1.19804e-10	-1.36494	8.71542e-05	-1.19804e-10	-1.36347	8.72727e-05	-1.19804e-10	-1.36347
128083249	chr11:128083249:C:G	3.11529e-05	-1.19804e-10	-0.654992	0.000173785	-1.19804e-10	-0.673325	0.000174036	-1.19804e-10	-0.673244
128083279	chr11:128083279:A:G	7.89817e-06	-0.772644	-1.25462	4.29611e-05	-0.809653	-1.2612	4.30262e-05	-0.809449	-1.26125
128083515	chr11:128083515:C:T	5.96856e-06	-1.07289	-1.2345	3.01188e-05	-1.18103	-1.24497	3.01737e-05	-1.1807	-1.24483
128083801	chr11:128083801:T:A	1.64243e-05	-1.29514	-3.62583e-10	9.49086e-05	-1.27823	-3.62583e-10	9.50293e-05	-1.27832	-3.62583e-10
128084240	chr11:128084240:T:C	1.26641e-05	-1.55513	-3.62583e-10	6.92813e-05	-1.59297	-3.62583e-10	6.9375e-05	-1.59298	-3.62583e-10
128084439	chr11:128084439:T:G	1.72694e-05	-1.19804e-10	-1.24496	9.90497e-05	-1.19804e-10	-1.23552	9.91844e-05	-1.19804e-10	-1.23553
128084492	chr11:128084492:G:A	5.82796e-06	-1.07382	-1.25742	2.94297e-05	-1.18198	-1.26716	2.9483e-05	-1.18165	-1.26704
128084853	chr11:128084853:T:C	0.000104235	-1.19804e-10	0.552751	0.000594967	-1.19804e-10	0.557359	0.000596027	-1.19804e-10	0.557778
128084953	chr11:128084953:T:C	1.52526e-05	-1.19804e-10	-1.36915	8.66318e-05	-1.19804e-10	-1.36948	8.67497e-05	-1.19804e-10	-1.36948
128085671	chr11:128085671:C:T	1.09618e-05	-1.02682	-0.672663	5.1807e-05	-1.12522	-0.758398	5.1912e-05	-1.12486	-0.758102
128085785	chr11:128085785:A:G	9.88307e-06	-0.861906	-0.941169	4.78498e-05	-0.997491	-0.965588	4.79463e-05	-0.997096	-0.965329
128085939	chr11:128085939:A:T	1.65335e-05	-1.19804e-10	-1.28851	9.52008e-05	-1.19804e-10	-1.27516	9.53242e-05	-1.19804e-10	-1.27522
128086375	chr11:128086375:C:T	3.91533e-06	-1.46304	-1.26595	2.17868e-05	-1.47602	-1.27382	2.18173e-05	-1.47594	-1.27387
128086562	chr11:128086562:T:C	1.80582e-05	-1.19804e-10	-1.2003	0.000103572	-1.19804e-10	-1.19088	0.000103714	-1.19804e-10	-1.19087
128086657	chr11:128086657:G:A	3.48229e-06	-1.49771	-1.34849	1.95452e-05	-1.50765	-1.35076	1.95727e-05	-1.50758	-1.35079
128087255	chr11:128087255:T:G	4.57018e-06	-1.22804	-1.34631	2.59994e-05	-1.22356	-1.34951	2.60383e-05	-1.22345	-1.34949
128088058	chr11:128088058:T:A	5.97529e-06	-1.02289	-1.28338	3.08845e-05	-1.12768	-1.27322	3.09345e-05	-1.12734	-1.2733
128088987	chr11:128088987:C:A	2.38208e-05	-1.19804e-10	-0.923338	0.000132705	-1.19804e-10	-0.943018	0.000132895	-1.19804e-10	-0.942945
128089236	chr11:128089236:T:G	4.22001e-05	0.415694	-0.76717	0.000183257	0.222902	-0.843158	0.000183687	0.223621	-0.842894
128089397	chr11:128089397:C:A	6.28483e-06	-1.00992	-1.24584	3.15083e-05	-1.12495	-1.25595	3.15663e-05	-1.1246	-1.25582
128089430	chr11:128089430:G:C	4.75313e-06	-1.35795	-1.17715	2.47154e-05	-1.45175	-1.17197	2.47518e-05	-1.45153	-1.17208
128089768	chr11:128089768:A:G	2.42347e-05	-1.19804e-10	-0.906114	0.000133257	-1.19804e-10	-0.938867	0.000133439	-1.19804e-10	-0.938866
128090229	chr11:128090229:T:C	2.51986e-05	-0.867112	-3.62583e-10	0.000147854	-0.834923	-3.62583e-10	0.000148069	-0.834831	-3.62583e-10
128090299	chr11:128090299:A:C	2.36684e-05	-0.929758	-3.62583e-10	0.000105539	-1.17206	-3.62583e-10	0.000105697	-1.17194	-3.62583e-10
128090355	chr11:128090355:T:C	2.35021e-05	-0.936808	-3.62583e-10	0.000108359	-1.14569	-3.62583e-10	0.000108502	-1.14574	-3.62583e-10
128090451	chr11:128090451:T:TTTC	9.37731e-06	-0.825859	-1.02975	4.552e-05	-0.960203	-1.05279	4.56101e-05	-0.959798	-1.05258
128091610	chr11:128091610:T:C	9.12663e-06	-0.87208	-1.01062	4.4265e-05	-1.00813	-1.03282	4.43531e-05	-1.00774	-1.03258
128091990	chr11:128091990:C:T	2.47375e-05	-1.0026	0.11702	0.000136346	-0.987912	0.0719647	0.000136583	-0.987845	0.0722731
128092005	chr11:128092005:A:T	1.58113e-05	-1.19804e-10	-1.33317	9.06654e-05	-1.19804e-10	-1.32397	9.07848e-05	-1.19804e-10	-1.32402
128092006	chr11:128092006:C:T	8.54518e-06	-0.876204	-1.07233	4.15794e-05	-1.01117	-1.09237	4.16612e-05	-1.01078	-1.09216
128092606	chr11:128092606:C:T	1.25966e-05	-0.949348	-0.611123	5.89237e-05	-1.0538	-0.701099	5.90459e-05	-1.05341	-0.700787
128092665	chr11:128092665:A:C	2.27094e-05	-1.19804e-10	-0.97112	0.000125063	-1.19804e-10	-1.00233	0.000125233	-1.19804e-10	-1.00233
128092846	chr11:128092846:G:A	2.40713e-05	-1.19804e-10	-0.912879	0.000133454	-1.19804e-10	-0.937387	0.000133654	-1.19804e-10	-0.937255
128093227	chr11:128093227:C:T	5.94153e-06	-1.0528	-1.25914	2.99332e-05	-1.16343	-1.26875	2.99876e-05	-1.1631	-1.26863
128093563	chr11:128093563:T:A	1.52984e-05	-1.19804e-10	-1.36615	8.69367e-05	-1.19804e-10	-1.36597	8.70559e-05	-1.19804e-10	-1.36596
128093715	chr11:128093715:T:C	2.18192e-05	-1.19804e-10	-1.01111	0.000120441	-1.19804e-10	-1.03998	0.000120605	-1.19804e-10	-1.03998
128093723	chr11:128093723:A:T	1.91581e-05	-1.19804e-10	-1.14117	0.000106433	-1.19804e-10	-1.16363	0.000106592	-1.19804e-10	-1.1635
128094274	chr11:128094274:T:C	1.55184e-05	-1.19804e-10	-1.35187	8.84453e-05	-1.19804e-10	-1.34876	8.85656e-05	-1.19804e-10	-1.34876
128094286	chr11:128094286:T:A	6.51621e-06	-1.49461	-0.724994	3.02607e-05	-1.55181	-0.869489	3.03127e-05	-1.55173	-0.869212
128094434	chr11:128094434:A:C	1.62015e-05	-1.19804e-10	-1.30879	9.21646e-05	-1.19804e-10	-1.30757	9.22934e-05	-1.19804e-10	-1.30753
128094435	chr11:128094435:A:G	4.99408e-06	-1.40442	-1.08123	3.94754e-05	-1.16059	-0.994873	3.95746e-05	-1.15965	-0.994669
128094531	chr11:128094531:A:G	2.51883e-05	-0.0459039	-0.821615	0.000112162	-0.215704	-0.895497	0.000112411	-0.215104	-0.895243
128094880	chr11:128094880:A:ATATTG	9.12239e-06	-0.800915	-1.08225	4.4202e-05	-0.938138	-1.10424	4.4289e-05	-0.937724	-1.10405
128095192	chr11:128095192:G:C	1.65475e-05	-1.19804e-10	-1.28766	9.52952e-05	-1.19804e-10	-1.27417	9.54187e-05	-1.19804e-10	-1.27423
128095876	chr11:128095876:G:A	3.45093e-06	-1.5178	-1.33745	1.93832e-05	-1.52669	-1.34005	1.94102e-05	-1.52662	-1.34008
128096858	chr11:128096858:G:A	3.29813e-06	-1.53936	-1.36119	1.94644e-05	-1.50863	-1.35393	1.94935e-05	-1.5085	-1.35393
128097099	chr11:128097099:G:A	1.47775e-05	-1.40079	-3.62583e-10	8.11455e-05	-1.4349	-3.62583e-10	8.12592e-05	-1.43486	-3.62583e-10
128097359	chr11:128097359:G:A	3.31461e-06	-1.54193	-1.35363	1.95915e-05	-1.51173	-1.34433	1.96208e-05	-1.5116	-1.34432
128097459	chr11:128097459:C:T	1.62578e-05	-0.733216	-0.572113	7.82684e-05	-0.844881	-0.626121	7.84253e-05	-0.844419	-0.625942
128097612	chr11:128097612:C:T	5.42406e-06	-1.05121	-1.35184	2.74061e-05	-1.16464	-1.35574	2.74538e-05	-1.16431	-1.35569
128097812	chr11:128097812:C:T	5.2516e-06	-1.08905	-1.34632	2.66412e-05	-1.19787	-1.35081	2.66874e-05	-1.19755	-1.35076
128097902	chr11:128097902:T:G	4.68678e-06	-1.58024	-0.96891	2.80586e-05	-1.59726	-0.899597	2.80927e-05	-1.59727	-0.899728
128098185	chr11:128098185:T:C	1.63105e-05	-1.19804e-10	-1.30209	9.1246e-05	-1.19804e-10	-1.31759	9.13717e-05	-1.19804e-10	-1.31757
128098373	chr11:128098373:C:T	1.68596e-05	-1.19804e-10	-1.26898	9.72714e-05	-1.19804e-10	-1.25364	9.73966e-05	-1.19804e-10	-1.25372
128098388	chr11:128098388:A:G	2.31066e-05	-1.19804e-10	-0.953782	0.000126157	-1.19804e-10	-0.993616	0.000126334	-1.19804e-10	-0.993581
128098472	chr11:128098472:TTA:T	2.42912e-05	-0.903784	-3.62583e-10	0.000136377	-0.915721	-3.62583e-10	0.000136574	-0.915638	-3.62583e-10
128098508	chr11:128098508:C:T	4.92404e-06	-1.16708	-1.33269	2.50212e-05	-1.26997	-1.34145	2.50645e-05	-1.26968	-1.34137
128098524	chr11:128098524:C:T	1.47802e-05	-1.40061	-3.62583e-10	8.12503e-05	-1.43361	-3.62583e-10	8.13641e-05	-1.43357	-3.62583e-10
128098965	chr11:128098965:G:A	7.26073e-05	1.55357	-1.36241	0.000377592	1.45482	-1.35215	0.000377845	1.45416	-1.35218
128099881	chr11:128099881:A:G	1.71194e-05	-1.19804e-10	-1.25369	9.8909e-05	-1.19804e-10	-1.23695	9.90359e-05	-1.19804e-10	-1.23702
128099937	chr11:128099937:A:G	1.57505e-05	-1.19804e-10	-1.33702	8.86964e-05	-1.19804e-10	-1.34593	8.88167e-05	-1.19804e-10	-1.34593
128100523	chr11:128100523:C:T	1.57991e-05	-1.33394	-3.62583e-10	8.99976e-05	-1.33136	-3.62583e-10	9.01282e-05	-1.33127	-3.62583e-10
128100572	chr11:128100572:A:C	1.54511e-05	-1.19804e-10	-1.35622	8.80469e-05	-1.19804e-10	-1.35328	8.81665e-05	-1.19804e-10	-1.35328
128100772	chr11:128100772:TATGTATATGTC:T	4.26158e-06	-1.30117	-1.34309	2.20193e-05	-1.39818	-1.34105	2.20538e-05	-1.39793	-1.34109
128100878	chr11:128100878:T:C	1.91206e-05	-1.19804e-10	-1.14313	0.000105547	-1.19804e-10	-1.17199	0.000105693	-1.19804e-10	-1.17197
128101324	chr11:128101324:T:C	1.52456e-05	-1.19804e-10	-1.36961	8.66178e-05	-1.19804e-10	-1.36964	8.67358e-05	-1.19804e-10	-1.36964
128101785	chr11:128101785:G:A	3.2607e-06	-1.58345	-1.32851	1.90795e-05	-1.56397	-1.31857	1.91073e-05	-1.56388	-1.31855
128101955	chr11:128101955:T:G	2.0027e-05	-1.19804e-10	-1.09682	0.000113573	-1.19804e-10	-1.0987	0.000113732	-1.19804e-10	-1.09866
128102126	chr11:128102126:A:C	1.57074e-05	-1.19804e-10	-1.33977	8.95768e-05	-1.19804e-10	-1.33605	8.96983e-05	-1.19804e-10	-1.33606
128102471	chr11:128102471:G:A	1.57047e-05	-1.19804e-10	-1.33994	8.95649e-05	-1.19804e-10	-1.33618	8.96864e-05	-1.19804e-10	-1.33619
128102747	chr11:128102747:T:A	5.22913e-06	-1.32038	-1.11927	2.88767e-05	-1.33686	-1.13125	2.89179e-05	-1.33673	-1.13132
128102782	chr11:128102782:A:T	1.63826e-05	-1.19804e-10	-1.29768	9.35728e-05	-1.19804e-10	-1.29241	9.36998e-05	-1.19804e-10	-1.29241
128104026	chr11:128104026:A:G	5.77113e-06	-1.05817	-1.28286	2.90934e-05	-1.16956	-1.29108	2.91458e-05	-1.16923	-1.29097
128104133	chr11:128104133:T:C	1.54248e-05	-1.19804e-10	-1.35792	8.78831e-05	-1.19804e-10	-1.35514	8.80026e-05	-1.19804e-10	-1.35514
128104618	chr11:128104618:T:A	5.76071e-06	-1.06956	-1.27328	2.90627e-05	-1.17997	-1.28172	2.91151e-05	-1.17964	-1.28161
128104819	chr11:128104819:T:C	1.54884e-05	-1.19804e-10	-1.3538	8.80433e-05	-1.19804e-10	-1.35332	8.81649e-05	-1.19804e-10	-1.3533
128104838	chr11:128104838:A:G	3.89557e-06	-1.58563	-1.14843	2.41589e-05	-1.5661	-1.0804	2.419e-05	-1.56605	-1.08052
128104890	chr11:128104890:C:T	5.79104e-06	-1.06399	-1.27359	2.9194e-05	-1.17512	-1.28207	2.92466e-05	-1.17479	-1.28195
128104971	chr11:128104971:T:C	4.67315e-06	-1.19158	-1.36049	2.38296e-05	-1.29532	-1.3649	2.38694e-05	-1.29504	-1.36487
128105038	chr11:128105038:T:C	5.78084e-06	-1.05837	-1.28098	2.91358e-05	-1.17013	-1.28905	2.91883e-05	-1.1698	-1.28894
128105135	chr11:128105135:C:CT	1.54266e-05	-1.19804e-10	-1.35781	8.78943e-05	-1.19804e-10	-1.35501	8.80138e-05	-1.19804e-10	-1.35501
128105368	chr11:128105368:C:T	5.70831e-06	-1.08023	-1.27175	2.88256e-05	-1.18944	-1.28044	2.88775e-05	-1.18912	-1.28033
128105605	chr11:128105605:G:A	3.21753e-06	-1.56902	-1.35626	1.77988e-05	-1.59875	-1.35326	1.78229e-05	-1.59872	-1.3533
128105708	chr11:128105708:C:T	6.30748e-06	-1.04094	-1.21122	3.16562e-05	-1.15363	-1.22259	3.17146e-05	-1.15329	-1.22244
128106592	chr11:128106592:A:C	3.26134e-06	-1.55852	-1.35324	1.79274e-05	-1.59486	-1.34996	1.79519e-05	-1.59482	-1.35
128106866	chr11:128106866:A:T	6.27463e-06	-1.0307	-1.22668	3.1474e-05	-1.14454	-1.23745	3.1532e-05	-1.1442	-1.23731
128107211	chr11:128107211:G:A	6.79952e-06	-0.949466	-1.22758	3.38263e-05	-1.0716	-1.23831	3.38895e-05	-1.07123	-1.23817
128107569	chr11:128107569:G:A	6.38775e-06	-1.01646	-1.22305	3.19893e-05	-1.13181	-1.23394	3.20484e-05	-1.13146	-1.2338
128107680	chr11:128107680:A:C	3.50455e-05	0.195381	-0.732633	0.000152749	0.0079599	-0.810313	0.000153103	0.00864308	-0.810042
128107865	chr11:128107865:T:C	1.52772e-05	-1.19804e-10	-1.36753	8.67375e-05	-1.19804e-10	-1.36826	8.68554e-05	-1.19804e-10	-1.36826
128108278	chr11:128108278:A:G	1.85741e-05	-1.19804e-10	-1.17213	0.000106508	-1.19804e-10	-1.16293	0.000106653	-1.19804e-10	-1.16292
128108347	chr11:128108347:AAAG:A	6.5258e-06	-1.00499	-1.21315	3.26305e-05	-1.12145	-1.22445	3.26912e-05	-1.1211	-1.2243
128108441	chr11:128108441:G:T	6.57918e-06	-0.99566	-1.21433	3.2865e-05	-1.11315	-1.22559	3.29261e-05	-1.1128	-1.22544
128108641	chr11:128108641:C:G	2.60484e-05	-0.833944	-3.62583e-10	0.000146124	-0.846691	-3.62583e-10	0.000146336	-0.846604	-3.62583e-10
128108846	chr11:128108846:A:G	4.08505e-06	-1.59461	-1.09195	2.52317e-05	-1.58	-1.02305	2.52635e-05	-1.57995	-1.02319
128109703	chr11:128109703:C:T	5.94406e-06	-1.07252	-1.23898	3.00258e-05	-1.17924	-1.24985	3.00802e-05	-1.17891	-1.24973
128109714	chr11:128109714:A:G	3.42342e-05	0.263294	-0.823966	0.000149724	0.0738318	-0.896184	0.00015007	0.0745268	-0.895935
128109770	chr11:128109770:CA:C	3.55189e-06	-1.51412	-1.3123	2.12746e-05	-1.47947	-1.29416	2.13071e-05	-1.47932	-1.29415
128110314	chr11:128110314:C:T	4.2966e-06	-1.56371	-1.07236	2.41865e-05	-1.58973	-1.05562	2.42187e-05	-1.58976	-1.05562
128110646	chr11:128110646:T:C	6.10601e-06	-1.07075	-1.21388	3.07383e-05	-1.18052	-1.22512	3.07947e-05	-1.18019	-1.22497
128110696	chr11:128110696:A:G	1.46281e-05	-1.41095	-3.62583e-10	8.04773e-05	-1.44317	-3.62583e-10	8.05899e-05	-1.44313	-3.62583e-10
128110826	chr11:128110826:G:A	1.47614e-05	-1.40188	-3.62583e-10	8.11856e-05	-1.43441	-3.62583e-10	8.12993e-05	-1.43437	-3.62583e-10
128110895	chr11:128110895:A:G	6.2947e-06	-1.03108	-1.22312	3.15743e-05	-1.14481	-1.23399	3.16326e-05	-1.14447	-1.23385
128111025	chr11:128111025:T:C	6.96594e-06	-1.03424	-1.11863	3.48718e-05	-1.14688	-1.13259	3.49376e-05	-1.14654	-1.1324
128111410	chr11:128111410:A:T	1.55586e-05	-1.19804e-10	-1.34928	8.88335e-05	-1.19804e-10	-1.34438	8.89557e-05	-1.19804e-10	-1.34437
128111823	chr11:128111823:G:A	6.30823e-06	-1.03666	-1.21538	3.16557e-05	-1.1496	-1.22662	3.17141e-05	-1.14927	-1.22648
128111973	chr11:128111973:C:T	1.53144e-05	-1.19804e-10	-1.3651	8.70345e-05	-1.19804e-10	-1.36484	8.7154e-05	-1.19804e-10	-1.36483
128112090	chr11:128112090:C:T	6.25756e-06	-1.04197	-1.21814	3.14165e-05	-1.15456	-1.22926	3.14744e-05	-1.15422	-1.22911
128112168	chr11:128112168:C:T	6.22836e-06	-1.04612	-1.21867	3.12834e-05	-1.15829	-1.22977	3.1341e-05	-1.15796	-1.22962
128112338	chr11:128112338:G:A	1.93829e-05	-1.19804e-10	-1.12951	0.000107668	-1.19804e-10	-1.1521	0.000107829	-1.19804e-10	-1.15196
128112526	chr11:128112526:C:CAAATCAA	1.64653e-05	-1.19804e-10	-1.29264	9.41436e-05	-1.19804e-10	-1.28632	9.42715e-05	-1.19804e-10	-1.28633
128112547	chr11:128112547:C:T	1.03546e-05	-1.07944	-0.677029	4.92254e-05	-1.17013	-0.764608	4.93245e-05	-1.16977	-0.764313
128113090	chr11:128113090:C:T	1.5245e-05	-1.19804e-10	-1.36965	8.66791e-05	-1.19804e-10	-1.36893	8.67971e-05	-1.19804e-10	-1.36893
128113346	chr11:128113346:T:C	6.18932e-06	-1.02954	-1.24154	3.10555e-05	-1.1436	-1.25177	3.11125e-05	-1.14326	-1.25164
128113809	chr11:128113809:A:G	6.43081e-06	-1.02405	-1.20875	3.22086e-05	-1.13867	-1.22025	3.22684e-05	-1.13832	-1.2201
128113942	chr11:128113942:T:G	6.37039e-06	-1.01843	-1.22381	3.19087e-05	-1.13357	-1.2347	3.19677e-05	-1.13322	-1.23456
128114061	chr11:128114061:T:C	6.32082e-06	-1.02657	-1.22348	3.1687e-05	-1.14083	-1.23441	3.17455e-05	-1.14049	-1.23427
128114216	chr11:128114216:A:C	6.22405e-06	-1.05813	-1.20735	3.12846e-05	-1.1691	-1.21892	3.13423e-05	-1.16877	-1.21877
128114236	chr11:128114236:C:T	6.05163e-06	-1.06501	-1.22856	3.04501e-05	-1.17578	-1.23927	3.05058e-05	-1.17545	-1.23913
128114243	chr11:128114243:G:A	3.46449e-06	-1.56218	-1.28915	2.05103e-05	-1.53479	-1.27543	2.05408e-05	-1.53468	-1.27541
128114535	chr11:128114535:G:A	1.69273e-05	-1.26497	-3.62583e-10	9.14404e-05	-1.31546	-3.62583e-10	9.15681e-05	-1.31542	-3.62583e-10
128114801	chr11:128114801:C:T	5.82884e-06	-1.12342	-1.20766	2.95088e-05	-1.22729	-1.21917	2.95624e-05	-1.22698	-1.21902
128114903	chr11:128114903:C:G	5.60678e-06	-1.15563	-1.21429	2.8477e-05	-1.25721	-1.22484	2.85284e-05	-1.25692	-1.22469
128115137	chr11:128115137:C:T	6.44615e-06	-1.01118	-1.21923	3.22601e-05	-1.12698	-1.23033	3.23199e-05	-1.12664	-1.23019
128115175	chr11:128115175:A:G	6.67313e-06	-0.98332	-1.21249	3.32901e-05	-1.10205	-1.22384	3.33522e-05	-1.10169	-1.22369
128115297	chr11:128115297:G:A	2.16085e-05	-1.19804e-10	-1.02081	0.000119142	-1.19804e-10	-1.05083	0.000119316	-1.19804e-10	-1.05073
128115321	chr11:128115321:A:G	1.55423e-05	-1.19804e-10	-1.35033	8.86425e-05	-1.19804e-10	-1.34653	8.8763e-05	-1.19804e-10	-1.34654
128115601	chr11:128115601:T:G	2.53147e-05	-1.19804e-10	-0.862511	0.000156672	-1.19804e-10	-0.776995	0.000156909	-1.19804e-10	-0.776839
128115679	chr11:128115679:T:C	6.59491e-06	-1.00929	-1.19831	3.29702e-05	-1.12538	-1.21016	3.30316e-05	-1.12504	-1.21001
128115735	chr11:128115735:G:T	3.38496e-05	-1.19804e-10	-0.571971	0.00018632	-1.19804e-10	-0.603678	0.000186608	-1.19804e-10	-0.603499
128115769	chr11:128115769:A:G	1.21695e-05	-1.59496	-3.62583e-10	7.1667e-05	-1.55912	-3.62583e-10	7.17655e-05	-1.5591	-3.62583e-10
128115911	chr11:128115911:G:A	6.29802e-06	-1.02227	-1.23139	3.15736e-05	-1.13689	-1.24193	3.16318e-05	-1.13655	-1.24179
128116230	chr11:128116230:A:G	6.40363e-06	-1.02934	-1.2077	3.20946e-05	-1.14322	-1.21924	3.21541e-05	-1.14288	-1.21909
128116279	chr11:128116279:T:C	6.42972e-06	-1.02282	-1.21014	3.22093e-05	-1.13729	-1.2216	3.2269e-05	-1.13695	-1.22145
128117022	chr11:128117022:C:T	3.18961e-06	-1.57347	-1.36053	1.86518e-05	-1.54955	-1.35565	1.86792e-05	-1.54946	-1.35564
128117136	chr11:128117136:G:A	3.07544e-06	-1.60127	-1.36918	1.76253e-05	-1.59408	-1.36773	1.765e-05	-1.59404	-1.36773
128117519	chr11:128117519:G:T	1.30017e-05	-1.52882	-3.62583e-10	7.48892e-05	-1.51514	-3.62583e-10	7.49968e-05	-1.51506	-3.62583e-10
128117811	chr11:128117811:T:G	6.10949e-06	-0.945073	-1.33898	3.03014e-05	-1.07397	-1.34598	3.03561e-05	-1.0736	-1.34591
128117940	chr11:128117940:T:C	2.45808e-05	-1.19804e-10	-0.891931	0.000135489	-1.19804e-10	-0.922253	0.000135672	-1.19804e-10	-0.922267
128118050	chr11:128118050:G:A	1.89956e-05	-1.19804e-10	-1.14969	0.000106382	-1.19804e-10	-1.16411	0.000106532	-1.19804e-10	-1.16406
128118180	chr11:128118180:G:A	1.31894e-05	-1.51448	-3.62583e-10	6.93497e-05	-1.59198	-3.62583e-10	6.94452e-05	-1.59197	-3.62583e-10
128118389	chr11:128118389:A:C	1.31826e-05	-1.515	-3.62583e-10	6.93438e-05	-1.59207	-3.62583e-10	6.94394e-05	-1.59205	-3.62583e-10
128119012	chr11:128119012:A:G	1.21326e-05	-1.59801	-3.62583e-10	6.87993e-05	-1.59995	-3.62583e-10	6.88941e-05	-1.59994	-3.62583e-10
128119090	chr11:128119090:G:A	1.7517e-05	-1.23073	-3.62583e-10	9.63652e-05	-1.263	-3.62583e-10	9.64915e-05	-1.26305	-3.62583e-10
128119433	chr11:128119433:T:A	1.99957e-05	-0.595282	-0.503099	9.08876e-05	-0.723631	-0.597892	9.10903e-05	-0.723101	-0.597556
128119717	chr11:128119717:A:G	6.23903e-06	-0.901248	-1.36183	3.09255e-05	-1.03445	-1.36511	3.09805e-05	-1.03407	-1.36508
128119749	chr11:128119749:C:T	6.30684e-06	-0.893857	-1.35841	3.122e-05	-1.02765	-1.36244	3.12758e-05	-1.02726	-1.3624
128119867	chr11:128119867:G:C	6.03392e-06	-0.937251	-1.35925	3.00038e-05	-1.06671	-1.36311	3.0057e-05	-1.06634	-1.36307
128120034	chr11:128120034:C:T	1.52765e-05	-1.19804e-10	-1.36758	8.66963e-05	-1.19804e-10	-1.36874	8.68143e-05	-1.19804e-10	-1.36874
128120247	chr11:128120247:T:C	6.19029e-06	-0.93547	-1.33545	3.0674e-05	-1.06499	-1.34274	3.07296e-05	-1.06461	-1.34267
128121112	chr11:128121112:G:A	2.07671e-05	-1.19804e-10	-1.06053	0.000114792	-1.19804e-10	-1.08802	0.000114948	-1.19804e-10	-1.08803
128121212	chr11:128121212:A:G	1.81211e-05	-1.19804e-10	-1.19682	0.000100362	-1.19804e-10	-1.22236	0.000100502	-1.19804e-10	-1.22233
128121597	chr11:128121597:T:C	6.38273e-06	-0.903542	-1.33676	3.15289e-05	-1.03627	-1.34398	3.15863e-05	-1.03588	-1.3439
128122137	chr11:128122137:C:A	2.79882e-05	-0.762114	-3.62583e-10	0.000164863	-0.726029	-3.62583e-10	0.000165186	-0.725438	-3.62583e-10
128122427	chr11:128122427:C:T	3.27351e-06	-1.53949	-1.36854	1.92697e-05	-1.50595	-1.36666	1.92987e-05	-1.50582	-1.36666
128122467	chr11:128122467:A:G	3.29974e-06	-1.53744	-1.36261	1.948e-05	-1.50323	-1.35853	1.95094e-05	-1.50309	-1.35852
128122576	chr11:128122576:C:T	1.5305e-05	-0.805529	-0.560193	7.06778e-05	-0.919511	-0.653504	7.08285e-05	-0.919064	-0.653182
128123014	chr11:128123014:C:A	5.93374e-06	-0.954044	-1.3592	2.95693e-05	-1.08138	-1.36303	2.96216e-05	-1.08101	-1.36299
128123091	chr11:128123091:G:A	6.05773e-06	-0.933762	-1.3588	3.0114e-05	-1.06336	-1.36279	3.01675e-05	-1.06299	-1.36275
128123255	chr11:128123255:A:G	5.94141e-06	-1.19363	-1.11832	3.19077e-05	-1.22917	-1.13913	3.19712e-05	-1.22877	-1.1389
128123585	chr11:128123585:G:A	3.23929e-06	-1.5768	-1.34174	1.82424e-05	-1.58463	-1.34277	1.82678e-05	-1.58455	-1.34282
128123736	chr11:128123736:A:G	1.29116e-05	-1.53577	-3.62583e-10	8.21661e-05	-1.4224	-3.62583e-10	8.23042e-05	-1.42209	-3.62583e-10
128124363	chr11:128124363:G:A	1.77526e-05	-1.21737	-3.62583e-10	0.000101536	-1.21073	-3.62583e-10	0.00010169	-1.21058	-3.62583e-10
128124603	chr11:128124603:A:AAAC	6.1474e-06	-0.921613	-1.35626	3.29015e-05	-0.977082	-1.36054	3.29655e-05	-0.976553	-1.36049
128124702	chr11:128124702:G:A	4.63943e-06	-1.20184	-1.35747	2.52119e-05	-1.2423	-1.36152	2.52577e-05	-1.2419	-1.36148
128124818	chr11:128124818:G:A	1.99172e-05	-1.19804e-10	-1.10231	0.00011232	-1.19804e-10	-1.10979	0.000112486	-1.19804e-10	-1.10968
128124949	chr11:128124949:G:T	2.45648e-05	-1.19804e-10	-0.892583	0.000138948	-1.19804e-10	-0.897043	0.000139145	-1.19804e-10	-0.896993
128125450	chr11:128125450:A:G	5.4113e-05	-0.102825	-3.62583e-10	0.000371228	0.0856712	-3.62583e-10	0.000372144	0.0867728	-3.62583e-10
128125463	chr11:128125463:A:C	1.07975e-05	-1.08521	-0.629378	7.02925e-05	-1.03217	-0.546312	7.04502e-05	-1.03162	-0.545983
128126009	chr11:128126009:C:T	4.46305e-06	-1.24404	-1.35403	2.43031e-05	-1.28181	-1.35873	2.43469e-05	-1.28143	-1.35867
128126318	chr11:128126318:T:C	4.31732e-05	0.0538701	-0.382548	0.000212387	-0.00941422	-0.46332	0.000212954	-0.00849307	-0.462938
128126417	chr11:128126417:G:A	1.5926e-05	-1.19804e-10	-1.32594	8.99549e-05	-1.19804e-10	-1.33184	9.0077e-05	-1.19804e-10	-1.33184
128126866	chr11:128126866:C:A	3.73148e-05	-1.19804e-10	-0.474509	0.000218001	-1.19804e-10	-0.446645	0.000218249	-1.19804e-10	-0.44687
128127232	chr11:128127232:T:C	1.51928e-05	-1.37308	-3.62583e-10	8.33737e-05	-1.40781	-3.62583e-10	8.34907e-05	-1.40777	-3.62583e-10
128127678	chr11:128127678:G:C	1.57656e-05	-1.19804e-10	-1.33607	8.91819e-05	-1.19804e-10	-1.34047	8.93035e-05	-1.19804e-10	-1.34047
128128277	chr11:128128277:T:C	3.78017e-06	-1.48749	-1.27664	2.09789e-05	-1.51324	-1.27438	2.10074e-05	-1.51322	-1.27441
128128532	chr11:128128532:G:T	1.59381e-05	-1.19804e-10	-1.32519	9.00185e-05	-1.19804e-10	-1.33113	9.01408e-05	-1.19804e-10	-1.33113
128128710	chr11:128128710:A:G	2.34462e-05	-1.19804e-10	-0.939188	0.000130783	-1.19804e-10	-0.957609	0.000130972	-1.19804e-10	-0.957524
128129303	chr11:128129303:C:T	5.85525e-05	-0.0239754	-3.62583e-10	0.000356504	0.0451986	-3.62583e-10	0.000357104	0.0455195	-3.62583e-10
128129431	chr11:128129431:C:A	4.65217e-05	-0.0614688	-0.192511	0.000228543	-0.119532	-0.27989	0.000229155	-0.11864	-0.279468
128129859	chr11:128129859:G:A	6.05699e-05	0.870845	-0.860946	0.000572164	1.28979	-0.771512	0.000575129	1.29313	-0.771044
128130842	chr11:128130842:C:G	1.89333e-05	-1.19804e-10	-1.15298	0.000108116	-1.19804e-10	-1.14794	0.00010826	-1.19804e-10	-1.14798
128130939	chr11:128130939:C:T	2.92882e-05	-1.19804e-10	-0.716713	0.000162758	-1.19804e-10	-0.73888	0.000162994	-1.19804e-10	-0.738796
128131300	chr11:128131300:A:G	1.20823e-05	-1.60215	-3.62583e-10	6.86485e-05	-1.60215	-3.62583e-10	6.8742e-05	-1.60215	-3.62583e-10
128131368	chr11:128131368:G:A	2.91605e-05	-1.19804e-10	-0.721083	0.000162062	-1.19804e-10	-0.743167	0.000162296	-1.19804e-10	-0.743083
128131377	chr11:128131377:T:A	2.92152e-05	-1.19804e-10	-0.719208	0.000162362	-1.19804e-10	-0.741319	0.000162597	-1.19804e-10	-0.741235
128131436	chr11:128131436:A:G	5.59565e-06	-1.35709	-1.01482	3.59679e-05	-1.26578	-0.982736	3.60457e-05	-1.26526	-0.982461
128131464	chr11:128131464:A:G	4.19285e-05	-0.0483114	-0.309622	0.00020837	-0.0998476	-0.391982	0.000208925	-0.0989506	-0.391583
128132127	chr11:128132127:T:C	1.49323e-05	-1.39037	-3.62583e-10	8.20452e-05	-1.42388	-3.62583e-10	8.21603e-05	-1.42384	-3.62583e-10
128132561	chr11:128132561:G:A	1.25036e-05	-1.29923	-0.268653	8.12609e-05	-1.20204	-0.231444	8.14593e-05	-1.20146	-0.230941
128132834	chr11:128132834:C:T	2.06086e-05	-1.19804e-10	-1.06819	0.000120338	-1.19804e-10	-1.04085	0.000120484	-1.19804e-10	-1.04099
128132976	chr11:128132976:C:A	0.000137166	-1.19804e-10	0.827295	0.000775312	-1.19804e-10	0.822119	0.00077652	-1.19804e-10	0.822315
128133064	chr11:128133064:A:G	0.00039368	2.41857	-0.536932	0.00356099	2.87551	-0.528865	0.00358297	2.87958	-0.528142
128133244	chr11:128133244:C:A	2.26606e-05	-1.55404	0.580771	0.000118494	-1.57814	0.521857	0.000118662	-1.57813	0.521899
128133891	chr11:128133891:A:G	0.00031435	2.20625	-0.549637	0.00282051	2.65346	-0.539937	0.00283756	2.65741	-0.53922
128133942	chr11:128133942:C:T	0.000307026	2.17639	-0.543358	0.00274878	2.62126	-0.533491	0.00276537	2.62519	-0.532771
128134007	chr11:128134007:C:T	1.60971e-05	-1.19804e-10	-1.31526	9.12341e-05	-1.19804e-10	-1.31772	9.13599e-05	-1.19804e-10	-1.3177
128134134	chr11:128134134:T:G	1.85613e-05	-1.19804e-10	-1.17282	0.000107803	-1.19804e-10	-1.15084	0.000107937	-1.19804e-10	-1.15096
128134602	chr11:128134602:T:C	2.14526e-05	-1.19804e-10	-1.02805	0.000118506	-1.19804e-10	-1.05618	0.000118669	-1.19804e-10	-1.05617
128134982	chr11:128134982:T:A	6.99165e-05	-1.19804e-10	0.153403	0.000377318	-1.19804e-10	0.101943	0.000377859	-1.19804e-10	0.102014
128136311	chr11:128136311:A:T	4.35748e-05	0.145212	-0.464632	0.000220361	0.103742	-0.539623	0.000220954	0.104706	-0.539258
128136520	chr11:128136520:C:G	1.53899e-05	-1.19804e-10	-1.36018	8.77446e-05	-1.19804e-10	-1.35672	8.78639e-05	-1.19804e-10	-1.35672
128136576	chr11:128136576:C:T	1.8431e-05	-1.19804e-10	-1.17986	0.000109221	-1.19804e-10	-1.13777	0.000109374	-1.19804e-10	-1.13774
128137346	chr11:128137346:C:A	1.54127e-05	-1.19804e-10	-1.3587	8.74657e-05	-1.19804e-10	-1.3599	8.75855e-05	-1.19804e-10	-1.35989
128137572	chr11:128137572:A:G	4.25013e-05	-0.118463	-0.225902	0.000212653	-0.16174	-0.309745	0.00021322	-0.160857	-0.309327
128138138	chr11:128138138:G:A	0.000146127	1.58984	-0.699265	0.00127991	2.01383	-0.690432	0.00128717	2.01748	-0.689787
128138296	chr11:128138296:C:T	0.000162553	1.65399	-0.656889	0.00142927	2.08179	-0.648017	0.00143746	2.08548	-0.647353
128138312	chr11:128138312:C:T	7.72372e-06	-1.10033	-0.949269	4.43719e-05	-1.06963	-0.968905	4.44418e-05	-1.06948	-0.968843
128138328	chr11:128138328:A:G	3.0035e-05	-1.19804e-10	-0.691534	0.000167592	-1.19804e-10	-0.709612	0.00016785	-1.19804e-10	-0.709434
128138340	chr11:128138340:C:T	1.52558e-05	-1.19804e-10	-1.36894	8.66735e-05	-1.19804e-10	-1.369	8.67919e-05	-1.19804e-10	-1.36899
128138526	chr11:128138526:G:A	1.97087e-05	-1.19804e-10	-1.11284	0.000114844	-1.19804e-10	-1.08757	0.000114985	-1.19804e-10	-1.08771
128138558	chr11:128138558:G:A	3.32108e-05	-1.19804e-10	-0.591022	0.000187864	-1.19804e-10	-0.595426	0.000188132	-1.19804e-10	-0.595365
128139029	chr11:128139029:G:T	5.22083e-06	-1.56981	-0.871429	2.91649e-05	-1.58408	-0.8741	2.92049e-05	-1.58407	-0.874102
128139217	chr11:128139217:G:A	1.92193e-05	-1.19804e-10	-1.13798	0.000108939	-1.19804e-10	-1.14036	0.000109083	-1.19804e-10	-1.1404
128140088	chr11:128140088:G:A	1.87834e-05	-1.19804e-10	-1.16093	0.000109193	-1.19804e-10	-1.13803	0.000109328	-1.19804e-10	-1.13815
128140117	chr11:128140117:G:A	2.52554e-05	-1.19804e-10	-0.864858	0.000142378	-1.19804e-10	-0.872663	0.000142581	-1.19804e-10	-0.872598
128140153	chr11:128140153:C:T	3.92834e-06	-1.46449	-1.26119	2.17306e-05	-1.49305	-1.25937	2.17601e-05	-1.49302	-1.25941
128140363	chr11:128140363:T:TA	5.90064e-05	0.787234	-0.803486	0.000568081	1.21877	-0.70765	0.000571032	1.22209	-0.707154
128140478	chr11:128140478:A:G	0.000143829	1.60846	-0.733733	0.00126138	2.03415	-0.725329	0.00126853	2.03781	-0.7247
128140499	chr11:128140499:A:G	4.25439e-05	-0.100778	-0.242585	0.000213221	-0.143171	-0.325646	0.00021379	-0.14228	-0.325231
128140500	chr11:128140500:A:C	3.91366e-05	-0.140118	-0.286721	0.00019648	-0.182428	-0.368159	0.000197	-0.181551	-0.367755
128140827	chr11:128140827:C:T	5.33984e-05	-1.19804e-10	-0.116118	0.000293867	-1.19804e-10	-0.148018	0.000294301	-1.19804e-10	-0.147905
128140932	chr11:128140932:A:G	3.60278e-05	-0.210964	-0.298643	0.000180968	-0.253243	-0.379581	0.000181444	-0.252387	-0.379175
128141141	chr11:128141141:C:T	0.000211112	1.86859	-0.610101	0.00265585	2.55543	-0.502054	0.00267103	2.55931	-0.501597
128141183	chr11:128141183:G:A	8.77899e-06	-1.01761	-0.903924	5.08582e-05	-0.980158	-0.921947	5.09369e-05	-0.979998	-0.921922
128141224	chr11:128141224:A:G	5.53664e-05	0.674122	-0.754048	0.000530266	1.09651	-0.654276	0.000532992	1.09976	-0.653761
128141682	chr11:128141682:G:A	3.16373e-05	-0.11887	-0.520692	0.000159856	-0.163867	-0.593007	0.000160271	-0.162987	-0.592657
128141833	chr11:128141833:T:A	1.61706e-05	-1.19804e-10	-1.3107	9.11766e-05	-1.19804e-10	-1.31835	9.13004e-05	-1.19804e-10	-1.31835
128142098	chr11:128142098:T:C	0.000115241	1.44895	-0.795829	0.0010001	1.86455	-0.787834	0.00100565	1.86812	-0.787238
128142119	chr11:128142119:G:A	5.49648e-05	0.72729	-0.814495	0.000526004	1.15346	-0.719295	0.000528713	1.15674	-0.718803
128142284	chr11:128142284:A:T	1.62894e-05	-1.19804e-10	-1.30339	9.179e-05	-1.19804e-10	-1.31164	9.19146e-05	-1.19804e-10	-1.31165
128142601	chr11:128142601:T:C	1.61685e-05	-1.19804e-10	-1.31084	9.116e-05	-1.19804e-10	-1.31853	9.12838e-05	-1.19804e-10	-1.31853
128142748	chr11:128142748:C:T	0.000126434	1.53124	-0.785419	0.00110275	1.9516	-0.777182	0.00110893	1.95522	-0.776579
128142867	chr11:128142867:C:T	0.000124136	1.46281	-0.735338	0.00107905	1.87955	-0.72686	0.00108508	1.88313	-0.726232
128142964	chr11:128142964:C:T	2.18928e-05	-1.00774	-3.62583e-10	0.000124494	-1.00689	-3.62583e-10	0.000124643	-1.00706	-3.62583e-10
128142999	chr11:128142999:C:T	1.20996e-05	-1.60073	-3.62583e-10	6.90446e-05	-1.59639	-3.62583e-10	6.91403e-05	-1.59637	-3.62583e-10
128143000	chr11:128143000:C:G	1.21019e-05	-1.60054	-3.62583e-10	6.90697e-05	-1.59603	-3.62583e-10	6.91655e-05	-1.596	-3.62583e-10
128143050	chr11:128143050:C:T	0.000106396	-1.19804e-10	0.573271	0.000681237	-1.19804e-10	0.692764	0.000682291	-1.19804e-10	0.692949
128143484	chr11:128143484:C:A	1.57726e-05	-1.33562	-3.62583e-10	7.7868e-05	-1.47613	-3.62583e-10	7.79794e-05	-1.47606	-3.62583e-10
128143570	chr11:128143570:A:C	3.24714e-06	-1.60126	-1.31486	1.8674e-05	-1.60195	-1.30207	1.87014e-05	-1.60194	-1.30198
128143627	chr11:128143627:G:A	5.53761e-05	0.707168	-0.786918	0.000530549	1.13223	-0.689468	0.000533281	1.13551	-0.688965
128143868	chr11:128143868:C:T	0.000117995	1.46096	-0.784218	0.00102562	1.8779	-0.775994	0.00103132	1.88148	-0.77539
128143990	chr11:128143990:C:T	1.70785e-05	-0.953677	-0.302401	0.000115133	-0.879674	-0.205382	0.000115408	-0.879044	-0.204992
128144290	chr11:128144290:A:G	1.92867e-05	-1.19804e-10	-1.13448	0.000112253	-1.19804e-10	-1.11039	0.000112391	-1.19804e-10	-1.11052
128144604	chr11:128144604:C:T	1.32393e-05	-1.51071	-3.62583e-10	7.5424e-05	-1.50802	-3.62583e-10	7.5533e-05	-1.50794	-3.62583e-10
128144613	chr11:128144613:G:A	0.00013378	1.58203	-0.779736	0.00117194	2.00681	-0.771546	0.00117854	2.01046	-0.77094
128144645	chr11:128144645:A:G	0.000123636	1.43806	-0.714622	0.00107473	1.85466	-0.705977	0.00108073	1.85823	-0.705338
128144855	chr11:128144855:T:C	0.000139199	1.58749	-0.745485	0.00122049	2.01283	-0.73696	0.00122739	2.01648	-0.736337
128144931	chr11:128144931:G:C	4.29611e-06	-1.47734	-1.15884	2.68045e-05	-1.40788	-1.13469	2.68574e-05	-1.40749	-1.13448
128144955	chr11:128144955:T:C	2.79463e-05	-1.19804e-10	-0.763614	0.000158048	-1.19804e-10	-0.768246	0.000158272	-1.19804e-10	-0.76819
128145351	chr11:128145351:T:C	7.00017e-06	-0.896109	-1.25186	3.9207e-05	-0.891727	-1.27056	3.92721e-05	-0.891515	-1.27048
128145428	chr11:128145428:A:C	1.61137e-05	-1.19804e-10	-1.31423	9.08767e-05	-1.19804e-10	-1.32164	9.10001e-05	-1.19804e-10	-1.32165
128145445	chr11:128145445:C:G	4.26187e-05	-0.0524507	-0.289154	0.000212999	-0.0992008	-0.370658	0.000213569	-0.0982959	-0.370252
128145543	chr11:128145543:C:T	5.82908e-05	-1.19804e-10	-0.0284547	0.000315607	-1.19804e-10	-0.0766494	0.000316057	-1.19804e-10	-0.0765835
128145948	chr11:128145948:A:G	0.000108056	0.588751	-3.62583e-10	0.000655908	0.654874	-3.62583e-10	0.000656988	0.655158	-3.62583e-10
128146094	chr11:128146094:CTAATG:C	1.62534e-05	-1.19804e-10	-1.3056	9.1612e-05	-1.19804e-10	-1.31358	9.17364e-05	-1.19804e-10	-1.31359
128146610	chr11:128146610:CA:C	1.66839e-05	-1.19804e-10	-1.27946	9.39012e-05	-1.19804e-10	-1.2889	9.40286e-05	-1.19804e-10	-1.28891
128146978	chr11:128146978:G:A	1.48112e-05	-1.09031	-0.308205	7.97038e-05	-1.12448	-0.328353	7.98354e-05	-1.12418	-0.328363
128147020	chr11:128147020:G:A	1.81399e-05	-1.19804e-10	-1.19578	0.00010135	-1.19804e-10	-1.21257	0.000101492	-1.19804e-10	-1.21253
128147280	chr11:128147280:C:T	5.34123e-06	-1.21551	-1.20293	3.45203e-05	-1.13326	-1.15634	3.45892e-05	-1.1328	-1.15617
128147663	chr11:128147663:C:T	6.32106e-06	-1.03637	-1.21364	4.25944e-05	-0.910212	-1.16921	4.26834e-05	-0.909648	-1.16905
128147955	chr11:128147955:G:A	8.46694e-06	-1.06498	-0.892754	4.84663e-05	-1.04324	-0.907041	4.85469e-05	-1.04307	-0.906904
128148045	chr11:128148045:G:A	5.72203e-05	0.791228	-0.838219	0.000550155	1.22454	-0.745488	0.000553006	1.22787	-0.745006
128148115	chr11:128148115:G:A	4.02718e-05	0.965741	-1.36399	0.00034042	1.36002	-1.36099	0.000342077	1.36344	-1.36092
128148157	chr11:128148157:T:C	4.51821e-05	0.0486208	-0.331819	0.000226346	0.00275505	-0.411836	0.000226957	0.00369289	-0.411441
128148184	chr11:128148184:T:C	1.38304e-05	-0.939739	-0.527287	9.25773e-05	-0.862977	-0.440124	9.27949e-05	-0.862344	-0.439772
128148187	chr11:128148187:G:A	5.26247e-06	-1.17717	-1.25612	3.39315e-05	-1.08944	-1.21736	3.3999e-05	-1.08896	-1.21722
128148225	chr11:128148225:A:C	1.25599e-05	-1.44151	-0.121877	6.63819e-05	-1.47902	-0.156702	6.64737e-05	-1.47898	-0.156718
128148273	chr11:128148273:G:A	3.1663e-05	-1.19804e-10	-0.63875	0.000184185	-1.19804e-10	-0.615208	0.000184397	-1.19804e-10	-0.615415
128148388	chr11:128148388:C:T	2.67872e-05	-1.19804e-10	-0.805976	0.000149689	-1.19804e-10	-0.822588	0.000149919	-1.19804e-10	-0.82241
128148507	chr11:128148507:C:G	0.000222437	1.94505	-0.634308	0.00281538	2.64038	-0.528675	0.00283154	2.6443	-0.528228
128149420	chr11:128149420:T:C	3.81734e-05	0.897708	-1.34947	0.000321075	1.28457	-1.34404	0.000322641	1.28795	-1.34391
128149573	chr11:128149573:G:A	2.55267e-05	-1.19804e-10	-0.854175	0.000144694	-1.19804e-10	-0.856527	0.000144897	-1.19804e-10	-0.856485
128149599	chr11:128149599:G:A	5.06883e-05	-1.19804e-10	-0.168203	0.000281964	-1.19804e-10	-0.189366	0.000282422	-1.19804e-10	-0.189105
128149839	chr11:128149839:C:T	1.7812e-05	-0.82419	-0.389835	0.000120764	-0.741623	-0.295688	0.000121057	-0.740939	-0.295308
128149851	chr11:128149851:C:T	7.2497e-06	-1.19667	-0.916265	4.11778e-05	-1.1771	-0.936143	4.12431e-05	-1.17696	-0.936059
128150057	chr11:128150057:G:A	1.53646e-05	-1.19804e-10	-1.36184	8.70654e-05	-1.19804e-10	-1.36449	8.71839e-05	-1.19804e-10	-1.36449
128150473	chr11:128150473:T:C	0.000246188	1.57467	-0.162477	0.00175498	1.73988	-0.100809	0.00176289	1.74229	-0.100094
128150999	chr11:128150999:G:A	2.0531e-05	-1.19804e-10	-1.07196	0.000119708	-1.19804e-10	-1.04609	0.000119853	-1.19804e-10	-1.04624
128151036	chr11:128151036:A:G	4.3388e-05	0.997833	-1.32155	0.000369807	1.39461	-1.31277	0.000371655	1.39805	-1.31259
128151136	chr11:128151136:G:T	1.53736e-05	-1.19804e-10	-1.36125	8.71071e-05	-1.19804e-10	-1.36401	8.72256e-05	-1.19804e-10	-1.36401
128151307	chr11:128151307:C:T	4.24119e-05	0.970037	-1.31651	0.000360771	1.36439	-1.30729	0.000362572	1.36781	-1.3071
128152135	chr11:128152135:A:G	4.28622e-06	-1.32155	-1.31695	2.55452e-05	-1.29408	-1.29662	2.55895e-05	-1.29363	-1.29669
128152273	chr11:128152273:C:G	3.41446e-06	-1.57531	-1.29057	1.93223e-05	-1.58533	-1.28456	1.9347e-05	-1.58524	-1.28473
128152355	chr11:128152355:C:T	1.42445e-05	-1.43753	-3.62583e-10	7.86148e-05	-1.46659	-3.62583e-10	7.87246e-05	-1.46655	-3.62583e-10
128152380	chr11:128152380:T:G	2.25313e-05	-1.19804e-10	-0.978994	0.000130024	-1.19804e-10	-0.963425	0.000130182	-1.19804e-10	-0.963574
128152395	chr11:128152395:G:A	6.88948e-05	-1.19804e-10	0.138682	0.000371932	-1.19804e-10	0.0875648	0.000372467	-1.19804e-10	0.0876399
128152476	chr11:128152476:A:G	3.13961e-05	-0.185714	-0.4615	0.000158649	-0.227546	-0.536905	0.00015906	-0.22668	-0.536543
128152628	chr11:128152628:A:G	4.36017e-06	-1.31746	-1.30392	2.60579e-05	-1.28939	-1.28144	2.61029e-05	-1.28894	-1.28152
128153154	chr11:128153154:G:A	1.69121e-05	-1.19804e-10	-1.26587	9.51513e-05	-1.19804e-10	-1.27568	9.52802e-05	-1.19804e-10	-1.27569
128153162	chr11:128153162:G:A	0.000147968	1.62004	-0.716944	0.00180691	2.28318	-0.614949	0.00181695	2.28693	-0.614525
128153175	chr11:128153175:G:A	2.51406e-05	-1.19804e-10	-0.869416	0.000142566	-1.19804e-10	-0.871341	0.000142766	-1.19804e-10	-0.871299
128153381	chr11:128153381:C:T	6.38811e-05	-1.19804e-10	0.063125	0.000345308	-1.19804e-10	0.0132917	0.000345804	-1.19804e-10	0.0133653
128153968	chr11:128153968:T:C	8.28826e-06	-1.0311	-0.947961	4.80569e-05	-0.991596	-0.967165	4.81324e-05	-0.991442	-0.967108
128154871	chr11:128154871:A:G	2.29474e-05	-0.960695	-3.62583e-10	0.000118352	-1.05748	-3.62583e-10	0.000118528	-1.05736	-3.62583e-10
128155208	chr11:128155208:A:C	3.59711e-06	-1.45302	-1.36075	1.86731e-05	-1.53741	-1.36665	1.86978e-05	-1.53745	-1.36665
128155226	chr11:128155226:T:C	1.55467e-05	-1.19804e-10	-1.35005	8.79918e-05	-1.19804e-10	-1.3539	8.81114e-05	-1.19804e-10	-1.3539
128155608	chr11:128155608:T:A	1.0999e-05	-1.12397	-0.572122	6.23761e-05	-1.10007	-0.597895	6.24761e-05	-1.09992	-0.597803
128155711	chr11:128155711:A:T	2.555e-05	-1.19804e-10	-0.853261	0.000144831	-1.19804e-10	-0.855581	0.000145034	-1.19804e-10	-0.855539
128155863	chr11:128155863:A:G	7.6587e-06	-1.49084	-0.567212	4.03786e-05	-1.52928	-0.60357	4.04593e-05	-1.52911	-0.603104
128155880	chr11:128155880:T:C	7.53478e-06	-1.51262	-0.561752	3.98988e-05	-1.54652	-0.598281	3.99777e-05	-1.54637	-0.597813
128155965	chr11:128155965:T:C	1.20935e-05	-1.60123	-3.62583e-10	6.95572e-05	-1.589	-3.62583e-10	6.96551e-05	-1.58895	-3.62583e-10
128156304	chr11:128156304:C:T	7.47806e-06	-1.50803	-0.573896	3.95772e-05	-1.5428	-0.610092	3.96556e-05	-1.54265	-0.609627
128156448	chr11:128156448:C:A	4.93962e-06	-1.51947	-0.977143	2.64462e-05	-1.55205	-1.00398	2.64944e-05	-1.55191	-1.00366
128156569	chr11:128156569:T:TAGA	1.81971e-05	-1.19263	-3.62583e-10	0.000105544	-1.17202	-3.62583e-10	0.000105705	-1.17185	-3.62583e-10
128156601	chr11:128156601:G:C	2.37644e-05	-1.19804e-10	-0.925712	0.000140172	-1.19804e-10	-0.888273	0.000140339	-1.19804e-10	-0.888448
128156733	chr11:128156733:C:T	7.60036e-06	-1.51244	-0.553263	4.02236e-05	-1.54634	-0.590354	4.03034e-05	-1.54619	-0.589882
128157065	chr11:128157065:C:T	1.74146e-05	-1.19804e-10	-1.23659	9.78419e-05	-1.19804e-10	-1.24779	9.79744e-05	-1.19804e-10	-1.2478
128157350	chr11:128157350:G:A	1.56184e-05	-1.19804e-10	-1.34545	8.82109e-05	-1.19804e-10	-1.35142	8.83321e-05	-1.19804e-10	-1.3514
128157368	chr11:128157368:C:G	3.64744e-05	-1.19804e-10	-0.497288	0.000204802	-1.19804e-10	-0.509102	0.000205103	-1.19804e-10	-0.508993
128157541	chr11:128157541:G:T	1.209e-05	-1.17265	-0.428863	6.82319e-05	-1.14957	-0.45866	6.83415e-05	-1.14943	-0.458558
128157652	chr11:128157652:T:C	7.86877e-06	-1.52627	-0.504724	4.17389e-05	-1.55698	-0.542728	4.18217e-05	-1.55685	-0.542241
128157773	chr11:128157773:A:G	0.000152923	1.80282	-0.866781	0.00188061	2.48514	-0.776937	0.00189116	2.489	-0.776564
128157818	chr11:128157818:T:G	0.000158602	0.849951	0.122548	0.00119417	1.11751	0.136547	0.00120061	1.12064	0.137432
128157904	chr11:128157904:A:G	3.20313e-05	-1.19804e-10	-0.627184	0.000179934	-1.19804e-10	-0.638555	0.000180197	-1.19804e-10	-0.638459
128158154	chr11:128158154:G:C	3.92213e-05	-1.19804e-10	-0.424678	0.000213985	-1.19804e-10	-0.46524	0.00021429	-1.19804e-10	-0.465177
128158334	chr11:128158334:CAGTT:C	0.000108942	0.874858	-0.277937	0.000822212	1.14748	-0.266628	0.000826548	1.15062	-0.265873
128158340	chr11:128158340:T:C	0.000110123	0.893562	-0.285859	0.000832011	1.16725	-0.274548	0.000836406	1.1704	-0.273796
128158357	chr11:128158357:A:C	3.98952e-05	-1.19804e-10	-0.407642	0.000217553	-1.19804e-10	-0.448706	0.000217863	-1.19804e-10	-0.448641
128158364	chr11:128158364:AAAC:A	1.73016e-05	-1.19804e-10	-1.2431	9.72582e-05	-1.19804e-10	-1.25378	9.739e-05	-1.19804e-10	-1.25378
128158480	chr11:128158480:T:C	4.85292e-05	-1.19804e-10	-0.211734	0.000269831	-1.19804e-10	-0.233351	0.000270268	-1.19804e-10	-0.233095
128158511	chr11:128158511:T:G	2.55905e-05	-1.19804e-10	-0.851679	0.000145057	-1.19804e-10	-0.854018	0.000145261	-1.19804e-10	-0.853975
128158559	chr11:128158559:A:ATAGGAGCTCT	8.85716e-06	-1.42067	-0.492005	4.70164e-05	-1.45946	-0.52119	4.70819e-05	-1.45942	-0.521199
128158584	chr11:128158584:A:C	3.25992e-06	-1.57985	-1.33235	1.84307e-05	-1.58889	-1.32824	1.8455e-05	-1.58881	-1.32836
128158595	chr11:128158595:G:A	3.27937e-06	-1.56926	-1.33698	1.83084e-05	-1.58188	-1.3419	1.83371e-05	-1.58178	-1.3418
128158654	chr11:128158654:C:T	0.00010571	0.851005	-0.284207	0.000796369	1.12202	-0.273105	0.000800556	1.12515	-0.272351
128158681	chr11:128158681:C:T	0.00010871	0.870337	-0.275547	0.000818139	1.14024	-0.264353	0.000822452	1.14338	-0.263597
128158769	chr11:128158769:C:A	0.000117886	0.974359	-0.298539	0.000892797	1.2507	-0.287492	0.000897553	1.25391	-0.286743
128158853	chr11:128158853:A:T	0.000114876	0.935077	-0.285123	0.000867771	1.20883	-0.274045	0.000872377	1.21201	-0.273292
128158865	chr11:128158865:A:G	0.0001147	0.903911	-0.255485	0.000865292	1.17616	-0.244244	0.000869877	1.17933	-0.243481
128159050	chr11:128159050:C:T	1.16519e-05	-1.10251	-0.535924	6.58547e-05	-1.08201	-0.561685	6.59607e-05	-1.08186	-0.561588
128159183	chr11:128159183:G:A	0.00022664	-1.19804e-10	1.32946	0.00130028	-1.19804e-10	1.33919	0.0013027	-1.19804e-10	1.33969
128159242	chr11:128159242:C:T	3.42252e-05	-1.19804e-10	-0.560937	0.000192305	-1.19804e-10	-0.572061	0.000192587	-1.19804e-10	-0.571958
128159606	chr11:128159606:T:G	0.000103272	0.727191	-0.183723	0.000770258	0.98732	-0.171741	0.000774272	0.990369	-0.170953
128159667	chr11:128159667:G:T	3.27911e-05	-1.19804e-10	-0.603741	0.000184306	-1.19804e-10	-0.614551	0.000184575	-1.19804e-10	-0.61445
128159878	chr11:128159878:G:A	1.78002e-05	-1.19804e-10	-1.21469	0.000101208	-1.19804e-10	-1.21397	0.000101352	-1.19804e-10	-1.21391
128159915	chr11:128159915:C:T	1.55961e-05	-0.971106	-0.375771	0.000105267	-0.896228	-0.278421	0.000105514	-0.895608	-0.278055
128160083	chr11:128160083:G:C	0.000140205	1.699	-0.849793	0.00171102	2.37219	-0.758496	0.00172053	2.37599	-0.758117
128160089	chr11:128160089:G:A	0.000105735	0.808127	-0.241087	0.000792991	1.07473	-0.230068	0.000797149	1.07784	-0.229301
128160117	chr11:128160117:A:G	3.46127e-05	-1.19804e-10	-0.549679	0.000194429	-1.19804e-10	-0.56108	0.000194714	-1.19804e-10	-0.560975
128160187	chr11:128160187:A:G	2.15481e-05	-1.19804e-10	-1.02361	0.000121557	-1.19804e-10	-1.03076	0.000121729	-1.19804e-10	-1.03071
128160197	chr11:128160197:G:A	1.87565e-05	-1.19804e-10	-1.16236	0.000108923	-1.19804e-10	-1.14051	0.000109058	-1.19804e-10	-1.14063
128160222	chr11:128160222:G:C	7.09971e-06	-1.28544	-0.848409	3.72087e-05	-1.34104	-0.873569	3.72613e-05	-1.34098	-0.873574
128160526	chr11:128160526:G:T	0.000123074	0.935861	-0.216974	0.000929509	1.20901	-0.205501	0.000934463	1.21219	-0.204725
128160533	chr11:128160533:T:G	3.24247e-05	-1.19804e-10	-0.614979	0.000182225	-1.19804e-10	-0.625906	0.000182491	-1.19804e-10	-0.625805
128160621	chr11:128160621:A:G	1.63965e-05	-1.19804e-10	-1.29683	9.23365e-05	-1.19804e-10	-1.30571	9.24617e-05	-1.19804e-10	-1.30571
128160838	chr11:128160838:T:TA	0.00013231	1.68626	-0.895013	0.00160681	2.3585	-0.807638	0.0016157	2.36229	-0.807274
128160888	chr11:128160888:C:T	2.55838e-05	-1.19804e-10	-0.85194	0.000145021	-1.19804e-10	-0.85427	0.000145224	-1.19804e-10	-0.854227
128161142	chr11:128161142:T:G	0.000113982	0.80668	-0.164537	0.000856393	1.07399	-0.152408	0.000860905	1.07709	-0.151616
128161379	chr11:128161379:A:G	9.17346e-06	-1.47085	-0.40673	4.08903e-05	-1.53443	-0.585825	4.09645e-05	-1.53433	-0.585469
128161609	chr11:128161609:T:C	5.30228e-06	-1.60006	-0.825704	3.0927e-05	-1.5978	-0.801712	3.09781e-05	-1.59785	-0.801379
128161748	chr11:128161748:G:A	0.000112675	0.85316	-0.222553	0.000847269	1.12182	-0.210943	0.000851739	1.12494	-0.21017
128162022	chr11:128162022:G:A	1.58211e-05	-1.19804e-10	-1.33255	8.94311e-05	-1.19804e-10	-1.33768	8.95525e-05	-1.19804e-10	-1.33768
128162223	chr11:128162223:G:T	0.000119898	0.938047	-0.245304	0.000908467	1.21407	-0.233455	0.0009133	1.21725	-0.232691
128162711	chr11:128162711:TTTTC:T	4.33732e-05	-1.19804e-10	-0.324056	0.000236356	-1.19804e-10	-0.365807	0.000236693	-1.19804e-10	-0.365742
128162805	chr11:128162805:G:T	5.63917e-05	-1.19804e-10	-0.0615773	0.000310536	-1.19804e-10	-0.0928463	0.000310994	-1.19804e-10	-0.092733
128162817	chr11:128162817:T:G	7.05031e-06	-1.34015	-0.800679	3.71158e-05	-1.39062	-0.826479	3.7168e-05	-1.39057	-0.826486
128162837	chr11:128162837:T:G	3.07353e-06	-1.60192	-1.36915	1.74576e-05	-1.60188	-1.3695	1.74813e-05	-1.60189	-1.36949
128163457	chr11:128163457:T:C	0.000163581	1.82811	-0.824703	0.00202414	2.51365	-0.7319	0.00203554	2.51752	-0.731512
128163478	chr11:128163478:G:A	0.000115017	0.88423	-0.233045	0.000866824	1.15592	-0.222234	0.000871408	1.15907	-0.221468
128163578	chr11:128163578:A:T	2.6934e-05	-1.06407	0.263566	0.000149956	-1.04184	0.221031	0.000150201	-1.04168	0.221149
128163611	chr11:128163611:A:G	3.14972e-06	-1.58815	-1.35843	1.7929e-05	-1.59353	-1.3512	1.79536e-05	-1.59349	-1.35122
128163939	chr11:128163939:T:C	2.85972e-05	0.62816	-1.36875	0.000214629	0.906558	-1.36879	0.00021556	0.90954	-1.36881
128164595	chr11:128164595:G:T	6.00796e-06	-1.51026	-0.79055	3.21608e-05	-1.56495	-0.79545	3.22185e-05	-1.56485	-0.795112
128164624	chr11:128164624:G:A	1.53937e-05	-1.19804e-10	-1.35994	8.77389e-05	-1.19804e-10	-1.35678	8.78586e-05	-1.19804e-10	-1.35678
128164899	chr11:128164899:C:A	7.16778e-06	-1.59438	-0.529927	4.15929e-05	-1.58258	-0.520637	4.16434e-05	-1.58261	-0.520755
128165738	chr11:128165738:C:T	0.000111302	1.83461	-1.21626	0.00137484	2.53751	-1.14257	0.00138207	2.54137	-1.14254
128165809	chr11:128165809:C:T	1.47876e-05	-0.940219	-0.459894	9.14206e-05	-0.801754	-0.513922	9.16253e-05	-0.801089	-0.51371
128166081	chr11:128166081:A:ATCT	5.61278e-05	1.09023	-1.1565	0.000354184	1.21454	-1.17587	0.000355818	1.21756	-1.17565
128166299	chr11:128166299:C:T	6.52044e-05	1.23378	-1.15015	0.000412824	1.36167	-1.1698	0.000414763	1.36478	-1.16958
128166321	chr11:128166321:A:C	5.51313e-05	-1.19804e-10	-0.0841804	0.000308314	-1.19804e-10	-0.100026	0.000308804	-1.19804e-10	-0.0998007
128166364	chr11:128166364:G:A	0.000132751	2.0129	-1.21832	0.00147096	2.69378	-1.23126	0.00147867	2.69773	-1.23134
128166370	chr11:128166370:G:T	3.53883e-05	-1.19804e-10	-0.527517	0.000218126	-1.19804e-10	-0.446072	0.000218431	-1.19804e-10	-0.446037
128166525	chr11:128166525:C:T	0.000457563	2.03202	-3.62583e-10	0.00242629	1.96297	-3.62583e-10	0.00242896	1.96271	-3.62583e-10
128166535	chr11:128166535:A:T	5.87728e-05	1.14172	-1.16194	0.000371415	1.26719	-1.18101	0.000373138	1.27024	-1.1808
128166679	chr11:128166679:T:C	2.28734e-05	-1.19804e-10	-0.963924	0.000131892	-1.19804e-10	-0.949166	0.000132063	-1.19804e-10	-0.949228
128166918	chr11:128166918:T:C	0.000136328	2.0617	-1.24054	0.0015179	2.74643	-1.2525	0.00152591	2.75041	-1.25258
128167047	chr11:128167047:C:T	1.68774e-05	-1.19804e-10	-1.26792	9.59117e-05	-1.19804e-10	-1.26772	9.60444e-05	-1.19804e-10	-1.2677
128167048	chr11:128167048:C:T	0.000116624	1.85853	-1.19348	0.00123692	2.46974	-1.1805	0.00124326	2.47356	-1.18058
128167057	chr11:128167057:A:G	1.43297e-05	-0.929289	-0.502279	8.86837e-05	-0.791679	-0.554391	8.88822e-05	-0.791012	-0.554184
128167330	chr11:128167330:T:C	8.04765e-05	1.45644	-1.16238	0.000510966	1.58591	-1.18075	0.000513418	1.58912	-1.18054
128167550	chr11:128167550:T:C	2.61084e-05	-1.19804e-10	-0.831642	0.000158421	-1.19804e-10	-0.765888	0.000158642	-1.19804e-10	-0.765857
128167619	chr11:128167619:G:A	9.75894e-06	-1.48002	-0.335698	5.10859e-05	-1.54514	-0.352492	5.11843e-05	-1.54503	-0.352047
128167641	chr11:128167641:G:C	1.43422e-05	-1.42928	-0.00141417	7.26532e-05	-1.50858	-0.0368675	7.28005e-05	-1.50843	-0.036354
128167708	chr11:128167708:G:A	1.45211e-05	-0.356497	-1.0618	8.13635e-05	-0.388918	-1.0433	8.15537e-05	-0.388124	-1.04312
128167773	chr11:128167773:T:C	0.000155158	2.13111	-1.18057	0.00173531	2.82258	-1.19478	0.00174449	2.82659	-1.19488
128168214	chr11:128168214:G:A	1.821e-05	-1.19804e-10	-1.19193	0.00010205	-1.19804e-10	-1.20568	0.000102195	-1.19804e-10	-1.20563
128168320	chr11:128168320:CA:C	4.14077e-06	-1.36701	-1.30601	2.08487e-05	-1.48501	-1.30884	2.0876e-05	-1.48504	-1.30887
128168366	chr11:128168366:G:A	2.38369e-05	-1.25307	0.3304	0.000151436	-1.18245	0.371463	0.000151637	-1.1825	0.371481
128168527	chr11:128168527:C:T	8.25748e-05	1.47172	-1.15191	0.000524163	1.60145	-1.1708	0.000526687	1.60468	-1.17058
128168624	chr11:128168624:G:A	1.541e-05	-1.19804e-10	-1.35888	8.78926e-05	-1.19804e-10	-1.35503	8.80125e-05	-1.19804e-10	-1.35503
128168671	chr11:128168671:A:G	0.000139527	2.02639	-1.18203	0.00154553	2.70818	-1.19621	0.00155362	2.71214	-1.19631
128168710	chr11:128168710:T:A	1.88944e-05	-1.15503	-3.62583e-10	0.000101284	-1.21322	-3.62583e-10	0.000101409	-1.21335	-3.62583e-10
128168879	chr11:128168879:GA:G	1.60513e-05	-1.31811	-3.62583e-10	8.40839e-05	-1.39933	-3.62583e-10	8.41931e-05	-1.39939	-3.62583e-10
128168903	chr11:128168903:G:A	1.60018e-05	-1.19804e-10	-1.3212	9.15894e-05	-1.19804e-10	-1.31383	9.17143e-05	-1.19804e-10	-1.31383
128169134	chr11:128169134:T:C	8.27471e-05	1.46266	-1.14076	0.000523979	1.59023	-1.15992	0.000526501	1.59344	-1.15969
128169135	chr11:128169135:G:A	2.2779e-05	-1.19804e-10	-0.968058	0.000136209	-1.19804e-10	-0.916952	0.000136397	-1.19804e-10	-0.916937
128169757	chr11:128169757:G:A	6.62734e-05	1.24464	-1.14475	0.000416325	1.36422	-1.1639	0.000418278	1.36731	-1.16367
128170243	chr11:128170243:T:C	1.20952e-05	-1.60109	-3.62583e-10	7.07248e-05	-1.57235	-3.62583e-10	7.08207e-05	-1.57236	-3.62583e-10
128170353	chr11:128170353:G:GTCTA	6.88388e-05	1.29089	-1.15303	0.000432803	1.41107	-1.17193	0.000434842	1.41419	-1.17171
128170403	chr11:128170403:A:T	6.84475e-05	1.27796	-1.14579	0.000430147	1.39802	-1.16504	0.000432173	1.40113	-1.16482
128170591	chr11:128170591:A:G	7.20398e-05	1.34301	-1.15969	0.000453518	1.46392	-1.17803	0.000455665	1.46707	-1.17782
128170915	chr11:128170915:A:G	9.48025e-05	1.35784	-0.899943	0.000629197	1.51031	-0.897014	0.000632288	1.51349	-0.89665
128170937	chr11:128170937:G:C	7.80024e-05	1.42359	-1.16075	0.000492224	1.54704	-1.17925	0.000494576	1.55022	-1.17903
128171124	chr11:128171124:A:G	2.26527e-05	-1.19804e-10	-0.973618	0.000135445	-1.19804e-10	-0.922583	0.000135631	-1.19804e-10	-0.922568
128171177	chr11:128171177:G:GCCCA	2.22113e-05	-1.19804e-10	-0.993299	0.000132652	-1.19804e-10	-0.943415	0.000132835	-1.19804e-10	-0.9434
128171687	chr11:128171687:G:A	6.24807e-05	1.12775	-1.08679	0.000389733	1.24401	-1.1097	0.000391549	1.24704	-1.10944
128171871	chr11:128171871:T:C	1.63701e-05	-1.19804e-10	-1.29845	9.20437e-05	-1.19804e-10	-1.30888	9.21719e-05	-1.19804e-10	-1.30885
128172128	chr11:128172128:G:A	3.28862e-06	-1.53456	-1.36887	1.91519e-05	-1.51032	-1.36843	1.91825e-05	-1.51009	-1.36842
128172156	chr11:128172156:G:A	1.67364e-05	-1.35866	0.0823473	8.3046e-05	-1.45521	0.0434616	8.3219e-05	-1.45503	0.0439937
128172277	chr11:128172277:T:A	3.2797e-06	-1.53649	-1.36966	1.90776e-05	-1.51298	-1.36965	1.91079e-05	-1.51275	-1.36965
128172579	chr11:128172579:A:G	1.80298e-05	-1.20187	-3.62583e-10	0.000110397	-1.12706	-3.62583e-10	0.000110541	-1.12712	-3.62583e-10
128172680	chr11:128172680:T:C	5.95806e-05	1.32294	-1.32951	0.000368124	1.4161	-1.33883	0.000369795	1.41919	-1.33875
128173652	chr11:128173652:A:G	3.65626e-05	-0.301376	-0.193496	0.00022241	-0.311493	-0.115129	0.000222979	-0.310681	-0.114749
128173771	chr11:128173771:C:T	4.41006e-05	0.850554	-1.15798	0.000261536	0.901654	-1.16623	0.000262677	0.904412	-1.16599
128174287	chr11:128174287:T:C	5.86782e-06	-1.55745	-0.766965	3.10314e-05	-1.59866	-0.797489	3.10844e-05	-1.59863	-0.797167
128174448	chr11:128174448:T:C	0.00011133	1.77767	-1.15907	0.00117988	2.41608	-1.17406	0.00118585	2.41987	-1.17417
128174838	chr11:128174838:G:A	2.69568e-05	-1.19804e-10	-0.799662	0.000162954	-1.19804e-10	-0.73768	0.000163179	-1.19804e-10	-0.737659
128174867	chr11:128174867:G:A	1.62725e-05	-1.36365	0.0592315	9.30945e-05	-1.4094	0.111866	9.3225e-05	-1.4095	0.112004
128174909	chr11:128174909:C:G	2.89927e-05	0.603199	-1.33005	0.000176693	0.685533	-1.34227	0.000177389	0.688034	-1.3422
128174925	chr11:128174925:C:T	3.03797e-05	0.643085	-1.32321	0.000185055	0.725973	-1.33646	0.00018579	0.728499	-1.33639
128175071	chr11:128175071:A:G	1.70679e-05	0.0616792	-1.31838	0.000105214	0.155578	-1.33072	0.000105585	0.157644	-1.33064
128175351	chr11:128175351:T:G	1.78308e-05	-1.19804e-10	-1.21297	0.000105297	-1.19804e-10	-1.17436	0.000105452	-1.19804e-10	-1.17426
128175433	chr11:128175433:G:C	2.00848e-05	-1.19804e-10	-1.09394	0.000112332	-1.19804e-10	-1.10968	0.000112492	-1.19804e-10	-1.10962
128176093	chr11:128176093:A:G	1.73538e-05	-1.19804e-10	-1.24009	0.000100662	-1.19804e-10	-1.21938	0.000100792	-1.19804e-10	-1.21945
128177201	chr11:128177201:G:A	1.47801e-05	-1.40062	-3.62583e-10	7.60055e-05	-1.50034	-3.62583e-10	7.61114e-05	-1.50031	-3.62583e-10
128177566	chr11:128177566:G:A	1.86231e-05	-1.19804e-10	-1.16949	0.000110883	-1.19804e-10	-1.12267	0.000111046	-1.19804e-10	-1.12257
128177604	chr11:128177604:T:C	4.17691e-06	-1.48825	-1.17608	2.31815e-05	-1.57111	-1.11668	2.32121e-05	-1.57106	-1.11677
128177643	chr11:128177643:C:T	1.23706e-05	-1.38327	-0.195308	8.37758e-05	-1.21246	-0.190543	8.39216e-05	-1.21253	-0.190098
128177727	chr11:128177727:G:C	7.31063e-06	-1.59477	-0.509798	3.9234e-05	-1.55485	-0.606752	3.92865e-05	-1.5549	-0.606731
128178097	chr11:128178097:C:T	3.28171e-05	-0.602948	-3.62583e-10	0.000253823	-0.294509	-3.62583e-10	0.000254198	-0.294393	-3.62583e-10
128178891	chr11:128178891:C:T	1.52584e-05	-1.19804e-10	-1.36877	8.66155e-05	-1.19804e-10	-1.36967	8.67335e-05	-1.19804e-10	-1.36967
128179507	chr11:128179507:A:G	5.10284e-05	-1.19804e-10	-0.161516	0.000288237	-1.19804e-10	-0.167364	0.000288748	-1.19804e-10	-0.166953
128180818	chr11:128180818:G:A	1.52582e-05	-1.19804e-10	-1.36878	8.66155e-05	-1.19804e-10	-1.36967	8.67335e-05	-1.19804e-10	-1.36967
128180857	chr11:128180857:G:A	2.08647e-05	-1.19804e-10	-1.05584	0.000122802	-1.19804e-10	-1.02057	0.000122956	-1.19804e-10	-1.02068
128181268	chr11:128181268:G:A	1.21514e-05	-1.59645	-3.62583e-10	6.99299e-05	-1.58365	-3.62583e-10	7.00238e-05	-1.58367	-3.62583e-10
128181860	chr11:128181860:T:C	1.78951e-05	-1.19804e-10	-1.20937	0.000106151	-1.19804e-10	-1.16628	0.000106298	-1.19804e-10	-1.16626
128181946	chr11:128181946:G:A	4.33607e-06	-1.39518	-1.23175	2.25724e-05	-1.47256	-1.24186	2.26054e-05	-1.47254	-1.24178
128182060	chr11:128182060:A:T	1.53365e-05	-1.19804e-10	-1.36366	8.79315e-05	-1.19804e-10	-1.35459	8.805e-05	-1.19804e-10	-1.3546
128182189	chr11:128182189:T:C	1.42661e-05	-1.49891	0.0628947	8.54445e-05	-1.54571	0.162431	8.56032e-05	-1.5457	0.162919
128182528	chr11:128182528:G:A	3.6876e-05	-1.09326	0.606919	0.000118236	-1.40555	0.347087	0.000118464	-1.40539	0.347489
128183091	chr11:128183091:A:G	2.41604e-05	-1.19804e-10	-0.909183	0.00013168	-1.19804e-10	-0.950769	0.000131884	-1.19804e-10	-0.950583
128183107	chr11:128183107:G:A	1.23143e-05	-1.58313	-3.62583e-10	7.02111e-05	-1.57964	-3.62583e-10	7.03073e-05	-1.57963	-3.62583e-10
128183379	chr11:128183379:T:C	8.4909e-06	-0.591376	-1.36353	5.10692e-05	-0.52944	-1.36853	5.11462e-05	-0.529283	-1.36854
128183767	chr11:128183767:C:T	3.88033e-06	-1.55018	-1.1878	2.14589e-05	-1.57609	-1.18892	2.14877e-05	-1.5761	-1.18892
128184000	chr11:128184000:G:A	1.52459e-05	-1.19804e-10	-1.36959	8.67056e-05	-1.19804e-10	-1.36863	8.68232e-05	-1.19804e-10	-1.36863
128184076	chr11:128184076:C:G	2.77188e-05	-1.12699	0.355205	9.68343e-05	-1.42247	0.164324	9.70087e-05	-1.42232	0.164609
128184166	chr11:128184166:C:T	3.01777e-05	-1.19804e-10	-0.686796	0.000186506	-1.19804e-10	-0.602683	0.000186771	-1.19804e-10	-0.602624
128184493	chr11:128184493:C:A	4.23884e-05	-0.3428	-0.0042242	0.00031097	-0.214238	0.122787	0.000311351	-0.21408	0.122492
128184710	chr11:128184710:C:T	9.39091e-06	-1.6017	-0.252453	4.86883e-05	-1.57997	-0.365733	4.87557e-05	-1.58	-0.365682
128184747	chr11:128184747:C:T	3.14929e-05	-1.19804e-10	-0.644135	0.00018048	-1.19804e-10	-0.635524	0.000180768	-1.19804e-10	-0.635293
128185026	chr11:128185026:C:T	2.07835e-05	-1.05974	-3.62583e-10	0.000105287	-1.17445	-3.62583e-10	0.000105426	-1.1745	-3.62583e-10
128185518	chr11:128185518:C:T	1.36182e-05	-1.457	-0.0254904	8.05231e-05	-1.51344	0.0708338	8.06714e-05	-1.51343	0.0713047
128185820	chr11:128185820:C:T	1.67497e-05	-1.19804e-10	-1.27552	9.57817e-05	-1.19804e-10	-1.26907	9.59097e-05	-1.19804e-10	-1.2691
128185919	chr11:128185919:T:C	1.39666e-05	-1.43246	-0.0247756	8.21084e-05	-1.49467	0.0715638	8.22596e-05	-1.49466	0.0720347
128185965	chr11:128185965:T:A	3.59946e-05	-1.16584	0.655307	0.000110931	-1.45241	0.330166	0.000111153	-1.45226	0.33066
128186078	chr11:128186078:G:A	4.44787e-05	-1.19804e-10	-0.298889	0.000258128	-1.19804e-10	-0.277691	0.000258537	-1.19804e-10	-0.27747
128186437	chr11:128186437:C:T	1.92487e-05	-1.19804e-10	-1.13645	0.000113408	-1.19804e-10	-1.10016	0.000113561	-1.19804e-10	-1.10017
128186445	chr11:128186445:C:T	1.62139e-05	-1.19804e-10	-1.30803	9.17396e-05	-1.19804e-10	-1.31219	9.18675e-05	-1.19804e-10	-1.31216
128186491	chr11:128186491:A:G	3.394e-06	-1.55008	-1.32181	1.89437e-05	-1.57947	-1.3102	1.89688e-05	-1.57948	-1.31023
128186669	chr11:128186669:C:T	2.29319e-05	-0.961369	-3.62583e-10	0.000110066	-1.13006	-3.62583e-10	0.000110222	-1.13001	-3.62583e-10
128186889	chr11:128186889:G:A	2.38996e-05	-1.19804e-10	-0.920039	0.000133188	-1.19804e-10	-0.939382	0.000133388	-1.19804e-10	-0.939247
128186930	chr11:128186930:G:A	1.52802e-05	-1.19804e-10	-1.36734	8.69831e-05	-1.19804e-10	-1.36543	8.71017e-05	-1.19804e-10	-1.36543
128187328	chr11:128187328:T:C	1.53786e-05	-1.19804e-10	-1.36092	8.83903e-05	-1.19804e-10	-1.34938	8.85114e-05	-1.19804e-10	-1.34938
128187456	chr11:128187456:G:A	3.39369e-06	-1.54312	-1.32886	1.88763e-05	-1.5749	-1.31833	1.89014e-05	-1.57492	-1.31836
128187588	chr11:128187588:C:T	3.77218e-05	-0.431057	-0.0326032	0.000275272	-0.306289	0.092904	0.000275609	-0.306136	0.0926125
128187899	chr11:128187899:T:TG	1.92249e-05	-1.19804e-10	-1.13769	0.000113256	-1.19804e-10	-1.1015	0.000113409	-1.19804e-10	-1.10151
128188180	chr11:128188180:C:G	1.52581e-05	-1.46285	0.0940601	9.05099e-05	-1.51847	0.192786	9.06801e-05	-1.51847	0.193297
128188220	chr11:128188220:C:T	1.33891e-05	-1.45213	-0.0473303	7.91303e-05	-1.51003	0.0499764	7.92758e-05	-1.51002	0.0504461
128188257	chr11:128188257:A:C	1.7444e-05	-1.19804e-10	-1.2349	0.000100034	-1.19804e-10	-1.22564	0.000100169	-1.19804e-10	-1.22565
128188687	chr11:128188687:G:A	1.40943e-05	-1.41402	-0.034108	8.2732e-05	-1.47985	0.0643126	8.28844e-05	-1.47984	0.0647836
128188989	chr11:128188989:G:A	1.52707e-05	-1.19804e-10	-1.36796	8.66242e-05	-1.19804e-10	-1.36957	8.67423e-05	-1.19804e-10	-1.36957
128189166	chr11:128189166:A:G	1.76439e-05	-1.19804e-10	-1.22351	0.000104566	-1.19804e-10	-1.18132	0.000104718	-1.19804e-10	-1.18124
128189220	chr11:128189220:CAT:C	1.33105e-05	-1.47025	-0.0350982	7.90474e-05	-1.52459	0.063491	7.91929e-05	-1.52458	0.0639625
128189704	chr11:128189704:A:T	5.89033e-05	-1.19804e-10	-0.0180012	0.000344304	-1.19804e-10	0.010379	0.000344709	-1.19804e-10	0.0101931
128189829	chr11:128189829:A:T	1.52809e-05	-1.19804e-10	-1.3673	8.66417e-05	-1.19804e-10	-1.36937	8.67599e-05	-1.19804e-10	-1.36936
128189886	chr11:128189886:G:GT	1.32894e-05	-1.45468	-0.0522442	7.85757e-05	-1.51204	0.0449509	7.87201e-05	-1.51203	0.0454196
128190148	chr11:128190148:G:A	1.56584e-05	-1.33785	-0.0050387	9.06595e-05	-1.4178	0.0937675	9.08271e-05	-1.41779	0.094243
128190224	chr11:128190224:GCATGCA:G	2.97297e-05	-1.38911	0.687361	0.000109675	-1.56455	0.430925	0.000109881	-1.56448	0.431367
128190262	chr11:128190262:A:G	1.82801e-05	-1.38571	0.19763	0.000107511	-1.45622	0.302664	0.000107712	-1.45621	0.303164
128190264	chr11:128190264:A:G	1.70264e-05	-1.38215	0.123018	9.97975e-05	-1.45337	0.225369	9.99836e-05	-1.45336	0.22586
128190266	chr11:128190266:A:G	1.8626e-05	-1.39918	0.229841	0.000109427	-1.46718	0.331297	0.000109633	-1.46718	0.331809
128190393	chr11:128190393:G:C	1.75422e-05	-1.22929	-3.62583e-10	8.62885e-05	-1.37345	-3.62583e-10	8.64042e-05	-1.37347	-3.62583e-10
128190470	chr11:128190470:T:C	1.36778e-05	-1.4435	-0.0346248	8.07158e-05	-1.50326	0.063047	8.08645e-05	-1.50325	0.0635191
128190472	chr11:128190472:G:A	3.33839e-05	-1.19804e-10	-0.585824	0.000208008	-1.19804e-10	-0.493568	0.0002083	-1.19804e-10	-0.493526
128190530	chr11:128190530:G:A	1.52634e-05	-1.19804e-10	-1.36844	8.66166e-05	-1.19804e-10	-1.36965	8.67346e-05	-1.19804e-10	-1.36965
128190534	chr11:128190534:T:C	3.70786e-05	-0.326411	-0.154447	0.00027022	-0.196556	-0.0353539	0.000270555	-0.196397	-0.0356338
128190625	chr11:128190625:G:A	1.52872e-05	-1.19804e-10	-1.36688	8.66572e-05	-1.19804e-10	-1.36919	8.67755e-05	-1.19804e-10	-1.36918
128190655	chr11:128190655:C:G	1.41617e-05	-1.4646	0.0212469	8.40193e-05	-1.51993	0.119829	8.41745e-05	-1.51992	0.120307
128190877	chr11:128190877:A:G	1.31674e-05	-0.242292	-1.27386	7.19599e-05	-0.264927	-1.29011	7.20687e-05	-0.264745	-1.29014
128191201	chr11:128191201:C:T	3.79475e-05	-1.16091	0.703213	0.000124315	-1.44517	0.436842	0.000124554	-1.44502	0.437258
128191262	chr11:128191262:C:T	1.58703e-05	-1.19804e-10	-1.32945	9.05095e-05	-1.19804e-10	-1.32569	9.06308e-05	-1.19804e-10	-1.32571
128191582	chr11:128191582:A:C	1.26824e-05	-1.4723	-0.0813845	7.51564e-05	-1.526	0.0144209	7.52942e-05	-1.52599	0.0148849
128191763	chr11:128191763:A:G	4.35183e-05	-1.60169	1.28097	0.000295162	-1.6009	1.45728	0.000295425	-1.60091	1.45682
128191828	chr11:128191828:C:A	3.3333e-06	-1.57163	-1.31831	1.87668e-05	-1.59268	-1.30638	1.87917e-05	-1.59269	-1.3064
128191910	chr11:128191910:T:C	3.51844e-06	-1.48593	-1.34995	1.97403e-05	-1.50046	-1.34803	1.9768e-05	-1.5004	-1.34804
128192036	chr11:128192036:C:T	1.33259e-05	-1.45686	-0.0473303	7.88258e-05	-1.51388	0.0499764	7.89708e-05	-1.51387	0.0504461
128192128	chr11:128192128:A:G	1.32989e-05	-1.46242	-0.0437977	7.87853e-05	-1.51804	0.0536218	7.89302e-05	-1.51804	0.0540921
128192281	chr11:128192281:A:G	1.79064e-05	-1.19804e-10	-1.20874	0.000106335	-1.19804e-10	-1.16455	0.00010649	-1.19804e-10	-1.16446
128192450	chr11:128192450:C:T	2.61936e-05	-1.19804e-10	-0.828385	0.000145679	-1.19804e-10	-0.849739	0.000145899	-1.19804e-10	-0.849594
128192556	chr11:128192556:T:C	2.12799e-05	-1.19804e-10	-1.03614	0.00013049	-1.19804e-10	-0.959852	0.000130687	-1.19804e-10	-0.959701
128192658	chr11:128192658:T:C	1.70302e-05	-0.363783	-0.895129	0.000112986	-0.246254	-0.857633	0.000113144	-0.246094	-0.857751
128192701	chr11:128192701:T:C	3.74152e-05	-1.16521	0.693386	0.000123001	-1.44787	0.428921	0.000123238	-1.44773	0.429336
128192751	chr11:128192751:C:T	1.74938e-05	-0.336921	-0.895129	0.000116203	-0.218171	-0.857633	0.000116367	-0.21801	-0.857751
128192866	chr11:128192866:G:A	3.00256e-05	-1.19804e-10	-0.691848	0.000185905	-1.19804e-10	-0.605909	0.000186166	-1.19804e-10	-0.605871
128192980	chr11:128192980:A:C	1.79395e-05	-1.19804e-10	-1.20689	0.000106548	-1.19804e-10	-1.16255	0.000106702	-1.19804e-10	-1.16246
128193048	chr11:128193048:C:T	3.3244e-06	-1.56932	-1.32329	1.86898e-05	-1.59137	-1.3118	1.87147e-05	-1.59138	-1.31183
128193107	chr11:128193107:G:A	1.95191e-05	-1.19804e-10	-1.1225	0.000116837	-1.19804e-10	-1.07037	0.000117	-1.19804e-10	-1.07033
128193297	chr11:128193297:TATTTA:T	1.62161e-05	-1.19804e-10	-1.30789	9.17516e-05	-1.19804e-10	-1.31206	9.18795e-05	-1.19804e-10	-1.31203
128193423	chr11:128193423:A:C	2.76955e-05	-1.19804e-10	-0.77263	0.000148608	-1.19804e-10	-0.829834	0.000148816	-1.19804e-10	-0.829795
128193437	chr11:128193437:T:C	0.000157563	-1.5941	2.56003	0.00103037	-1.57287	2.6794	0.00103288	-1.57287	2.68046
128193915	chr11:128193915:T:G	0.000118353	-1.59545	2.27522	0.000773729	-1.57559	2.39567	0.000775594	-1.57559	2.39671
128194017	chr11:128194017:C:T	1.64227e-05	-0.388577	-0.906659	0.000108771	-0.27201	-0.869893	0.000108924	-0.271851	-0.87001
128194120	chr11:128194120:C:G	0.000183638	-1.59301	2.71207	0.00119995	-1.57102	2.8299	0.00120292	-1.57101	2.83101
128194266	chr11:128194266:T:C	0.000139415	-1.59348	2.43704	0.000911813	-1.57176	2.55605	0.000914022	-1.57175	2.5571
128194286	chr11:128194286:G:A	3.61057e-06	-1.44847	-1.36156	2.02038e-05	-1.46512	-1.36015	2.02324e-05	-1.46506	-1.36016
128194517	chr11:128194517:A:C	1.36935e-05	-1.47698	-3.62583e-10	7.6817e-05	-1.48972	-3.62583e-10	7.69262e-05	-1.48966	-3.62583e-10
128194578	chr11:128194578:T:C	1.53398e-05	-1.19804e-10	-1.36345	8.70189e-05	-1.19804e-10	-1.36502	8.71378e-05	-1.19804e-10	-1.36502
128194597	chr11:128194597:G:T	1.56802e-05	-1.19804e-10	-1.3415	8.80607e-05	-1.19804e-10	-1.35312	8.8183e-05	-1.19804e-10	-1.35309
128194756	chr11:128194756:C:T	2.57146e-05	-1.19804e-10	-0.846839	0.00015288	-1.19804e-10	-0.801492	0.00015308	-1.19804e-10	-0.801548
128194953	chr11:128194953:G:A	3.43517e-05	-1.18514	0.627892	0.000113889	-1.46072	0.364799	0.000114108	-1.46058	0.365217
128195635	chr11:128195635:G:A	5.47583e-05	-1.19804e-10	-0.0909706	0.000309949	-1.19804e-10	-0.094739	0.00031045	-1.19804e-10	-0.0944853
128195841	chr11:128195841:A:AT	0.000206716	-1.19804e-10	1.23745	0.00116602	-1.19804e-10	1.2302	0.00116788	-1.19804e-10	1.23044
128195844	chr11:128195844:T:A	2.08949e-05	-1.19804e-10	-1.05439	0.000125861	-1.19804e-10	-0.995968	0.000126038	-1.19804e-10	-0.995926
128196427	chr11:128196427:G:T	3.72826e-06	-1.57822	-1.19974	2.08207e-05	-1.5942	-1.20099	2.08489e-05	-1.59421	-1.201
128196547	chr11:128196547:C:T	0.000100557	-1.59138	2.10821	0.00065746	-1.56756	2.2248	0.000659014	-1.56756	2.2258
128196621	chr11:128196621:A:G	0.000103621	-1.59366	2.1405	0.00067653	-1.57173	2.25756	0.000678132	-1.57173	2.25856
128196822	chr11:128196822:C:T	1.23114e-05	-1.58337	-3.62583e-10	6.86476e-05	-1.60216	-3.62583e-10	6.87412e-05	-1.60216	-3.62583e-10
128197127	chr11:128197127:T:C	9.23554e-05	-1.58778	2.01953	0.000604203	-1.56133	2.13409	0.000605624	-1.56132	2.13508
128197292	chr11:128197292:C:T	0.000138698	-1.59052	2.42891	0.000906869	-1.56607	2.54492	0.00090904	-1.56607	2.54595
128197396	chr11:128197396:G:C	8.5501e-05	-1.59138	1.94601	0.000556983	-1.56756	2.05895	0.000558288	-1.56756	2.05993
128197509	chr11:128197509:C:T	0.000304926	-0.742558	2.36873	0.00207912	-0.72764	2.53619	0.00208327	-0.727514	2.5367
128197674	chr11:128197674:A:G	0.000121656	-1.59175	2.29905	0.000794121	-1.56823	2.41432	0.000796012	-1.56823	2.41533
128197792	chr11:128197792:G:A	0.000108521	0.593044	-3.62583e-10	0.000576912	0.526544	-3.62583e-10	0.000577692	0.526533	-3.62583e-10
128197868	chr11:128197868:A:G	1.56923e-05	-1.19804e-10	-1.34073	8.81486e-05	-1.19804e-10	-1.35212	8.82694e-05	-1.19804e-10	-1.35211
128197952	chr11:128197952:G:A	9.67338e-05	-1.59386	2.07193	0.000630165	-1.57214	2.18698	0.000631652	-1.57214	2.18797
128198201	chr11:128198201:G:T	9.2663e-05	-1.59334	2.02841	0.000603766	-1.57114	2.14318	0.000605188	-1.57114	2.14417
128198834	chr11:128198834:G:A	0.000104172	-1.59495	2.14709	0.000680803	-1.57421	2.26633	0.000682416	-1.5742	2.26734
128198903	chr11:128198903:G:A	1.61399e-05	-1.19804e-10	-1.3126	9.20922e-05	-1.19804e-10	-1.30836	9.22159e-05	-1.19804e-10	-1.30837
128199011	chr11:128199011:A:G	9.10772e-05	-1.59488	2.01269	0.000592745	-1.57405	2.12766	0.000594138	-1.57404	2.12865
128199028	chr11:128199028:T:A	1.526e-05	-1.19804e-10	-1.36866	8.68295e-05	-1.19804e-10	-1.3672	8.69474e-05	-1.19804e-10	-1.3672
128199063	chr11:128199063:C:T	8.41361e-05	-1.59436	1.9329	0.000546862	-1.57306	2.04611	0.000548141	-1.57306	2.04708
128199139	chr11:128199139:T:C	7.1115e-05	-1.59225	1.76265	0.000459205	-1.56638	1.86473	0.000460276	-1.56638	1.8657
128199160	chr11:128199160:C:T	0.000108232	-1.59062	2.181	0.000708862	-1.56619	2.29871	0.000710545	-1.56619	2.29971
128199184	chr11:128199184:A:G	9.10921e-05	-1.58896	2.00693	0.000595691	-1.56329	2.12187	0.000597091	-1.56329	2.12285
128199300	chr11:128199300:A:G	1.87719e-05	-1.19804e-10	-1.16154	0.000110198	-1.19804e-10	-1.12886	0.000110348	-1.19804e-10	-1.12886
128199523	chr11:128199523:T:C	8.80382e-05	-1.59016	1.97404	0.000574769	-1.56521	2.08803	0.000576117	-1.56521	2.08901
128199624	chr11:128199624:AT:A	1.68081e-05	-1.19804e-10	-1.27204	9.72796e-05	-1.19804e-10	-1.25356	9.74059e-05	-1.19804e-10	-1.25362
128199645	chr11:128199645:T:C	2.05502e-05	-1.19804e-10	-1.07103	0.00012175	-1.19804e-10	-1.02918	0.000121914	-1.19804e-10	-1.02919
128199680	chr11:128199680:G:A	4.07764e-06	-1.53428	-1.1541	2.37018e-05	-1.54953	-1.11606	2.37363e-05	-1.54949	-1.11601
128199690	chr11:128199690:A:T	6.18512e-05	-1.19804e-10	0.0308323	0.000361807	-1.19804e-10	0.059965	0.000362231	-1.19804e-10	0.0597757
128199696	chr11:128199696:G:A	0.000107249	-1.58931	2.17056	0.000703044	-1.5639	2.28818	0.000704712	-1.5639	2.28918
128199970	chr11:128199970:T:A	3.94887e-06	-1.58017	-1.1403	2.20587e-05	-1.59531	-1.14212	2.20886e-05	-1.59532	-1.14212
128200349	chr11:128200349:CA:C	9.16468e-05	-1.59459	2.01863	0.00059685	-1.5735	2.13402	0.000598255	-1.5735	2.13501
128200583	chr11:128200583:T:C	9.41353e-05	-1.58335	2.03418	0.000617789	-1.55455	2.14955	0.000619248	-1.55455	2.15054
128200640	chr11:128200640:A:G	4.55708e-05	-0.593803	0.319171	0.000333359	-0.482087	0.460159	0.000333762	-0.481933	0.459855
128200980	chr11:128200980:A:G	1.52505e-05	-1.19804e-10	-1.36929	8.66318e-05	-1.19804e-10	-1.36948	8.67497e-05	-1.19804e-10	-1.36948
128201361	chr11:128201361:T:C	4.3028e-06	-1.35251	-1.28212	2.01957e-05	-1.51364	-1.31204	2.0225e-05	-1.51352	-1.31206
128201445	chr11:128201445:T:C	3.53206e-05	-1.19804e-10	-0.529432	0.000191112	-1.19804e-10	-0.578285	0.000191384	-1.19804e-10	-0.578223
128201694	chr11:128201694:T:C	8.05217e-05	-1.56938	1.86401	0.000500522	-1.59389	1.97839	0.000501699	-1.59388	1.97938
128201774	chr11:128201774:A:G	1.80114e-05	-1.19804e-10	-1.20289	0.000105019	-1.19804e-10	-1.17701	0.000105154	-1.19804e-10	-1.17709
128201898	chr11:128201898:T:C	4.20235e-05	-1.58053	1.22486	0.000255027	-1.59889	1.30912	0.000255584	-1.59889	1.30994
128202186	chr11:128202186:T:C	1.82763e-05	-1.19804e-10	-1.1883	0.000102579	-1.19804e-10	-1.20051	0.000102721	-1.19804e-10	-1.20049
128202299	chr11:128202299:C:T	2.57442e-05	-1.56329	0.717598	0.000155535	-1.59153	0.807257	0.000155865	-1.59154	0.808022
128202814	chr11:128202814:T:C	3.38466e-05	-1.60204	1.02998	0.000210913	-1.59654	1.11684	0.000211379	-1.59653	1.11767
128202819	chr11:128202819:T:TGA	3.16413e-05	-1.60196	0.962523	0.000196712	-1.59699	1.04758	0.000197143	-1.59698	1.04841
128202821	chr11:128202821:T:TGTA	3.24253e-05	-1.60184	0.986877	0.000201543	-1.59751	1.07237	0.000201986	-1.5975	1.0732
128202827	chr11:128202827:C:T	1.75723e-05	-1.19804e-10	-1.22758	0.000101805	-1.19804e-10	-1.20808	0.00010194	-1.19804e-10	-1.20812
128202828	chr11:128202828:G:A	4.49917e-06	-1.23897	-1.35104	3.38293e-05	-0.983514	-1.3263	3.38955e-05	-0.982898	-1.32633
128203032	chr11:128203032:CA:C	3.19618e-05	-1.60156	0.972199	0.000198412	-1.59835	1.05755	0.000198847	-1.59834	1.05837
128203541	chr11:128203541:T:C	1.72949e-05	-1.19804e-10	-1.24349	0.000100081	-1.19804e-10	-1.22516	0.000100214	-1.19804e-10	-1.2252
128203953	chr11:128203953:G:T	3.34443e-05	-1.60205	1.01803	0.000208354	-1.59646	1.10455	0.000208813	-1.59646	1.10539
128203964	chr11:128203964:A:G	1.69739e-05	-1.19804e-10	-1.26222	9.54417e-05	-1.19804e-10	-1.27263	9.55754e-05	-1.19804e-10	-1.27259
128204138	chr11:128204138:C:T	4.4404e-05	-1.19804e-10	-0.300569	0.000242068	-1.19804e-10	-0.341927	0.000242426	-1.19804e-10	-0.341809
128204301	chr11:128204301:T:A	3.5753e-05	-1.54968	1.03242	0.00021669	-1.58415	1.13147	0.000217166	-1.58415	1.13231
128204524	chr11:128204524:C:T	1.67944e-05	-1.19804e-10	-1.27285	9.78401e-05	-1.19804e-10	-1.24781	9.79745e-05	-1.19804e-10	-1.2478
128204576	chr11:128204576:A:C	1.79548e-05	-1.59936	0.393314	0.000108655	-1.60096	0.45799	0.000108877	-1.60096	0.458671
128204693	chr11:128204693:T:TTACAG	3.01126e-05	-1.60206	0.913108	0.000186493	-1.59614	0.993388	0.0001869	-1.59614	0.994201
128204795	chr11:128204795:TTTTC:T	1.56448e-05	-1.19804e-10	-1.34376	8.80814e-05	-1.19804e-10	-1.35288	8.82036e-05	-1.19804e-10	-1.35286
128204809	chr11:128204809:T:A	1.62149e-05	-1.19804e-10	-1.30797	9.07772e-05	-1.19804e-10	-1.32274	9.09047e-05	-1.19804e-10	-1.3227
128204815	chr11:128204815:T:C	1.69735e-05	-1.19804e-10	-1.26224	9.89541e-05	-1.19804e-10	-1.23649	9.90901e-05	-1.19804e-10	-1.23648
128204826	chr11:128204826:C:T	3.44402e-06	-1.57285	-1.28441	1.91436e-05	-1.60216	-1.27701	1.91691e-05	-1.60217	-1.27704
128204993	chr11:128204993:C:T	1.67478e-05	-1.19804e-10	-1.27563	9.85692e-05	-1.19804e-10	-1.24039	9.87055e-05	-1.19804e-10	-1.24037
128205051	chr11:128205051:T:C	2.53453e-05	-1.60163	0.74033	0.000156233	-1.59794	0.818139	0.000156568	-1.59793	0.818918
128205221	chr11:128205221:AC:A	6.97111e-06	-1.44231	-0.709816	4.01148e-05	-1.50533	-0.634066	4.01834e-05	-1.50534	-0.633709
128205390	chr11:128205390:C:G	2.45776e-05	-1.60203	0.709972	0.000151667	-1.59635	0.786887	0.000151991	-1.59634	0.787659
128205817	chr11:128205817:T:C	2.37527e-05	-1.60216	0.675962	0.000146867	-1.59358	0.751954	0.00014718	-1.59357	0.75272
128206038	chr11:128206038:ACAAT:A	1.59541e-05	-1.19804e-10	-1.32418	9.20322e-05	-1.19804e-10	-1.30901	9.21536e-05	-1.19804e-10	-1.30905
128206077	chr11:128206077:C:A	2.30939e-05	-1.60192	0.647591	0.000142233	-1.59695	0.723266	0.000142536	-1.59694	0.724026
128206099	chr11:128206099:T:C	2.38101e-05	-1.60214	0.678348	0.000146974	-1.59549	0.754592	0.000147287	-1.59548	0.755358
128206661	chr11:128206661:T:C	1.59073e-05	-1.19804e-10	-1.32712	9.0098e-05	-1.19804e-10	-1.33025	9.02233e-05	-1.19804e-10	-1.33022
128206701	chr11:128206701:G:A	2.98604e-05	-1.19804e-10	-0.697367	0.000186434	-1.19804e-10	-0.603068	0.000186692	-1.19804e-10	-0.603046
128206845	chr11:128206845:G:T	3.24859e-05	-1.53437	0.92128	0.000195526	-1.57487	1.01942	0.000195952	-1.57488	1.02024
128206884	chr11:128206884:T:C	2.45353e-05	-1.60169	0.707907	0.000151058	-1.5978	0.784314	0.000151381	-1.59779	0.785086
128206913	chr11:128206913:C:T	2.43918e-05	-1.60218	0.702527	0.000150836	-1.59426	0.779306	0.000151159	-1.59425	0.780076
128207190	chr11:128207190:A:G	2.1668e-05	-1.19804e-10	-1.01806	0.000124061	-1.19804e-10	-1.01037	0.000124237	-1.19804e-10	-1.01032
128207268	chr11:128207268:T:C	1.55515e-05	-1.19804e-10	-1.34974	8.90915e-05	-1.19804e-10	-1.34148	8.92116e-05	-1.19804e-10	-1.3415
128207299	chr11:128207299:T:C	6.1741e-06	-1.58683	-0.686706	3.41523e-05	-1.60141	-0.698908	3.42106e-05	-1.60141	-0.698563
128207442	chr11:128207442:A:G	1.21363e-05	-1.59769	-3.62583e-10	6.87711e-05	-1.60036	-3.62583e-10	6.88656e-05	-1.60035	-3.62583e-10
128207610	chr11:128207610:T:C	0.000102261	-1.0312	1.56484	0.000360492	-1.36004	1.41636	0.000361204	-1.35985	1.41679
128207649	chr11:128207649:G:C	2.50472e-05	-1.19804e-10	-0.873136	0.000153378	-1.19804e-10	-0.798241	0.000153593	-1.19804e-10	-0.798204
128207788	chr11:128207788:G:A	2.71398e-05	-0.43665	-0.356248	0.000208436	-0.312701	-0.178815	0.000208685	-0.312542	-0.179138
128208004	chr11:128208004:C:T	6.2922e-05	-0.923593	0.97159	0.000184616	-1.2971	0.684231	0.000184992	-1.29689	0.684691
128208023	chr11:128208023:AC:A	1.55509e-05	-1.34978	-3.62583e-10	0.000102499	-1.20129	-3.62583e-10	0.000102659	-1.20109	-3.62583e-10
128208064	chr11:128208064:C:T	1.53043e-05	-1.19804e-10	-1.36577	8.68254e-05	-1.19804e-10	-1.36725	8.69439e-05	-1.19804e-10	-1.36724
128208136	chr11:128208136:C:T	2.44944e-05	-1.60217	0.706721	0.000151391	-1.59473	0.783451	0.000151715	-1.59473	0.784222
128208754	chr11:128208754:C:T	8.43362e-06	-0.598886	-1.36279	5.16867e-05	-0.524572	-1.36137	5.17668e-05	-0.524414	-1.36134
128208818	chr11:128208818:C:G	3.12344e-06	-1.58551	-1.36945	1.76196e-05	-1.59282	-1.36931	1.7644e-05	-1.59281	-1.36931
128209061	chr11:128209061:C:A	2.51942e-05	-1.19804e-10	-0.867284	0.000145217	-1.19804e-10	-0.852914	0.000145413	-1.19804e-10	-0.852928
128209262	chr11:128209262:G:A	1.67491e-05	-1.19804e-10	-1.27555	9.5622e-05	-1.19804e-10	-1.27074	9.57511e-05	-1.19804e-10	-1.27076
128209336	chr11:128209336:C:T	2.62099e-05	-1.60213	0.774365	0.000162109	-1.5956	0.852716	0.000162458	-1.59559	0.853499
128209440	chr11:128209440:GATA:G	2.67272e-05	-1.60216	0.793942	0.000165718	-1.59357	0.872712	0.000166076	-1.59356	0.8735
128209641	chr11:128209641:T:G	2.58768e-05	-1.60209	0.76154	0.000159958	-1.59594	0.839703	0.000160302	-1.59593	0.840484
128209665	chr11:128209665:T:C	5.19275e-05	-0.946456	0.802406	0.000154587	-1.31436	0.523975	0.000154898	-1.31416	0.524422
128209806	chr11:128209806:C:G	2.6212e-05	-1.60217	0.774489	0.000162227	-1.59474	0.852596	0.000162576	-1.59474	0.853379
128209829	chr11:128209829:A:G	1.87548e-05	-1.19804e-10	-1.16245	0.000106882	-1.19804e-10	-1.15943	0.000107032	-1.19804e-10	-1.15938
128210003	chr11:128210003:C:A	2.57444e-05	-1.60207	0.756389	0.000159089	-1.59612	0.83444	0.000159431	-1.59611	0.835221
128210630	chr11:128210630:A:G	2.18249e-05	-1.19804e-10	-1.01085	0.00012498	-1.19804e-10	-1.00299	0.000125157	-1.19804e-10	-1.00294
128210980	chr11:128210980:G:C	2.88086e-05	-1.19804e-10	-0.733225	0.000173615	-1.19804e-10	-0.674306	0.000173848	-1.19804e-10	-0.674326
128211131	chr11:128211131:T:C	6.17475e-06	-1.59103	-0.682399	3.4285e-05	-1.60209	-0.694349	3.43436e-05	-1.60209	-0.694003
128211279	chr11:128211279:G:A	3.33976e-05	-1.5103	0.924882	0.000199351	-1.55931	1.02323	0.000199785	-1.55931	1.02405
128211564	chr11:128211564:C:G	6.57902e-06	-1.43877	-0.771248	3.76683e-05	-1.50292	-0.69941	3.77322e-05	-1.50293	-0.699067
128211593	chr11:128211593:T:C	3.06893e-05	-1.19804e-10	-0.669984	0.000186315	-1.19804e-10	-0.603706	0.000186563	-1.19804e-10	-0.603741
128211902	chr11:128211902:T:C	3.00054e-05	-1.19804e-10	-0.69252	0.000181284	-1.19804e-10	-0.631079	0.000181526	-1.19804e-10	-0.631109
128212169	chr11:128212169:A:G	2.50175e-05	-1.60188	0.727558	0.000154202	-1.59714	0.804253	0.000154532	-1.59713	0.805028
128212178	chr11:128212178:C:T	2.48834e-05	-1.60218	0.722482	0.00015389	-1.59448	0.799573	0.00015422	-1.59448	0.800347
128212299	chr11:128212299:A:C	1.56198e-05	-1.19804e-10	-1.34536	8.9568e-05	-1.19804e-10	-1.33615	8.96886e-05	-1.19804e-10	-1.33616
128212334	chr11:128212334:T:C	1.53035e-05	-1.19804e-10	-1.36582	8.68217e-05	-1.19804e-10	-1.36729	8.69402e-05	-1.19804e-10	-1.36729
128212615	chr11:128212615:G:T	3.23555e-05	-1.53562	0.918509	0.000194798	-1.57578	1.0166	0.000195222	-1.57579	1.01742
128212856	chr11:128212856:C:G	2.48241e-05	-1.60217	0.72009	0.000153589	-1.59396	0.797099	0.000153918	-1.59396	0.797873
128213019	chr11:128213019:TTTAG:T	3.86731e-05	-0.795558	0.356803	0.000238025	-0.902475	0.543703	0.000238167	-0.902768	0.543232
128213150	chr11:128213150:A:T	1.55566e-05	-1.19804e-10	-1.34941	8.80216e-05	-1.19804e-10	-1.35356	8.8142e-05	-1.19804e-10	-1.35356
128213227	chr11:128213227:C:T	0.000106083	-1.03831	1.60863	0.000374314	-1.36459	1.45854	0.000375056	-1.36441	1.45897
128213296	chr11:128213296:T:C	1.53055e-05	-1.19804e-10	-1.36569	8.68307e-05	-1.19804e-10	-1.36719	8.69493e-05	-1.19804e-10	-1.36718
128213311	chr11:128213311:T:C	1.6698e-05	-1.19804e-10	-1.27861	9.72451e-05	-1.19804e-10	-1.25391	9.73786e-05	-1.19804e-10	-1.2539
128213405	chr11:128213405:G:T	2.40347e-05	-1.60218	0.687777	0.000148532	-1.59462	0.764282	0.00014885	-1.59462	0.76505
128214088	chr11:128214088:G:A	3.25485e-05	-1.52808	0.916916	0.000195485	-1.57099	1.01533	0.000195911	-1.57099	1.01614
128214109	chr11:128214109:T:C	6.15089e-05	-0.953819	0.979103	0.000182282	-1.31751	0.691923	0.000182651	-1.31731	0.692381
128214219	chr11:128214219:G:A	2.57016e-05	-1.60206	0.754718	0.0001594	-1.59244	0.832715	0.000159743	-1.59244	0.833496
128214457	chr11:128214457:C:T	1.40163e-05	-1.60153	0.147853	8.43169e-05	-1.58952	0.192958	8.4487e-05	-1.58951	0.193604
128214544	chr11:128214544:A:G	2.34495e-05	-1.19804e-10	-0.939049	0.000143146	-1.19804e-10	-0.867278	0.000143345	-1.19804e-10	-0.867256
128214590	chr11:128214590:T:C	8.27995e-06	-0.949866	-1.0302	3.19251e-05	-1.2581	-1.10966	3.19739e-05	-1.25786	-1.10972
128214728	chr11:128214728:GCTGATTGCTGCATTTACAATCCTCCAGCTAGACCGTAAAAGTTCTCCAAGTCCCCACCAGATTAGCTAGACACAGAGCA:G	1.58047e-05	-1.19804e-10	-1.33359	9.08428e-05	-1.19804e-10	-1.32202	9.09651e-05	-1.19804e-10	-1.32203
128214796	chr11:128214796:A:G	1.72836e-05	-1.19804e-10	-1.24414	0.000101365	-1.19804e-10	-1.21242	0.000101505	-1.19804e-10	-1.2124
128214969	chr11:128214969:GTGCTGATTGGTGTGTTTACAAACCTTGAGCTAGACACAGAA:G	2.53588e-05	-1.19804e-10	-0.860771	0.000140389	-1.19804e-10	-0.886729	0.000140576	-1.19804e-10	-0.88676
128215025	chr11:128215025:T:C	1.52498e-05	-1.19804e-10	-1.36934	8.68641e-05	-1.19804e-10	-1.3668	8.69827e-05	-1.19804e-10	-1.3668
128215279	chr11:128215279:C:CT	1.76373e-05	-1.60094	0.377059	0.000107551	-1.58693	0.433745	0.000107773	-1.58692	0.434439
128215340	chr11:128215340:A:G	1.37164e-05	-1.60037	0.125064	8.33638e-05	-1.58498	0.17705	8.35314e-05	-1.58497	0.177688
128215354	chr11:128215354:T:C	1.105e-05	-1.57882	-0.112647	5.52459e-05	-1.60211	-0.217241	5.5326e-05	-1.60211	-0.217151
128215500	chr11:128215500:G:T	8.12344e-05	-1.19804e-10	0.303441	0.000460619	-1.19804e-10	0.301425	0.000461431	-1.19804e-10	0.301825
128215513	chr11:128215513:C:T	9.29365e-06	-0.589807	-1.27476	5.52781e-05	-0.526811	-1.29196	5.53582e-05	-0.526646	-1.29204
128215605	chr11:128215605:C:T	8.81789e-05	-0.887974	1.27344	0.00023862	-1.27907	0.922799	0.000239132	-1.27886	0.923364
128215641	chr11:128215641:G:A	1.61205e-05	-1.60169	0.287885	9.79597e-05	-1.59029	0.343698	9.81606e-05	-1.59028	0.344378
128215733	chr11:128215733:G:A	3.16731e-06	-1.58163	-1.35938	1.77383e-05	-1.59007	-1.36535	1.77627e-05	-1.59005	-1.36536
128215743	chr11:128215743:GCTC:G	1.53213e-05	-1.19804e-10	-1.36465	8.67759e-05	-1.19804e-10	-1.36782	8.68945e-05	-1.19804e-10	-1.36781
128215798	chr11:128215798:T:C	3.13929e-06	-1.58823	-1.36167	1.76275e-05	-1.59493	-1.36675	1.76517e-05	-1.59492	-1.36676
128215806	chr11:128215806:G:A	1.53887e-05	-1.19804e-10	-1.36026	8.71928e-05	-1.19804e-10	-1.36302	8.73117e-05	-1.19804e-10	-1.36302
128216153	chr11:128216153:G:A	1.57891e-05	-1.60062	0.266044	9.6029e-05	-1.58578	0.319286	9.62256e-05	-1.58577	0.319961
128216475	chr11:128216475:T:A	1.54705e-05	-1.19804e-10	-1.35497	8.75948e-05	-1.19804e-10	-1.35842	8.77146e-05	-1.19804e-10	-1.35842
128216599	chr11:128216599:C:T	2.25621e-05	-1.19804e-10	-0.977626	0.000125577	-1.19804e-10	-0.998228	0.000125747	-1.19804e-10	-0.998238
128216654	chr11:128216654:C:T	1.5546e-05	-1.3501	-3.62583e-10	0.000102797	-1.19839	-3.62583e-10	0.000102974	-1.19803	-3.62583e-10
128216677	chr11:128216677:G:A	1.54068e-05	-1.19804e-10	-1.35909	8.72798e-05	-1.19804e-10	-1.36203	8.73991e-05	-1.19804e-10	-1.36202
128216719	chr11:128216719:G:T	1.5223e-05	-1.59858	0.22749	9.29867e-05	-1.58019	0.281497	9.31761e-05	-1.58018	0.282161
128216728	chr11:128216728:C:G	3.13436e-06	-1.5835	-1.36797	1.7636e-05	-1.59153	-1.36967	1.76604e-05	-1.59152	-1.36967
128216856	chr11:128216856:T:A	5.84495e-05	-0.934642	0.908907	0.000172877	-1.3045	0.625936	0.000173227	-1.30429	0.626388
128216996	chr11:128216996:G:A	2.63984e-05	-1.60218	0.78158	0.000163424	-1.59468	0.85988	0.000163776	-1.59467	0.860664
128217027	chr11:128217027:T:C	1.55588e-05	-1.19804e-10	-1.34927	8.80325e-05	-1.19804e-10	-1.35344	8.8153e-05	-1.19804e-10	-1.35343
128217301	chr11:128217301:T:G	5.0635e-05	-0.978082	0.808827	0.000143777	-1.33945	0.476571	0.000144079	-1.33926	0.477108
128217669	chr11:128217669:G:A	1.86479e-05	-1.16816	-3.62583e-10	9.56155e-05	-1.27081	-3.62583e-10	9.57468e-05	-1.2708	-3.62583e-10
128217765	chr11:128217765:G:T	1.53071e-05	-1.19804e-10	-1.36558	8.68381e-05	-1.19804e-10	-1.3671	8.69567e-05	-1.19804e-10	-1.3671
128218045	chr11:128218045:A:G	2.46155e-05	-1.60217	0.711649	0.000152281	-1.59396	0.788542	0.000152607	-1.59396	0.789314
128218046	chr11:128218046:G:C	2.46167e-05	-1.60212	0.711649	0.000152022	-1.59566	0.788542	0.000152348	-1.59566	0.789314
128218063	chr11:128218063:A:C	1.53012e-05	-1.19804e-10	-1.36597	8.68115e-05	-1.19804e-10	-1.36741	8.693e-05	-1.19804e-10	-1.3674
128218197	chr11:128218197:T:C	3.11138e-05	-1.19804e-10	-0.656248	0.000188056	-1.19804e-10	-0.594405	0.000188308	-1.19804e-10	-0.594427
128218418	chr11:128218418:C:T	0.000174257	1.06663	-3.62583e-10	0.00153873	1.50757	-3.62583e-10	0.0015411	1.50774	-3.62583e-10
128218447	chr11:128218447:T:A	1.53968e-05	-1.19804e-10	-1.35974	8.72602e-05	-1.19804e-10	-1.36225	8.73796e-05	-1.19804e-10	-1.36225
128218643	chr11:128218643:C:T	2.51352e-05	-1.19804e-10	-0.869631	0.000153955	-1.19804e-10	-0.794487	0.00015417	-1.19804e-10	-0.79445
128219040	chr11:128219040:C:T	3.55587e-06	-1.49738	-1.32792	1.85783e-05	-1.58772	-1.32144	1.86035e-05	-1.5877	-1.32146
128219334	chr11:128219334:C:T	2.66039e-05	-1.19804e-10	-0.81284	0.000142524	-1.19804e-10	-0.871639	0.000142735	-1.19804e-10	-0.871517
128219430	chr11:128219430:CACACACACACAT:C	1.7705e-05	-1.19804e-10	-1.22005	0.000102982	-1.19804e-10	-1.19659	0.000103115	-1.19804e-10	-1.19667
128220018	chr11:128220018:C:A	3.96912e-05	-1.19804e-10	-0.412769	0.000209867	-1.19804e-10	-0.484671	0.000210191	-1.19804e-10	-0.484492
128220100	chr11:128220100:A:G	2.95185e-05	-1.19804e-10	-0.708881	0.000184108	-1.19804e-10	-0.615622	0.000184363	-1.19804e-10	-0.615599
128220111	chr11:128220111:G:A	3.61596e-06	-1.57024	-1.2383	1.97666e-05	-1.60215	-1.24501	1.97938e-05	-1.60215	-1.24499
128220138	chr11:128220138:C:T	1.53181e-05	-1.19804e-10	-1.36487	8.66719e-05	-1.19804e-10	-1.36902	8.67895e-05	-1.19804e-10	-1.36902
128220270	chr11:128220270:A:G	1.27828e-05	-1.52071	-0.0250937	7.02507e-05	-1.56539	-0.0136848	7.03777e-05	-1.56537	-0.0132606
128220339	chr11:128220339:G:A	1.58004e-05	-1.19804e-10	-1.33386	9.01872e-05	-1.19804e-10	-1.32926	9.03159e-05	-1.19804e-10	-1.32919
128220456	chr11:128220456:A:G	3.12245e-06	-1.58568	-1.3696	1.76423e-05	-1.59288	-1.36796	1.76667e-05	-1.59287	-1.36796
128220974	chr11:128220974:C:T	2.82639e-05	-1.19804e-10	-0.752313	0.000150811	-1.19804e-10	-0.815117	0.000151037	-1.19804e-10	-0.814984
128221309	chr11:128221309:G:A	5.30337e-06	-1.59699	-0.828561	2.96067e-05	-1.58132	-0.861823	2.96458e-05	-1.58132	-0.86187
128221417	chr11:128221417:G:A	1.36716e-05	-1.47858	-3.62583e-10	7.65245e-05	-1.49353	-3.62583e-10	7.66334e-05	-1.49347	-3.62583e-10
128221429	chr11:128221429:C:T	0.000133422	0.799621	-3.62583e-10	0.000707152	0.7301	-3.62583e-10	0.000708114	0.730098	-3.62583e-10
128221579	chr11:128221579:G:C	4.1232e-05	-1.52192	1.14723	0.00024893	-1.56707	1.25309	0.000249479	-1.56707	1.25394
128221736	chr11:128221736:C:T	2.9595e-05	-1.19804e-10	-0.706294	0.000184543	-1.19804e-10	-0.613265	0.000184799	-1.19804e-10	-0.61324
128221794	chr11:128221794:T:C	1.59828e-05	-1.19804e-10	-1.32239	8.96236e-05	-1.19804e-10	-1.33553	8.97489e-05	-1.19804e-10	-1.33549
128221954	chr11:128221954:G:A	1.72314e-05	-1.49041	0.243247	9.39285e-05	-1.54423	0.255617	9.4102e-05	-1.5442	0.256074
128222062	chr11:128222062:C:T	1.56364e-05	-1.51197	0.167672	8.58165e-05	-1.5594	0.180465	8.59737e-05	-1.55938	0.180912
128222284	chr11:128222284:G:A	3.80305e-05	-1.19804e-10	-0.455509	0.000207552	-1.19804e-10	-0.495762	0.00020786	-1.19804e-10	-0.495641
128222337	chr11:128222337:G:A	2.01697e-05	-1.50941	0.419688	0.000110763	-1.55764	0.433885	0.00011097	-1.55762	0.434371
128222354	chr11:128222354:G:A	3.12422e-06	-1.58509	-1.36962	1.76489e-05	-1.59245	-1.36803	1.76733e-05	-1.59243	-1.36802
128222420	chr11:128222420:A:C	5.06304e-05	-1.19804e-10	-0.169347	0.000286945	-1.19804e-10	-0.171855	0.000287403	-1.19804e-10	-0.171622
128222518	chr11:128222518:C:T	2.9595e-05	-1.19804e-10	-0.706294	0.000184543	-1.19804e-10	-0.613265	0.000184799	-1.19804e-10	-0.61324
128222597	chr11:128222597:G:A	5.89297e-06	-1.45385	-0.866283	3.20047e-05	-1.47925	-0.886014	3.20485e-05	-1.47924	-0.886015
128222737	chr11:128222737:C:T	2.83862e-05	-0.980309	0.232315	8.59501e-05	-1.33585	-0.0415309	8.61203e-05	-1.33564	-0.0411178
128222905	chr11:128222905:T:C	6.62309e-06	-1.41788	-0.785458	3.77592e-05	-1.48647	-0.713447	3.78228e-05	-1.48648	-0.713114
128222993	chr11:128222993:C:T	1.52501e-05	-1.19804e-10	-1.36931	8.67128e-05	-1.19804e-10	-1.36855	8.68307e-05	-1.19804e-10	-1.36855
128222994	chr11:128222994:G:A	4.43614e-06	-1.23456	-1.36956	2.04804e-05	-1.45768	-1.354	2.05116e-05	-1.45753	-1.35399
128223061	chr11:128223061:C:T	5.69379e-05	-1.47763	1.42569	0.000340282	-1.53658	1.53521	0.000341044	-1.53658	1.53609
128223166	chr11:128223166:G:A	2.71506e-05	-1.19804e-10	-0.792498	0.00016723	-1.19804e-10	-0.711777	0.000167464	-1.19804e-10	-0.711736
128223238	chr11:128223238:C:T	3.93332e-05	-1.19804e-10	-0.42183	0.000239858	-1.19804e-10	-0.3511	0.00024018	-1.19804e-10	-0.35112
128223342	chr11:128223342:C:T	5.58637e-05	-0.0480911	-0.0228924	0.000172814	-0.453915	-0.225018	0.000173176	-0.453545	-0.224656
128223418	chr11:128223418:A:G	5.24604e-06	-1.55471	-0.881712	3.03159e-05	-1.56567	-0.853802	3.03579e-05	-1.56564	-0.853813
128223419	chr11:128223419:G:A	3.6354e-05	-1.19804e-10	-0.500594	0.000221105	-1.19804e-10	-0.432508	0.000221402	-1.19804e-10	-0.432529
128223704	chr11:128223704:G:A	3.6354e-05	-1.19804e-10	-0.500594	0.000221105	-1.19804e-10	-0.432508	0.000221402	-1.19804e-10	-0.432529
128223995	chr11:128223995:C:T	0.000129013	-1.32315	2.08916	0.000770713	-1.43325	2.24942	0.000772475	-1.43321	2.2503
128223997	chr11:128223997:G:A	9.28637e-05	-1.31579	1.75303	0.000527345	-1.437	1.87371	0.000528562	-1.43701	1.87467
128224250	chr11:128224250:G:A	8.93823e-05	-1.32837	1.72739	0.00050895	-1.44645	1.84766	0.000510123	-1.44646	1.84861
128224306	chr11:128224306:A:T	6.0449e-06	-1.47664	-0.818046	3.28849e-05	-1.49998	-0.838153	3.29298e-05	-1.49997	-0.838157
128224468	chr11:128224468:C:G	3.36168e-06	-1.51479	-1.36667	1.75801e-05	-1.59514	-1.36924	1.76043e-05	-1.59513	-1.36924
128224810	chr11:128224810:T:C	6.84533e-05	-0.922482	1.05474	0.00021389	-1.297	0.831309	0.000214349	-1.29677	0.831871
128224908	chr11:128224908:T:C	4.33199e-05	-1.03397	0.708683	0.000269617	-1.12447	0.890328	0.000269808	-1.12472	0.889927
128225301	chr11:128225301:C:T	3.41881e-06	-1.58292	-1.28168	1.94376e-05	-1.56827	-1.29567	1.94639e-05	-1.56829	-1.29565
128225453	chr11:128225453:G:A	8.3629e-05	-1.33984	1.67233	0.000476632	-1.45553	1.79113	0.000477726	-1.45555	1.79208
128225498	chr11:128225498:G:A	3.30478e-06	-1.59609	-1.30243	1.81493e-05	-1.60218	-1.33033	1.8175e-05	-1.60218	-1.33028
128226139	chr11:128226139:G:A	9.57256e-05	-1.26738	1.73496	0.000537725	-1.39921	1.85541	0.000538963	-1.39923	1.85637
128226555	chr11:128226555:C:T	3.56022e-05	-1.19804e-10	-0.521491	0.000216148	-1.19804e-10	-0.455182	0.000216431	-1.19804e-10	-0.455237
128226813	chr11:128226813:T:C	6.42503e-06	-0.864683	-1.36901	3.90952e-05	-0.796747	-1.3684	3.91545e-05	-0.796603	-1.36839
128226871	chr11:128226871:T:C	2.64943e-05	-1.19804e-10	-0.816969	0.000162206	-1.19804e-10	-0.742279	0.000162437	-1.19804e-10	-0.742218
128228444	chr11:128228444:TAAG:T	7.71266e-06	-0.898508	-1.15253	4.46453e-05	-0.85835	-1.17405	4.47103e-05	-0.858196	-1.17411
128228658	chr11:128228658:T:G	1.52743e-05	-1.19804e-10	-1.36773	8.66818e-05	-1.19804e-10	-1.3689	8.68e-05	-1.19804e-10	-1.3689
128228660	chr11:128228660:A:G	1.53683e-05	-1.19804e-10	-1.36159	8.70455e-05	-1.19804e-10	-1.36471	8.71641e-05	-1.19804e-10	-1.36471
128228844	chr11:128228844:G:A	4.07454e-06	-1.58089	-1.10826	2.35809e-05	-1.58798	-1.08273	2.36133e-05	-1.58795	-1.08275
128229204	chr11:128229204:G:A	7.81936e-06	-0.897712	-1.13958	4.52036e-05	-0.85809	-1.16188	4.52694e-05	-0.857936	-1.16194
128229448	chr11:128229448:T:A	0.000103881	-1.33196	1.8813	0.000618654	-1.44006	2.03646	0.000620051	-1.44002	2.03731
128229845	chr11:128229845:G:A	1.64907e-05	-1.19804e-10	-1.2911	9.58071e-05	-1.19804e-10	-1.26881	9.59389e-05	-1.19804e-10	-1.2688
128229862	chr11:128229862:C:G	4.31798e-06	-1.53509	-1.09602	2.33398e-05	-1.59764	-1.08335	2.3372e-05	-1.59763	-1.08334
128229970	chr11:128229970:A:C	4.64712e-05	-1.19804e-10	-0.255066	0.000254662	-1.19804e-10	-0.29121	0.000255046	-1.19804e-10	-0.291064
128230199	chr11:128230199:C:A	2.00829e-05	-1.09403	-3.62583e-10	0.000113672	-1.09783	-3.62583e-10	0.000113834	-1.09776	-3.62583e-10
128230225	chr11:128230225:G:A	7.83323e-06	-0.922481	-1.11304	4.51869e-05	-0.884083	-1.13626	4.52523e-05	-0.883932	-1.13632
128230247	chr11:128230247:G:A	3.92865e-06	-1.57922	-1.14639	2.26951e-05	-1.58667	-1.12232	2.27264e-05	-1.58665	-1.12233
128230319	chr11:128230319:C:T	4.0131e-06	-1.58026	-1.12407	2.32147e-05	-1.58749	-1.09887	2.32466e-05	-1.58746	-1.09888
128230353	chr11:128230353:C:T	3.85512e-06	-1.57705	-1.16744	2.22785e-05	-1.58464	-1.14289	2.23093e-05	-1.58461	-1.14289
128230420	chr11:128230420:T:C	2.591e-05	-1.19804e-10	-0.83927	0.000160319	-1.19804e-10	-0.753983	0.00016054	-1.19804e-10	-0.753966
128230468	chr11:128230468:T:C	1.14373e-05	-1.21577	-0.441252	6.21196e-05	-1.35342	-0.34866	6.22296e-05	-1.35344	-0.348233
128230724	chr11:128230724:G:T	3.1101e-05	-1.19804e-10	-0.656659	0.000188	-1.19804e-10	-0.594706	0.000188253	-1.19804e-10	-0.59472
128230883	chr11:128230883:C:T	4.07573e-06	-1.56637	-1.12248	2.35286e-05	-1.57575	-1.09718	2.35611e-05	-1.57572	-1.09719
128231176	chr11:128231176:G:A	1.96028e-05	-1.19804e-10	-1.11822	0.000117785	-1.19804e-10	-1.06228	0.000117947	-1.19804e-10	-1.06227
128231391	chr11:128231391:G:T	3.95138e-06	-1.56687	-1.15297	2.27765e-05	-1.57618	-1.12924	2.2808e-05	-1.57615	-1.12925
128231503	chr11:128231503:A:G	3.64573e-06	-1.56477	-1.23557	2.09804e-05	-1.5739	-1.21366	2.10095e-05	-1.57387	-1.21366
128231636	chr11:128231636:G:A	8.86888e-05	-1.37048	1.76171	0.000510583	-1.47771	1.88212	0.000511765	-1.47772	1.88308
128231645	chr11:128231645:A:G	4.0946e-06	-1.56299	-1.12125	2.3628e-05	-1.57284	-1.09587	2.36607e-05	-1.57281	-1.09588
128232232	chr11:128232232:T:C	4.07849e-06	-1.56545	-1.12272	2.35405e-05	-1.57499	-1.09743	2.35731e-05	-1.57496	-1.09744
128232256	chr11:128232256:A:G	4.08667e-06	-1.56173	-1.12444	2.35744e-05	-1.57174	-1.09924	2.3607e-05	-1.57171	-1.09925
128232261	chr11:128232261:T:C	6.40272e-06	-1.59264	-0.64454	3.35171e-05	-1.59773	-0.721365	3.35642e-05	-1.59774	-0.721309
128232383	chr11:128232383:A:T	2.0899e-05	-1.19804e-10	-1.0542	0.000126509	-1.19804e-10	-0.99083	0.000126683	-1.19804e-10	-0.99082
128232529	chr11:128232529:C:A	1.92221e-05	-1.19804e-10	-1.13784	0.000113563	-1.19804e-10	-1.09879	0.00011373	-1.19804e-10	-1.09868
128232653	chr11:128232653:CACAGT:C	0.000112971	-1.33153	1.96476	0.000674572	-1.43933	2.12227	0.000676103	-1.43929	2.12313
128232839	chr11:128232839:A:G	4.23296e-06	-1.56454	-1.08645	2.44724e-05	-1.57418	-1.05942	2.45062e-05	-1.57415	-1.05943
128232954	chr11:128232954:G:A	6.75756e-05	-0.77333	0.892677	0.000206981	-1.19585	0.697331	0.000207423	-1.19558	0.697835
128233141	chr11:128233141:A:G	4.05192e-06	-1.57288	-1.12182	2.34143e-05	-1.5813	-1.0965	2.34466e-05	-1.58127	-1.09651
128233354	chr11:128233354:T:C	2.23668e-05	-1.19804e-10	-0.986322	0.000122318	-1.19804e-10	-1.02452	0.000122499	-1.19804e-10	-1.02441
128233558	chr11:128233558:C:T	4.0578e-06	-1.57089	-1.12237	2.34407e-05	-1.57961	-1.09706	2.34731e-05	-1.57958	-1.09708
128233604	chr11:128233604:C:T	2.20614e-05	-1.19804e-10	-1.00007	0.000134179	-1.19804e-10	-0.931969	0.000134368	-1.19804e-10	-0.931927
128233621	chr11:128233621:C:T	7.0518e-05	-0.75248	0.914449	0.00021461	-1.18129	0.718966	0.000215069	-1.18102	0.719471
128233903	chr11:128233903:G:A	2.22779e-05	-1.19804e-10	-0.990305	0.000121882	-1.19804e-10	-1.02809	0.000122062	-1.19804e-10	-1.02797
128233912	chr11:128233912:C:G	1.53977e-05	-1.19804e-10	-1.35968	8.86381e-05	-1.19804e-10	-1.34658	8.87615e-05	-1.19804e-10	-1.34655
128233973	chr11:128233973:C:T	4.02188e-06	-1.57372	-1.12843	2.32337e-05	-1.58192	-1.10363	2.32657e-05	-1.58189	-1.10364
128234044	chr11:128234044:G:A	6.55574e-05	-0.784555	0.873582	0.000201766	-1.20393	0.67989	0.000202195	-1.20367	0.680391
128234066	chr11:128234066:C:G	4.96627e-05	-1.19804e-10	-0.188644	0.000291515	-1.19804e-10	-0.156055	0.000291928	-1.19804e-10	-0.155999
128234124	chr11:128234124:G:T	4.04979e-06	-1.55628	-1.13895	2.33268e-05	-1.56703	-1.11451	2.33592e-05	-1.567	-1.11452
128234148	chr11:128234148:A:G	4.08806e-06	-1.56219	-1.12364	2.35845e-05	-1.57213	-1.09843	2.36172e-05	-1.57209	-1.09844
128234222	chr11:128234222:G:C	1.7766e-05	-1.19804e-10	-1.21661	0.000103825	-1.19804e-10	-1.18844	0.000103976	-1.19804e-10	-1.18835
128234273	chr11:128234273:GCAT:G	0.000106088	0.454059	0.116311	0.000293011	-0.0717209	-0.0792158	0.000293646	-0.0712807	-0.078851
128234441	chr11:128234441:A:T	0.000100362	0.419394	0.0954926	0.000278942	-0.101537	-0.0986058	0.000279545	-0.101102	-0.0982436
128234452	chr11:128234452:C:T	2.19044e-05	-1.19804e-10	-1.00721	0.000130105	-1.19804e-10	-0.962804	0.000130281	-1.19804e-10	-0.962815
128234859	chr11:128234859:C:T	4.1094e-06	-1.55814	-1.12248	2.3697e-05	-1.56861	-1.09718	2.37299e-05	-1.56858	-1.09719
128234953	chr11:128234953:T:C	8.16235e-05	-1.3504	1.65862	0.000465581	-1.4627	1.77484	0.00046665	-1.46271	1.77578
128234995	chr11:128234995:G:A	8.91212e-05	-1.37303	1.76913	0.000512772	-1.47935	1.88803	0.000513959	-1.47936	1.88899
128235035	chr11:128235035:T:C	2.96827e-05	-1.19804e-10	-0.703336	0.000183791	-1.19804e-10	-0.617346	0.000184051	-1.19804e-10	-0.617296
128235048	chr11:128235048:C:T	1.23761e-05	-0.40996	-1.16817	5.14835e-05	-0.676272	-1.21361	5.15711e-05	-0.67592	-1.21363
128235103	chr11:128235103:CAAACATGCTGT:C	1.75516e-05	-1.19804e-10	-1.22875	0.000102461	-1.19804e-10	-1.20166	0.000102609	-1.19804e-10	-1.20158
128235142	chr11:128235142:C:T	1.29261e-05	-0.369057	-1.16559	5.35165e-05	-0.639859	-1.2113	5.36078e-05	-0.6395	-1.21131
128235145	chr11:128235145:G:T	1.65882e-05	-1.19804e-10	-1.28521	9.49624e-05	-1.19804e-10	-1.27767	9.50929e-05	-1.19804e-10	-1.27765
128235201	chr11:128235201:C:A	2.00938e-05	-1.19804e-10	-1.09349	0.000121038	-1.19804e-10	-1.03504	0.000121204	-1.19804e-10	-1.03503
128235615	chr11:128235615:A:G	1.16585e-05	-0.848015	-0.789845	6.68189e-05	-0.806733	-0.822427	6.69134e-05	-0.806573	-0.822536
128235932	chr11:128235932:A:C	6.18398e-06	-1.42307	-0.848863	3.3472e-05	-1.45167	-0.868763	3.35178e-05	-1.45167	-0.868766
128236555	chr11:128236555:C:T	1.47285e-05	-0.565171	-0.838944	0.000107247	-0.446397	-0.709615	0.000107387	-0.44623	-0.709842
128236893	chr11:128236893:A:G	1.24192e-05	-1.21936	-0.355294	6.01577e-05	-1.36829	-0.365887	6.02635e-05	-1.3683	-0.365478
128237052	chr11:128237052:CCGGAGCCGGCT:C	1.65324e-05	-1.28857	-3.62583e-10	8.31259e-05	-1.41079	-3.62583e-10	8.32424e-05	-1.41075	-3.62583e-10
128237148	chr11:128237148:C:T	1.72298e-05	-1.19804e-10	-1.24726	9.83393e-05	-1.19804e-10	-1.24272	9.8475e-05	-1.19804e-10	-1.24271
128237242	chr11:128237242:T:G	4.06575e-06	-1.55037	-1.14093	2.34026e-05	-1.56176	-1.11654	2.34352e-05	-1.56172	-1.11654
128237476	chr11:128237476:G:A	2.89873e-05	-1.19804e-10	-0.727039	0.000179186	-1.19804e-10	-0.64272	0.000179439	-1.19804e-10	-0.642671
128237509	chr11:128237509:A:G	1.77443e-05	-1.19804e-10	-1.21784	0.000101586	-1.19804e-10	-1.21024	0.000101727	-1.19804e-10	-1.21022
128237514	chr11:128237514:G:A	9.04889e-05	-1.41635	1.82768	0.000530311	-1.50984	1.95216	0.000531542	-1.50985	1.95312
128237569	chr11:128237569:A:G	1.69685e-05	-1.26254	-3.62583e-10	8.98732e-05	-1.33275	-3.62583e-10	8.99893e-05	-1.33282	-3.62583e-10
128237596	chr11:128237596:T:C	3.00641e-05	-1.19804e-10	-0.690567	0.000186315	-1.19804e-10	-0.603706	0.000186578	-1.19804e-10	-0.603656
128237767	chr11:128237767:T:G	3.72062e-05	-1.19804e-10	-0.477424	0.000226869	-1.19804e-10	-0.406775	0.000227174	-1.19804e-10	-0.406792
128237842	chr11:128237842:T:A	4.1513e-06	-1.56208	-1.10839	2.397e-05	-1.57202	-1.08232	2.40032e-05	-1.57199	-1.08233
128238081	chr11:128238081:C:T	1.74488e-05	-1.19804e-10	-1.23463	0.000101877	-1.19804e-10	-1.20738	0.000102008	-1.19804e-10	-1.20746
128238270	chr11:128238270:G:A	2.24399e-05	-1.19804e-10	-0.98306	0.000129323	-1.19804e-10	-0.968832	0.000129498	-1.19804e-10	-0.968844
128238309	chr11:128238309:G:T	4.13081e-06	-1.50252	-1.1729	2.36098e-05	-1.51916	-1.15033	2.36431e-05	-1.5191	-1.15034
128238376	chr11:128238376:T:TA	4.07134e-06	-1.48556	-1.20436	2.34572e-05	-1.43843	-1.23754	2.34917e-05	-1.43834	-1.23752
128238392	chr11:128238392:A:G	4.09795e-06	-1.54359	-1.13983	2.35721e-05	-1.5557	-1.11538	2.3605e-05	-1.55566	-1.11539
128238455	chr11:128238455:T:G	4.03707e-06	-1.55937	-1.13901	2.32687e-05	-1.56952	-1.11451	2.3301e-05	-1.56949	-1.11452
128238489	chr11:128238489:G:A	1.77291e-05	-1.19804e-10	-1.21869	0.000101496	-1.19804e-10	-1.21112	0.000101637	-1.19804e-10	-1.2111
128238533	chr11:128238533:A:G	1.7991e-05	-1.19804e-10	-1.20402	9.97642e-05	-1.19804e-10	-1.22834	9.98992e-05	-1.19804e-10	-1.22835
128238838	chr11:128238838:C:T	1.05004e-05	-0.969017	-0.77347	7.52094e-05	-0.871079	-0.639791	7.53038e-05	-0.870946	-0.64003
128238891	chr11:128238891:AAAG:A	3.99556e-06	-1.56879	-1.13992	2.30248e-05	-1.57909	-1.11548	2.30567e-05	-1.57906	-1.11549
128239052	chr11:128239052:A:G	1.43653e-05	-1.42908	-3.62583e-10	7.74561e-05	-1.48143	-3.62583e-10	7.7563e-05	-1.48142	-3.62583e-10
128239070	chr11:128239070:G:C	1.77466e-05	-1.19804e-10	-1.2177	0.000101599	-1.19804e-10	-1.21011	0.00010174	-1.19804e-10	-1.21009
128239225	chr11:128239225:T:C	3.68646e-06	-1.47109	-1.31814	1.94187e-05	-1.54378	-1.32113	1.94466e-05	-1.54372	-1.32112
128239449	chr11:128239449:T:C	5.99336e-05	-0.933198	0.932536	0.000188115	-1.30638	0.712287	0.000188512	-1.30617	0.712826
128239708	chr11:128239708:C:T	3.21961e-06	-1.55576	-1.36887	1.7489e-05	-1.6016	-1.36797	1.75129e-05	-1.6016	-1.36797
128239972	chr11:128239972:C:G	2.64313e-05	-0.693333	-0.126016	0.000126494	-0.882411	-0.108537	0.000126701	-0.882287	-0.108394
128240352	chr11:128240352:C:A	4.28284e-06	-1.56465	-1.07464	2.47584e-05	-1.57403	-1.04795	2.47926e-05	-1.574	-1.04796
128240504	chr11:128240504:T:C	3.27255e-05	-1.19804e-10	-0.605745	0.000198291	-1.19804e-10	-0.541413	0.000198558	-1.19804e-10	-0.541426
128240511	chr11:128240511:C:G	1.49648e-05	-1.3882	-3.62583e-10	8.02369e-05	-1.44616	-3.62583e-10	8.03468e-05	-1.44616	-3.62583e-10
128240561	chr11:128240561:A:G	2.45162e-05	-1.19804e-10	-0.894566	0.000138642	-1.19804e-10	-0.899248	0.000138828	-1.19804e-10	-0.899269
128240707	chr11:128240707:G:A	1.53944e-05	-1.19804e-10	-1.35989	8.7216e-05	-1.19804e-10	-1.36276	8.73353e-05	-1.19804e-10	-1.36275
128240815	chr11:128240815:A:G	1.52805e-05	-1.19804e-10	-1.36732	8.66169e-05	-1.19804e-10	-1.36965	8.67349e-05	-1.19804e-10	-1.36965
128240898	chr11:128240898:G:A	4.30141e-06	-1.55229	-1.08266	2.48173e-05	-1.56328	-1.05633	2.48517e-05	-1.56324	-1.05634
128240923	chr11:128240923:T:G	6.6829e-06	-1.26215	-0.932197	3.21222e-05	-1.40603	-0.955566	3.21737e-05	-1.40604	-0.955315
128241264	chr11:128241264:T:C	4.01595e-06	-1.49827	-1.20536	2.30818e-05	-1.45368	-1.23842	2.31156e-05	-1.45359	-1.23841
128241512	chr11:128241512:G:A	5.6581e-06	-1.37476	-0.986052	2.45565e-05	-1.52874	-1.10143	2.45958e-05	-1.52867	-1.10126
128241532	chr11:128241532:ATGTGT:A	2.1452e-05	-1.19804e-10	-1.02808	0.000117655	-1.19804e-10	-1.06339	0.000117825	-1.19804e-10	-1.06331
128241561	chr11:128241561:T:G	4.92233e-05	-0.783255	0.585723	0.000149108	-1.20394	0.377466	0.000149423	-1.20369	0.377967
128241837	chr11:128241837:C:T	1.49894e-05	-1.38656	-3.62583e-10	7.75169e-05	-1.48065	-3.62583e-10	7.7621e-05	-1.48067	-3.62583e-10
128241936	chr11:128241936:C:A	8.80236e-06	-1.28849	-0.630393	4.91334e-05	-1.2587	-0.677902	4.92001e-05	-1.25861	-0.678003
128242236	chr11:128242236:G:A	1.53966e-05	-1.19804e-10	-1.35975	8.79748e-05	-1.19804e-10	-1.3541	8.80938e-05	-1.19804e-10	-1.35411
128242350	chr11:128242350:G:T	3.88283e-06	-1.52985	-1.20748	2.23045e-05	-1.54248	-1.18387	2.23357e-05	-1.54244	-1.18388
128242527	chr11:128242527:T:C	1.61827e-05	-1.19804e-10	-1.30996	9.35767e-05	-1.19804e-10	-1.29236	9.37091e-05	-1.19804e-10	-1.29231
128242758	chr11:128242758:G:A	1.90541e-05	-1.19804e-10	-1.14662	0.000112134	-1.19804e-10	-1.11145	0.000112275	-1.19804e-10	-1.11156
128243395	chr11:128243395:C:T	1.53747e-05	-1.19804e-10	-1.36117	8.78177e-05	-1.19804e-10	-1.35588	8.79365e-05	-1.19804e-10	-1.35589
128243673	chr11:128243673:T:C	2.09773e-05	-1.19804e-10	-1.05046	0.000119872	-1.19804e-10	-1.04472	0.000120042	-1.19804e-10	-1.04467
128244757	chr11:128244757:A:G	6.33015e-05	-1.47884	1.53285	0.00037483	-1.55217	1.6475	0.000375685	-1.55218	1.64843
128245009	chr11:128245009:GAATT:G	4.09367e-06	-1.5476	-1.13686	2.35549e-05	-1.55913	-1.11268	2.35877e-05	-1.55909	-1.11269
128245845	chr11:128245845:T:C	1.58006e-05	-1.19804e-10	-1.33385	8.93097e-05	-1.19804e-10	-1.33904	8.94372e-05	-1.19804e-10	-1.33897
128246021	chr11:128246021:G:C	2.90135e-05	-1.19804e-10	-0.726137	0.000179361	-1.19804e-10	-0.641746	0.000179614	-1.19804e-10	-0.641697
128246538	chr11:128246538:C:T	1.55263e-05	-1.19804e-10	-1.35136	8.88931e-05	-1.19804e-10	-1.34371	8.9013e-05	-1.19804e-10	-1.34372
128246817	chr11:128246817:A:G	1.56071e-05	-1.19804e-10	-1.34617	8.94393e-05	-1.19804e-10	-1.33759	8.95598e-05	-1.19804e-10	-1.3376
128247237	chr11:128247237:A:G	3.40629e-05	-1.19804e-10	-0.56569	0.000206949	-1.19804e-10	-0.498674	0.000207227	-1.19804e-10	-0.498693
128247635	chr11:128247635:G:A	1.62425e-05	-1.19804e-10	-1.30627	9.19431e-05	-1.19804e-10	-1.30998	9.20715e-05	-1.19804e-10	-1.30994
128247684	chr11:128247684:C:A	4.23042e-05	-1.19804e-10	-0.349013	0.000259474	-1.19804e-10	-0.27249	0.00025983	-1.19804e-10	-0.272481
128247822	chr11:128247822:C:G	2.62463e-05	-1.19804e-10	-0.826372	0.000161613	-1.19804e-10	-0.745942	0.00016184	-1.19804e-10	-0.745901
128247968	chr11:128247968:T:A	1.65641e-05	-1.19804e-10	-1.28666	9.63791e-05	-1.19804e-10	-1.26286	9.6512e-05	-1.19804e-10	-1.26284
128248086	chr11:128248086:C:T	4.7649e-05	-1.19804e-10	-0.230036	0.000278325	-1.19804e-10	-0.202358	0.000278706	-1.19804e-10	-0.202351
128248544	chr11:128248544:C:T	3.85605e-06	-1.43073	-1.31352	2.00981e-05	-1.51379	-1.31673	2.01271e-05	-1.51371	-1.31673
128248770	chr11:128248770:G:C	4.7026e-05	-0.936606	0.693407	0.000149343	-1.30965	0.484749	0.000149654	-1.30944	0.485265
128248944	chr11:128248944:T:C	4.1059e-05	-1.19804e-10	-0.378888	0.000224954	-1.19804e-10	-0.415252	0.000225267	-1.19804e-10	-0.41522
128248984	chr11:128248984:G:A	4.53446e-06	-1.37302	-1.20917	2.65236e-05	-1.31106	-1.24205	2.65634e-05	-1.31093	-1.24204
128249130	chr11:128249130:C:T	1.61141e-05	-1.19804e-10	-1.3142	9.27816e-05	-1.19804e-10	-1.3009	9.29062e-05	-1.19804e-10	-1.30092
128249178	chr11:128249178:T:C	1.6058e-05	-1.19804e-10	-1.31769	9.24139e-05	-1.19804e-10	-1.30487	9.2538e-05	-1.19804e-10	-1.30489
128249258	chr11:128249258:T:G	3.80768e-06	-1.48088	-1.276	2.12507e-05	-1.50189	-1.27286	2.1281e-05	-1.50183	-1.27286
128249270	chr11:128249270:G:A	6.79364e-06	-1.38935	-0.788559	3.96563e-05	-1.42493	-0.72597	3.97149e-05	-1.42484	-0.725936
128249359	chr11:128249359:T:TC	6.21346e-06	-1.56662	-0.700559	3.39249e-05	-1.60062	-0.706376	3.39795e-05	-1.60063	-0.706124
128249369	chr11:128249369:C:A	7.11579e-06	-0.992168	-1.13941	3.98141e-05	-0.981368	-1.16556	3.9873e-05	-0.981206	-1.1656
128249409	chr11:128249409:T:C	1.86061e-05	-1.19804e-10	-1.17041	0.000107925	-1.19804e-10	-1.14971	0.000108066	-1.19804e-10	-1.14976
128249485	chr11:128249485:A:G	1.52613e-05	-1.19804e-10	-1.36858	8.69237e-05	-1.19804e-10	-1.36612	8.70418e-05	-1.19804e-10	-1.36612
128249496	chr11:128249496:G:A	2.09437e-05	-1.41466	0.362601	0.000141515	-1.39816	0.519421	0.000141687	-1.39797	0.519079
128249567	chr11:128249567:G:A	3.61788e-05	-1.57479	1.06937	0.000198248	-1.60218	1.06055	0.000198605	-1.60218	1.06099
128249660	chr11:128249660:C:T	4.65814e-06	-1.60187	-0.953408	2.60688e-05	-1.57786	-0.992546	2.61043e-05	-1.57787	-0.992539
128249670	chr11:128249670:A:G	1.7776e-05	-1.19804e-10	-1.21605	9.86142e-05	-1.19804e-10	-1.23993	9.8757e-05	-1.19804e-10	-1.23985
128249765	chr11:128249765:A:G	1.71123e-05	-1.19804e-10	-1.2541	9.4986e-05	-1.19804e-10	-1.27742	9.5121e-05	-1.19804e-10	-1.27736
128249842	chr11:128249842:C:T	2.34491e-05	-1.19804e-10	-0.939066	0.000142655	-1.19804e-10	-0.870717	0.000142856	-1.19804e-10	-0.870672
128250069	chr11:128250069:C:T	1.61754e-05	-1.19804e-10	-1.31041	9.01671e-05	-1.19804e-10	-1.32948	9.02928e-05	-1.19804e-10	-1.32945
128250466	chr11:128250466:C:T	1.79618e-05	-1.19804e-10	-1.20565	0.000103377	-1.19804e-10	-1.19277	0.000103512	-1.19804e-10	-1.19282
128250476	chr11:128250476:G:A	5.37694e-06	-1.1591	-1.25268	2.90595e-05	-1.24721	-1.21459	2.9102e-05	-1.24708	-1.21462
128250731	chr11:128250731:T:C	1.84139e-05	-1.19804e-10	-1.18079	0.00011085	-1.19804e-10	-1.12297	0.000110998	-1.19804e-10	-1.12299
128250975	chr11:128250975:G:C	1.56554e-05	-1.19804e-10	-1.34308	8.95823e-05	-1.19804e-10	-1.33599	8.97023e-05	-1.19804e-10	-1.33601
128250986	chr11:128250986:G:A	1.25402e-05	-1.56496	-3.62583e-10	7.43017e-05	-1.52301	-3.62583e-10	7.44085e-05	-1.52294	-3.62583e-10
128251379	chr11:128251379:C:A	1.60093e-05	-1.19804e-10	-1.32073	9.16236e-05	-1.19804e-10	-1.31346	9.17559e-05	-1.19804e-10	-1.31338
128251558	chr11:128251558:A:G	1.36509e-05	-1.10066	-0.379427	5.60924e-05	-1.28007	-0.52408	5.61785e-05	-1.28001	-0.52396
128251703	chr11:128251703:A:G	9.66467e-06	-0.801412	-1.02401	5.57218e-05	-0.8757	-0.935075	5.58028e-05	-0.875545	-0.935137
128252278	chr11:128252278:C:A	1.40085e-05	-1.45423	-3.62583e-10	7.89898e-05	-1.46183	-3.62583e-10	7.90996e-05	-1.4618	-3.62583e-10
128252816	chr11:128252816:A:G	4.26454e-05	-1.19804e-10	-0.340978	0.000235043	-1.19804e-10	-0.371376	0.000235371	-1.19804e-10	-0.371346
128252887	chr11:128252887:A:G	6.25504e-06	-0.890858	-1.36965	5.55811e-05	-0.455245	-1.35806	5.56559e-05	-0.455273	-1.35805
128253098	chr11:128253098:T:C	4.48349e-05	-1.19804e-10	-0.290911	0.000245136	-1.19804e-10	-0.329333	0.00024548	-1.19804e-10	-0.329291
128253273	chr11:128253273:T:A	1.80369e-05	-1.19804e-10	-1.20148	0.000104141	-1.19804e-10	-1.1854	0.000104276	-1.19804e-10	-1.18547
128253364	chr11:128253364:T:G	3.1874e-06	-1.56775	-1.36694	1.77337e-05	-1.58642	-1.36926	1.77581e-05	-1.58641	-1.36926
128253555	chr11:128253555:G:A	5.51973e-06	-1.13992	-1.24565	4.44336e-05	-0.813318	-1.22383	4.44959e-05	-0.813301	-1.22381
128253877	chr11:128253877:C:T	2.9871e-05	-1.19804e-10	-0.697011	0.000159862	-1.19804e-10	-0.756835	0.000160095	-1.19804e-10	-0.756739
128254056	chr11:128254056:C:T	1.08843e-05	-0.781092	-0.925489	7.44237e-05	-0.707072	-0.8143	7.45074e-05	-0.707229	-0.81438
128254430	chr11:128254430:C:T	2.02015e-05	-1.19804e-10	-1.08814	0.000108105	-1.19804e-10	-1.14804	0.000108257	-1.19804e-10	-1.148
128254732	chr11:128254732:G:A	7.43908e-06	-0.857384	-1.22977	6.22035e-05	-0.473863	-1.22687	6.22888e-05	-0.473846	-1.22688
128255724	chr11:128255724:T:C	1.31797e-05	-0.719347	-0.795876	0.000114736	-0.305076	-0.783432	0.000114901	-0.305049	-0.783383
128255784	chr11:128255784:A:C	6.93781e-06	-0.840028	-1.31688	5.80412e-05	-0.438716	-1.33128	5.81221e-05	-0.438695	-1.33127
128256084	chr11:128256084:T:C	1.96801e-05	-1.19804e-10	-1.11429	0.000112324	-1.19804e-10	-1.10976	0.000112479	-1.19804e-10	-1.10974
128256248	chr11:128256248:A:G	1.53633e-05	-1.19804e-10	-1.36192	8.73978e-05	-1.19804e-10	-1.36068	8.75162e-05	-1.19804e-10	-1.36068
128256397	chr11:128256397:C:T	6.30725e-06	-1.59738	-0.654815	3.8344e-05	-1.60097	-0.58358	3.83943e-05	-1.60097	-0.583633
128256531	chr11:128256531:T:C	7.05839e-05	-1.19804e-10	0.162903	0.000372999	-1.19804e-10	0.0904293	0.000373531	-1.19804e-10	0.0904945
128256696	chr11:128256696:A:G	1.39703e-05	-0.390395	-1.06657	0.000148233	0.146661	-0.979025	0.000148438	0.146657	-0.979
128256905	chr11:128256905:C:T	1.21305e-05	-1.59817	-3.62583e-10	6.93639e-05	-1.59178	-3.62583e-10	6.94578e-05	-1.59179	-3.62583e-10
128256913	chr11:128256913:A:G	1.17798e-05	-0.759084	-0.868428	0.000101577	-0.353166	-0.857161	0.000101723	-0.353142	-0.857116
128257079	chr11:128257079:C:T	1.6332e-05	-1.19804e-10	-1.30077	9.28066e-05	-1.19804e-10	-1.30063	9.29367e-05	-1.19804e-10	-1.30059
128257681	chr11:128257681:C:T	1.66567e-05	-1.19804e-10	-1.28108	9.50019e-05	-1.19804e-10	-1.27725	9.51359e-05	-1.19804e-10	-1.2772
128258917	chr11:128258917:C:T	1.02427e-05	-0.800168	-0.967166	8.74594e-05	-0.404824	-0.955147	8.75844e-05	-0.404798	-0.955107
128259227	chr11:128259227:G:A	3.17739e-06	-1.59622	-1.34161	1.77835e-05	-1.60147	-1.3514	1.78078e-05	-1.60147	-1.3514
128259297	chr11:128259297:C:G	5.71508e-05	-1.19804e-10	-0.0482049	0.0003109	-1.19804e-10	-0.0916747	0.000311332	-1.19804e-10	-0.0916479
128259478	chr11:128259478:G:A	1.66058e-05	-1.19804e-10	-1.28415	9.45756e-05	-1.19804e-10	-1.28175	9.47048e-05	-1.19804e-10	-1.28174
128259573	chr11:128259573:G:A	1.38712e-05	-0.413421	-1.05066	0.000146351	0.116721	-0.961863	0.000146553	0.116724	-0.961841
128259906	chr11:128259906:T:C	1.56657e-05	-1.19804e-10	-1.34243	8.79283e-05	-1.19804e-10	-1.35462	8.80493e-05	-1.19804e-10	-1.35461
128260150	chr11:128260150:C:T	1.55015e-05	-1.19804e-10	-1.35296	8.72674e-05	-1.19804e-10	-1.36217	8.73871e-05	-1.19804e-10	-1.36216
128260428	chr11:128260428:A:G	2.03862e-05	-1.19804e-10	-1.07904	0.000114751	-1.19804e-10	-1.08838	0.000114903	-1.19804e-10	-1.08842
128260559	chr11:128260559:GA:G	3.73078e-06	-1.47344	-1.30384	2.35535e-05	-1.40384	-1.26803	2.35833e-05	-1.40393	-1.26804
128260764	chr11:128260764:C:A	3.29241e-06	-1.56539	-1.33689	1.7882e-05	-1.59359	-1.35376	1.79068e-05	-1.59358	-1.35375
128260924	chr11:128260924:C:G	3.48401e-05	-1.19804e-10	-0.543131	0.000185717	-1.19804e-10	-0.60692	0.00018599	-1.19804e-10	-0.606812
128260943	chr11:128260943:G:A	9.69367e-06	-0.812731	-1.00969	8.24423e-05	-0.420489	-0.998559	8.25599e-05	-0.420463	-0.99852
128260964	chr11:128260964:C:T	6.01381e-05	-1.19804e-10	0.00274458	0.000326678	-1.19804e-10	-0.0421703	0.000327132	-1.19804e-10	-0.0421439
128261763	chr11:128261763:G:A	1.52941e-05	-1.19804e-10	-1.36643	8.68758e-05	-1.19804e-10	-1.36667	8.6995e-05	-1.19804e-10	-1.36666
128261783	chr11:128261783:C:A	1.01518e-05	-0.777576	-0.998676	8.7051e-05	-0.377279	-0.987373	8.71753e-05	-0.377253	-0.987333
128262000	chr11:128262000:A:G	6.45744e-06	-1.57965	-0.64901	3.29079e-05	-1.56762	-0.769809	3.2956e-05	-1.5676	-0.76973
128262090	chr11:128262090:G:A	1.53755e-05	-1.19804e-10	-1.36112	8.68268e-05	-1.19804e-10	-1.36723	8.69455e-05	-1.19804e-10	-1.36723
128262283	chr11:128262283:CA:C	1.95337e-05	-1.19804e-10	-1.12176	0.000115294	-1.19804e-10	-1.08366	0.000115446	-1.19804e-10	-1.08371
128262519	chr11:128262519:A:G	3.51883e-05	-1.19804e-10	-0.533184	0.000187653	-1.19804e-10	-0.59655	0.000187929	-1.19804e-10	-0.596443
128263528	chr11:128263528:G:A	3.55495e-06	-1.53686	-1.2887	1.98907e-05	-1.57924	-1.26165	1.99174e-05	-1.57923	-1.26168
128263618	chr11:128263618:G:C	9.47083e-06	-1.01857	-0.827112	7.64182e-05	-0.676309	-0.818616	7.65288e-05	-0.676285	-0.818555
128263762	chr11:128263762:A:G	1.87492e-05	-1.19804e-10	-1.16275	0.000106776	-1.19804e-10	-1.16042	0.000106919	-1.19804e-10	-1.16044
128263951	chr11:128263951:T:C	8.35539e-06	-0.875061	-1.09593	4.18644e-05	-1.00592	-1.09079	4.19308e-05	-1.0058	-1.09068
128264855	chr11:128264855:A:G	5.66359e-05	-1.19804e-10	-0.0572563	0.000308123	-1.19804e-10	-0.100646	0.000308552	-1.19804e-10	-0.100618
128264948	chr11:128264948:T:C	3.8776e-06	-1.52474	-1.21394	2.17657e-05	-1.57172	-1.17909	2.17947e-05	-1.57171	-1.17914
128265015	chr11:128265015:A:G	1.20926e-05	-1.60131	-3.62583e-10	6.90424e-05	-1.59643	-3.62583e-10	6.9136e-05	-1.59643	-3.62583e-10
128265119	chr11:128265119:A:G	3.47926e-05	-1.19804e-10	-0.544495	0.000185476	-1.19804e-10	-0.608223	0.000185749	-1.19804e-10	-0.608112
128265216	chr11:128265216:G:A	6.91332e-06	-0.931766	-1.22868	3.48404e-05	-1.05645	-1.22392	3.48945e-05	-1.05634	-1.22384
128265414	chr11:128265414:C:A	4.65196e-06	-1.52599	-1.03062	2.68967e-05	-1.5701	-0.969042	2.69294e-05	-1.57013	-0.969162
128265445	chr11:128265445:A:G	1.6412e-05	-1.19804e-10	-1.29588	9.13057e-05	-1.19804e-10	-1.31693	9.14279e-05	-1.19804e-10	-1.31696
128265574	chr11:128265574:A:G	2.98309e-05	-1.19804e-10	-0.698355	0.000191626	-1.19804e-10	-0.575603	0.000191909	-1.19804e-10	-0.575487
128266224	chr11:128266224:C:T	4.28256e-05	-1.19804e-10	-0.336763	0.000233321	-1.19804e-10	-0.37873	0.000233667	-1.19804e-10	-0.378609
128266416	chr11:128266416:G:C	7.07242e-06	-0.939675	-1.19802	3.55804e-05	-1.06478	-1.19457	3.56358e-05	-1.06467	-1.19449
128266494	chr11:128266494:A:G	3.72315e-06	-1.48848	-1.29085	2.34616e-05	-1.42336	-1.25243	2.34915e-05	-1.42344	-1.25243
128266637	chr11:128266637:G:GT	3.86069e-06	-1.5215	-1.22155	2.16316e-05	-1.56954	-1.18746	2.16604e-05	-1.56952	-1.1875
128266893	chr11:128266893:C:T	7.36802e-06	-0.92833	-1.16842	3.70831e-05	-1.05426	-1.16372	3.71411e-05	-1.05415	-1.16363
128267008	chr11:128267008:A:T	1.97894e-05	-1.19804e-10	-1.10875	0.000105311	-1.19804e-10	-1.17423	0.000105466	-1.19804e-10	-1.17412
128267306	chr11:128267306:C:T	1.51172e-05	-1.37806	-3.62583e-10	0.000107935	-1.14961	-3.62583e-10	0.000108084	-1.1496	-3.62583e-10
128267349	chr11:128267349:A:T	3.14002e-05	-1.19804e-10	-0.647086	0.000172731	-1.19804e-10	-0.679413	0.000172972	-1.19804e-10	-0.679375
128267410	chr11:128267410:C:T	3.91153e-06	-1.43569	-1.29428	2.60101e-05	-1.35009	-1.22257	2.60416e-05	-1.35018	-1.22263
128267414	chr11:128267414:G:A	3.25183e-06	-1.58093	-1.33375	1.8051e-05	-1.59288	-1.34507	1.80758e-05	-1.59287	-1.34506
128267456	chr11:128267456:A:G	0.000317635	-1.19804e-10	1.667	0.00175325	-1.19804e-10	1.63808	0.00175589	-1.19804e-10	1.63822
128267505	chr11:128267505:C:T	3.29931e-05	-0.514185	-0.0834164	0.000353481	-0.0200241	0.0567079	0.000354019	-0.0200218	0.0568642
128267953	chr11:128267953:C:T	1.82636e-05	-0.911582	-0.277407	9.94163e-05	-1.1172	-0.114628	9.95228e-05	-1.11735	-0.114771
128268009	chr11:128268009:C:G	3.8916e-05	-0.432493	-3.62583e-10	0.000197861	-0.543583	-3.62583e-10	0.000198104	-0.543717	-3.62583e-10
128268091	chr11:128268091:A:G	3.98024e-05	-0.527305	0.117333	0.000430215	-0.0360307	0.269169	0.000430876	-0.0360289	0.269341
128268198	chr11:128268198:T:C	1.99292e-05	-1.19804e-10	-1.10171	0.000110594	-1.19804e-10	-1.12528	0.000110748	-1.19804e-10	-1.12525
128268809	chr11:128268809:A:C	3.81278e-05	-0.452956	-3.62583e-10	0.000194113	-0.562704	-3.62583e-10	0.000194352	-0.562837	-3.62583e-10
128268972	chr11:128268972:TC:T	2.72534e-05	-1.15527	0.366555	0.000178741	-1.32165	0.67644	0.000178901	-1.32176	0.676083
128268975	chr11:128268975:T:A	2.76774e-05	-1.14464	0.371358	0.000181209	-1.31313	0.681637	0.00018137	-1.31325	0.681279
128269261	chr11:128269261:C:T	7.12984e-06	-0.931563	-1.19805	3.5847e-05	-1.0573	-1.19459	3.59028e-05	-1.05719	-1.1945
128269649	chr11:128269649:A:T	4.99525e-06	-1.48317	-1.00224	3.19881e-05	-1.42004	-0.945739	3.203e-05	-1.42013	-0.945704
128269750	chr11:128269750:G:A	2.08178e-05	-1.19804e-10	-1.05809	0.000117474	-1.19804e-10	-1.06493	0.000117631	-1.19804e-10	-1.06496
128270043	chr11:128270043:A:G	1.29618e-05	-1.53189	-3.62583e-10	6.983e-05	-1.58508	-3.62583e-10	6.99226e-05	-1.58512	-3.62583e-10
128270410	chr11:128270410:C:G	1.52447e-05	-1.19804e-10	-1.36966	8.66714e-05	-1.19804e-10	-1.36902	8.67896e-05	-1.19804e-10	-1.36902
128270805	chr11:128270805:A:G	6.84202e-06	-0.974459	-1.19636	3.45664e-05	-1.09538	-1.19288	3.46201e-05	-1.09528	-1.1928
128270888	chr11:128270888:T:C	1.5869e-05	-1.19804e-10	-1.32953	8.87776e-05	-1.19804e-10	-1.34501	8.88999e-05	-1.19804e-10	-1.345
128271004	chr11:128271004:T:TA	3.45551e-05	-1.19804e-10	-0.551343	0.000198389	-1.19804e-10	-0.540916	0.000198714	-1.19804e-10	-0.54064
128271272	chr11:128271272:A:G	8.38185e-06	-1.58863	-0.379195	5.68132e-05	-1.59665	-0.194724	5.68834e-05	-1.59665	-0.194858
128271518	chr11:128271518:T:A	1.48108e-05	-1.39854	-3.62583e-10	7.51861e-05	-1.51118	-3.62583e-10	7.52847e-05	-1.51123	-3.62583e-10
128271641	chr11:128271641:A:G	3.88135e-06	-1.5151	-1.22262	2.16907e-05	-1.5656	-1.18866	2.17197e-05	-1.56558	-1.1887
128271873	chr11:128271873:T:C	3.80831e-05	-1.19804e-10	-0.454127	0.000210393	-1.19804e-10	-0.482169	0.000210688	-1.19804e-10	-0.48213
128272052	chr11:128272052:G:A	7.14599e-06	-0.958556	-1.16879	3.60835e-05	-1.0812	-1.16411	3.61398e-05	-1.08109	-1.16402
128272197	chr11:128272197:A:G	3.98335e-05	-0.40919	-3.62583e-10	0.000202397	-0.520914	-3.62583e-10	0.000202646	-0.521049	-3.62583e-10
128272905	chr11:128272905:C:T	8.35642e-06	-1.57905	-0.39182	6.41444e-05	-1.43841	-0.231603	6.42242e-05	-1.43845	-0.231675
128272906	chr11:128272906:A:G	3.40934e-05	-0.578277	0.0134825	0.000362328	-0.0972356	0.158639	0.000362881	-0.0972349	0.158803
128272962	chr11:128272962:T:C	3.51569e-06	-1.5051	-1.33156	1.92929e-05	-1.55905	-1.31235	1.93191e-05	-1.55904	-1.31238
128273111	chr11:128273111:C:T	1.60765e-05	-1.31654	-3.62583e-10	8.73359e-05	-1.36138	-3.62583e-10	8.74537e-05	-1.3614	-3.62583e-10
128274023	chr11:128274023:T:C	3.64993e-06	-1.48519	-1.314	1.99743e-05	-1.54551	-1.29119	2.00013e-05	-1.5455	-1.29121
128274172	chr11:128274172:G:T	4.51871e-06	-1.44787	-1.1378	2.89183e-05	-1.37689	-1.08978	2.89557e-05	-1.37699	-1.08975
128274198	chr11:128274198:G:A	3.3376e-05	-1.19804e-10	-0.586061	0.000178262	-1.19804e-10	-0.647893	0.000178524	-1.19804e-10	-0.647785
128274413	chr11:128274413:T:C	8.47584e-06	-0.96725	-0.989428	6.91366e-05	-0.61208	-0.982981	6.92358e-05	-0.612056	-0.982933
128275057	chr11:128275057:C:A	1.64018e-05	-1.19804e-10	-1.29651	9.11804e-05	-1.19804e-10	-1.31831	9.13067e-05	-1.19804e-10	-1.31828
128275070	chr11:128275070:A:C	1.6413e-05	-1.19804e-10	-1.29583	9.1236e-05	-1.19804e-10	-1.3177	9.13623e-05	-1.19804e-10	-1.31767
128275074	chr11:128275074:G:A	3.80986e-06	-1.41459	-1.34172	2.4241e-05	-1.33055	-1.31255	2.42708e-05	-1.33066	-1.31257
128275084	chr11:128275084:T:C	8.58552e-06	-0.928262	-1.01556	6.97151e-05	-0.565315	-1.02141	6.98153e-05	-0.565292	-1.02136
128275325	chr11:128275325:A:G	1.61669e-05	-1.19804e-10	-1.31093	9.00113e-05	-1.19804e-10	-1.33121	9.0136e-05	-1.19804e-10	-1.33119
128275575	chr11:128275575:G:T	3.96179e-06	-1.59973	-1.11747	2.18082e-05	-1.60195	-1.14691	2.18396e-05	-1.60195	-1.14683
128276139	chr11:128276139:A:G	3.89091e-05	-1.19804e-10	-0.432671	0.000190793	-1.19804e-10	-0.579958	0.000191056	-1.19804e-10	-0.579938
128276322	chr11:128276322:T:C	3.27355e-05	-1.19804e-10	-0.605437	0.000174809	-1.19804e-10	-0.667451	0.000175066	-1.19804e-10	-0.667344
128276813	chr11:128276813:A:G	1.61485e-05	-1.19804e-10	-1.31207	9.33148e-05	-1.19804e-10	-1.29517	9.34398e-05	-1.19804e-10	-1.29519
128276842	chr11:128276842:C:T	2.09146e-05	-1.19804e-10	-1.05345	0.000115515	-1.19804e-10	-1.08175	0.000115675	-1.19804e-10	-1.08172
128276926	chr11:128276926:T:C	0.000234713	-1.19804e-10	1.36447	0.00118521	-1.19804e-10	1.24653	0.00118691	-1.19804e-10	1.2466
128277553	chr11:128277553:C:T	3.2747e-05	-0.605087	-3.62583e-10	0.000168241	-0.705749	-3.62583e-10	0.000168449	-0.705876	-3.62583e-10
128278011	chr11:128278011:C:T	1.53835e-05	-1.19804e-10	-1.3606	8.68689e-05	-1.19804e-10	-1.36675	8.69877e-05	-1.19804e-10	-1.36674
128278233	chr11:128278233:A:T	1.85988e-05	-0.377953	-0.79285	0.000196369	0.138695	-0.689845	0.000196662	0.138708	-0.689728
128278236	chr11:128278236:T:C	1.99239e-05	-1.19804e-10	-1.10198	0.000122969	-1.19804e-10	-1.01921	0.000123145	-1.19804e-10	-1.01914
128278267	chr11:128278267:C:T	1.79396e-05	-0.39479	-0.812096	0.000188481	0.118606	-0.710752	0.000188762	0.118618	-0.710637
128278457	chr11:128278457:T:C	1.65527e-05	-1.19804e-10	-1.28735	9.18817e-05	-1.19804e-10	-1.31064	9.2009e-05	-1.19804e-10	-1.31062
128278558	chr11:128278558:T:C	4.22126e-05	-1.19804e-10	-0.351179	0.000229748	-1.19804e-10	-0.394164	0.000230089	-1.19804e-10	-0.39404
128278689	chr11:128278689:T:G	5.67474e-05	-1.19804e-10	-0.0552882	0.00030843	-1.19804e-10	-0.09965	0.000308858	-1.19804e-10	-0.0996255
128278861	chr11:128278861:C:T	1.74876e-05	-1.19804e-10	-1.23241	9.87298e-05	-1.19804e-10	-1.23876	9.88668e-05	-1.19804e-10	-1.23873
128279022	chr11:128279022:G:T	1.9464e-05	-1.19804e-10	-1.12533	0.000105142	-1.19804e-10	-1.17584	0.000105281	-1.19804e-10	-1.17587
128279157	chr11:128279157:G:T	3.43954e-05	-0.555977	-3.62583e-10	0.000176192	-0.659573	-3.62583e-10	0.000176409	-0.659702	-3.62583e-10
128279170	chr11:128279170:G:A	5.60007e-06	-1.01071	-1.36041	3.84344e-05	-0.846647	-1.33555	3.84818e-05	-0.846763	-1.33556
128279286	chr11:128279286:G:A	4.64304e-06	-1.60203	-0.956501	2.54864e-05	-1.59613	-0.996866	2.5524e-05	-1.59614	-0.996752
128279746	chr11:128279746:T:C	5.85858e-05	-1.19804e-10	-0.0234064	0.00031826	-1.19804e-10	-0.0682774	0.000318701	-1.19804e-10	-0.0682527
128279822	chr11:128279822:G:T	5.85456e-05	-1.19804e-10	-0.024092	0.00031804	-1.19804e-10	-0.068968	0.000318481	-1.19804e-10	-0.0689433
128280144	chr11:128280144:A:C	6.59522e-06	-1.02584	-1.18171	4.03039e-05	-0.857662	-1.27704	4.03561e-05	-0.857779	-1.27699
128280205	chr11:128280205:C:T	3.23782e-05	-1.19804e-10	-0.616414	0.000172985	-1.19804e-10	-0.677941	0.000173239	-1.19804e-10	-0.677834
128280252	chr11:128280252:T:C	6.89895e-06	-0.907216	-1.25531	4.3786e-05	-0.770201	-1.28163	4.38402e-05	-0.770318	-1.28164
128280716	chr11:128280716:T:A	1.54279e-05	-1.19804e-10	-1.35772	8.70161e-05	-1.19804e-10	-1.36505	8.71353e-05	-1.19804e-10	-1.36505
128280755	chr11:128280755:T:G	1.64115e-05	-0.408269	-0.887645	0.000169693	0.10097	-0.798122	0.000169945	0.100983	-0.798014
128280863	chr11:128280863:A:G	3.36885e-05	-1.19804e-10	-0.576741	0.000203788	-1.19804e-10	-0.514065	0.000204064	-1.19804e-10	-0.514073
128281540	chr11:128281540:A:G	1.52462e-05	-1.19804e-10	-1.36957	8.66308e-05	-1.19804e-10	-1.36949	8.67488e-05	-1.19804e-10	-1.36949
128281596	chr11:128281596:T:TATTTATGTGTTCACATTAATGTGAAAC	0.000120309	-1.19804e-10	0.696162	0.000643521	-1.19804e-10	0.635809	0.00064449	-1.19804e-10	0.635952
128281724	chr11:128281724:C:A	1.71525e-05	-1.19804e-10	-1.25175	9.64224e-05	-1.19804e-10	-1.26241	9.65547e-05	-1.19804e-10	-1.2624
128281774	chr11:128281774:C:G	2.08045e-05	-1.19804e-10	-1.05873	0.000117737	-1.19804e-10	-1.06269	0.000117893	-1.19804e-10	-1.06273
128281796	chr11:128281796:G:T	8.2447e-06	-0.946944	-1.03738	6.66711e-05	-0.588876	-1.0425	6.67665e-05	-0.588852	-1.04245
128282093	chr11:128282093:C:T	3.23782e-05	-1.19804e-10	-0.616413	0.000173003	-1.19804e-10	-0.677835	0.000173257	-1.19804e-10	-0.677729
128282961	chr11:128282961:C:G	1.67232e-05	-1.19804e-10	-1.2771	9.27229e-05	-1.19804e-10	-1.30153	9.28518e-05	-1.19804e-10	-1.3015
128282977	chr11:128282977:G:A	6.99343e-06	-1.05047	-1.09846	4.16277e-05	-0.885257	-1.21712	4.16824e-05	-0.885372	-1.21706
128283816	chr11:128283816:T:TTCTATTTGGAA	2.07911e-05	-1.19804e-10	-1.05937	0.000117661	-1.19804e-10	-1.06334	0.000117817	-1.19804e-10	-1.06338
128283825	chr11:128283825:T:G	1.50435e-05	-1.38295	-3.62583e-10	8.22376e-05	-1.42153	-3.62583e-10	8.23487e-05	-1.42154	-3.62583e-10
128283912	chr11:128283912:T:C	1.68161e-05	-0.823146	-0.448418	8.92335e-05	-1.04348	-0.296414	8.93285e-05	-1.04364	-0.296551
128283991	chr11:128283991:C:T	1.73626e-05	-1.19804e-10	-1.23958	9.93539e-05	-1.19804e-10	-1.23246	9.94948e-05	-1.19804e-10	-1.2324
128284298	chr11:128284298:G:C	0.0001013	-1.19804e-10	0.524189	0.00054329	-1.19804e-10	0.466496	0.000544104	-1.19804e-10	0.466632
128284302	chr11:128284302:C:T	1.56814e-05	-1.19804e-10	-1.34142	8.99236e-05	-1.19804e-10	-1.33219	9.00471e-05	-1.19804e-10	-1.33217
128284708	chr11:128284708:T:C	1.78505e-05	-1.19804e-10	-1.21187	0.000106428	-1.19804e-10	-1.16367	0.000106578	-1.19804e-10	-1.16363
128284931	chr11:128284931:A:G	3.73551e-05	-0.473429	-3.62583e-10	0.000190652	-0.580699	-3.62583e-10	0.000190885	-0.580834	-3.62583e-10
128285184	chr11:128285184:A:G	3.22666e-05	-1.19804e-10	-0.619867	0.000172416	-1.19804e-10	-0.681237	0.000172669	-1.19804e-10	-0.681131
128285262	chr11:128285262:A:G	2.25809e-05	-1.19804e-10	-0.976794	0.00012333	-1.19804e-10	-1.01628	0.000123493	-1.19804e-10	-1.01632
128285362	chr11:128285362:C:T	9.42969e-06	-1.6021	-0.247937	6.17624e-05	-1.60162	-0.10623	6.18412e-05	-1.60162	-0.106315
128285508	chr11:128285508:T:C	1.11307e-05	-0.880805	-0.803383	9.14525e-05	-0.506823	-0.808504	9.1585e-05	-0.506799	-0.808441
128286241	chr11:128286241:A:G	0.000120127	-1.19804e-10	0.694651	0.000642614	-1.19804e-10	0.634398	0.000643581	-1.19804e-10	0.634541
128286248	chr11:128286248:A:C	3.42963e-05	-0.558861	-3.62583e-10	0.000200096	-0.532349	-3.62583e-10	0.0002004	-0.532193	-3.62583e-10
128286419	chr11:128286419:A:G	3.11055e-06	-1.59177	-1.36733	1.76371e-05	-1.59265	-1.36849	1.7661e-05	-1.59264	-1.3685
128286506	chr11:128286506:A:G	3.33898e-05	-1.19804e-10	-0.585647	0.0001781	-1.19804e-10	-0.648799	0.000178362	-1.19804e-10	-0.64869
128286872	chr11:128286872:T:G	4.81166e-05	-1.19804e-10	-0.220272	0.00026813	-1.19804e-10	-0.239675	0.000268526	-1.19804e-10	-0.239558
128288293	chr11:128288293:A:G	2.0537e-05	-0.900822	-0.17085	0.000113163	-1.1102	0.00788767	0.000113282	-1.11035	0.00772086
128288294	chr11:128288294:A:G	2.12624e-05	-0.874393	-0.162564	0.000116753	-1.08793	0.0168414	0.000116875	-1.08808	0.0166742
128288547	chr11:128288547:C:T	5.16012e-06	-1.58339	-0.86955	3.24027e-05	-1.58762	-0.765283	3.24411e-05	-1.58764	-0.765437
128288703	chr11:128288703:C:T	2.02183e-05	-0.915529	-0.171782	0.000111693	-1.12229	0.00690022	0.00011181	-1.12244	0.00673364
128288709	chr11:128288709:G:A	3.88516e-06	-1.56533	-1.1714	2.10141e-05	-1.58247	-1.20349	2.10433e-05	-1.58246	-1.20347
128289171	chr11:128289171:A:G	6.0192e-05	-1.19804e-10	0.00364033	0.000326035	-1.19804e-10	-0.0441418	0.000326488	-1.19804e-10	-0.0441133
128290806	chr11:128290806:G:A	1.53682e-05	-1.19804e-10	-1.3616	8.78108e-05	-1.19804e-10	-1.35596	8.7931e-05	-1.19804e-10	-1.35595
128291202	chr11:128291202:T:A	8.47072e-06	-0.868356	-1.08893	7.07871e-05	-0.484279	-1.08719	7.08869e-05	-0.484258	-1.08716
128291247	chr11:128291247:C:G	1.53275e-05	-0.447306	-0.916943	7.05967e-05	-0.765309	-0.808854	7.06718e-05	-0.765522	-0.808938
128291442	chr11:128291442:AATCCAGCCTCCCTGGATACTGGAGAAGTCTCCTATCTGGAATTGCAGTGTTACTGCTG:A	9.87588e-05	-1.19804e-10	0.498782	0.000600703	-1.19804e-10	0.566954	0.000601439	-1.19804e-10	0.566818
128291461	chr11:128291461:C:T	1.35315e-05	-1.00616	-0.482719	0.000113132	-0.651177	-0.451417	0.000113285	-0.651147	-0.451451
128291520	chr11:128291520:T:C	3.8739e-05	-0.437053	-3.62583e-10	0.000196825	-0.548834	-3.62583e-10	0.000197066	-0.548969	-3.62583e-10
128291635	chr11:128291635:C:T	1.21937e-05	-1.59298	-3.62583e-10	6.97057e-05	-1.58686	-3.62583e-10	6.98017e-05	-1.58685	-3.62583e-10
128292215	chr11:128292215:G:A	2.07445e-05	-1.19804e-10	-1.06162	0.000114816	-1.19804e-10	-1.08782	0.000114973	-1.19804e-10	-1.08781
128292946	chr11:128292946:C:A	5.27267e-06	-1.60034	-0.831019	2.8625e-05	-1.60181	-0.875057	2.86676e-05	-1.60181	-0.87493
128293212	chr11:128293212:G:A	2.51228e-05	-0.968753	0.0986288	0.000142567	-1.16849	0.297157	0.000142714	-1.16863	0.296965
128293313	chr11:128293313:C:T	7.227e-06	-1.08719	-1.02888	4.18978e-05	-0.931876	-1.16404	4.19537e-05	-0.931988	-1.16395
128293384	chr11:128293384:C:T	8.34963e-06	-0.854482	-1.1172	6.99746e-05	-0.467103	-1.11591	7.00737e-05	-0.467082	-1.11588
128293562	chr11:128293562:C:T	2.59217e-05	-0.944766	0.10595	0.000146634	-1.14856	0.30535	0.000146784	-1.1487	0.305156
128293974	chr11:128293974:G:A	4.03332e-05	-0.396725	-3.62583e-10	0.000204744	-0.509385	-3.62583e-10	0.000204994	-0.509526	-3.62583e-10
128294071	chr11:128294071:C:T	3.67532e-05	-0.408787	-0.080887	0.000176071	-0.520913	-0.139343	0.000176317	-0.521048	-0.139173
128294393	chr11:128294393:G:A	1.79888e-05	-1.19804e-10	-1.20415	0.000102317	-1.19804e-10	-1.20307	0.000102463	-1.19804e-10	-1.203
128294453	chr11:128294453:C:T	3.24739e-05	-1.19804e-10	-0.613463	0.000173835	-1.19804e-10	-0.673038	0.00017409	-1.19804e-10	-0.672935
128295413	chr11:128295413:C:T	1.55547e-05	-1.19804e-10	-1.34954	8.75021e-05	-1.19804e-10	-1.35948	8.76222e-05	-1.19804e-10	-1.35947
128295425	chr11:128295425:A:C	1.73145e-05	-1.19804e-10	-1.24235	9.80042e-05	-1.19804e-10	-1.24614	9.81366e-05	-1.19804e-10	-1.24615
128295896	chr11:128295896:C:T	1.16941e-05	-1.26905	-0.365767	6.84482e-05	-1.15203	-0.453039	6.85508e-05	-1.15212	-0.452816
128296207	chr11:128296207:A:T	8.36705e-06	-0.817385	-1.15221	7.08609e-05	-0.419055	-1.15137	7.09612e-05	-0.419032	-1.15134
128296491	chr11:128296491:C:A	1.8786e-05	-1.19804e-10	-1.16079	0.000106669	-1.19804e-10	-1.16141	0.000106815	-1.19804e-10	-1.16141
128297001	chr11:128297001:A:G	6.68804e-06	-1.18025	-1.01333	3.81106e-05	-1.03678	-1.15387	3.81621e-05	-1.03688	-1.15378
128297073	chr11:128297073:TG:T	1.23732e-05	-1.57837	-3.62583e-10	6.91096e-05	-1.59545	-3.62583e-10	6.92037e-05	-1.59545	-3.62583e-10
128297099	chr11:128297099:G:A	3.3438e-05	-0.584206	-3.62583e-10	0.000188749	-0.590728	-3.62583e-10	0.000188987	-0.590828	-3.62583e-10
128297216	chr11:128297216:A:T	1.49269e-05	-1.39073	-3.62583e-10	9.89189e-05	-1.23685	-3.62583e-10	9.90523e-05	-1.23686	-3.62583e-10
128297484	chr11:128297484:C:T	2.44059e-05	-1.19804e-10	-0.899076	0.000154858	-1.19804e-10	-0.788639	0.000155083	-1.19804e-10	-0.788547
128297580	chr11:128297580:G:A	4.15642e-05	-1.19804e-10	-0.36666	0.000245923	-1.19804e-10	-0.326129	0.000246221	-1.19804e-10	-0.326277
128298153	chr11:128298153:T:A	3.59564e-06	-1.56744	-1.24673	1.91506e-05	-1.59549	-1.28332	1.91775e-05	-1.59549	-1.28328
128298453	chr11:128298453:T:G	2.44533e-05	-1.19804e-10	-0.897132	0.000155132	-1.19804e-10	-0.786873	0.000155358	-1.19804e-10	-0.786778
128298736	chr11:128298736:C:A	3.87091e-05	-0.714149	0.276325	0.000215673	-0.948094	0.490713	0.000215886	-0.948262	0.490504
128299110	chr11:128299110:C:T	1.56621e-05	-1.19804e-10	-1.34265	8.89106e-05	-1.19804e-10	-1.34351	8.90316e-05	-1.19804e-10	-1.34352
128299536	chr11:128299536:TC:T	2.47864e-05	-1.19804e-10	-0.883604	0.000157439	-1.19804e-10	-0.772106	0.000157669	-1.19804e-10	-0.772011
128299584	chr11:128299584:A:G	1.52574e-05	-1.19804e-10	-1.36884	8.66154e-05	-1.19804e-10	-1.36967	8.67334e-05	-1.19804e-10	-1.36967
128299933	chr11:128299933:T:G	1.68645e-05	-1.19804e-10	-1.26869	9.60591e-05	-1.19804e-10	-1.26618	9.6194e-05	-1.19804e-10	-1.26614
128300056	chr11:128300056:C:A	5.96077e-05	-1.19804e-10	-0.00611332	0.000333007	-1.19804e-10	-0.0229821	0.000333539	-1.19804e-10	-0.0227481
128300138	chr11:128300138:A:C	3.55429e-06	-1.55508	-1.27067	1.88856e-05	-1.58955	-1.3032	1.89121e-05	-1.58954	-1.30316
128300201	chr11:128300201:T:A	3.69325e-05	-0.484807	-3.62583e-10	0.000187264	-0.598625	-3.62583e-10	0.000187494	-0.59876	-3.62583e-10
128300440	chr11:128300440:C:G	2.0024e-05	-1.19804e-10	-1.09697	0.000114467	-1.19804e-10	-1.09086	0.000114618	-1.19804e-10	-1.0909
128300654	chr11:128300654:C:T	1.96058e-05	-1.19804e-10	-1.11807	0.00011205	-1.19804e-10	-1.11221	0.000112197	-1.19804e-10	-1.11225
128300808	chr11:128300808:A:T	8.00292e-06	-1.02691	-0.98718	4.64401e-05	-0.857801	-1.13518	4.65011e-05	-0.857931	-1.1351
128301234	chr11:128301234:T:A	2.45522e-05	-1.19804e-10	-0.893098	0.000148204	-1.19804e-10	-0.832559	0.000148393	-1.19804e-10	-0.83264
128301366	chr11:128301366:T:A	1.5243e-05	-0.545185	-0.824591	7.61523e-05	-0.664441	-0.833971	7.62484e-05	-0.66456	-0.83395
128301478	chr11:128301478:T:A	2.88002e-05	-1.19804e-10	-0.733517	0.000184367	-1.19804e-10	-0.614216	0.000184638	-1.19804e-10	-0.614109
128301479	chr11:128301479:A:G	3.01283e-05	-1.19804e-10	-0.688433	0.000193728	-1.19804e-10	-0.564693	0.000194013	-1.19804e-10	-0.564585
128301731	chr11:128301731:T:A	3.38967e-06	-1.56095	-1.31222	1.82247e-05	-1.59219	-1.33618	1.82501e-05	-1.59218	-1.33615
128302079	chr11:128302079:C:T	1.72492e-05	-1.19804e-10	-1.24613	9.76491e-05	-1.19804e-10	-1.24977	9.77809e-05	-1.19804e-10	-1.24978
128302148	chr11:128302148:C:T	2.47916e-05	-1.19804e-10	-0.883395	0.000157497	-1.19804e-10	-0.771739	0.000157727	-1.19804e-10	-0.771644
128302262	chr11:128302262:G:A	3.83439e-05	-1.19804e-10	-0.447302	0.000232913	-1.19804e-10	-0.380479	0.000233232	-1.19804e-10	-0.380476
128302334	chr11:128302334:A:G	1.52447e-05	-1.19804e-10	-1.36967	8.66848e-05	-1.19804e-10	-1.36887	8.6803e-05	-1.19804e-10	-1.36887
128302434	chr11:128302434:G:A	2.47364e-05	-1.19804e-10	-0.885624	0.000157102	-1.19804e-10	-0.774248	0.000157331	-1.19804e-10	-0.774153
128302572	chr11:128302572:A:T	3.50738e-06	-1.53535	-1.30368	1.85955e-05	-1.57855	-1.32968	1.86215e-05	-1.57854	-1.32965
128302575	chr11:128302575:G:A	3.28144e-05	-0.88953	0.286498	0.000187211	-1.09501	0.496106	0.000187401	-1.09517	0.49591
128302748	chr11:128302748:T:A	3.67742e-05	-0.817218	0.328117	0.000207716	-1.03518	0.540204	0.000207925	-1.03534	0.540008
128303143	chr11:128303143:A:G	3.83861e-05	-0.446203	-3.62583e-10	0.000194899	-0.558666	-3.62583e-10	0.000195138	-0.5588	-3.62583e-10
128303928	chr11:128303928:A:G	1.73244e-05	-1.19804e-10	-1.24178	9.85765e-05	-1.19804e-10	-1.24031	9.87168e-05	-1.19804e-10	-1.24025
128304033	chr11:128304033:T:G	2.46882e-05	-1.19804e-10	-0.887572	0.000136191	-1.19804e-10	-0.917091	0.000136381	-1.19804e-10	-0.917055
128304095	chr11:128304095:A:G	3.64936e-05	-0.496761	-3.62583e-10	0.000173803	-0.673225	-3.62583e-10	0.000174035	-0.673248	-3.62583e-10
128304170	chr11:128304170:T:G	1.52493e-05	-1.19804e-10	-1.36937	8.66187e-05	-1.19804e-10	-1.36963	8.67367e-05	-1.19804e-10	-1.36963
128305243	chr11:128305243:CA:C	1.71421e-05	-1.19804e-10	-1.25236	9.66025e-05	-1.19804e-10	-1.26054	9.67357e-05	-1.19804e-10	-1.26053
128305458	chr11:128305458:G:A	2.3453e-05	-1.19804e-10	-0.938901	0.000131797	-1.19804e-10	-0.949881	0.000131975	-1.19804e-10	-0.949891
128305740	chr11:128305740:G:A	2.16283e-05	-1.19804e-10	-1.01989	0.000120253	-1.19804e-10	-1.04155	0.000120417	-1.19804e-10	-1.04154
128305945	chr11:128305945:T:A	4.12267e-06	-1.56593	-1.11146	2.2186e-05	-1.58354	-1.14814	2.2217e-05	-1.58354	-1.14811
128305995	chr11:128305995:A:G	2.11651e-05	-1.19804e-10	-1.04155	0.000126739	-1.19804e-10	-0.989015	0.000126902	-1.19804e-10	-0.989092
128306234	chr11:128306234:G:A	3.479e-06	-1.53405	-1.3131	1.84616e-05	-1.57806	-1.33739	1.84874e-05	-1.57805	-1.33737
128306258	chr11:128306258:G:A	3.44303e-06	-1.54204	-1.31551	1.83377e-05	-1.58277	-1.33942	1.83632e-05	-1.58276	-1.33939
128306265	chr11:128306265:A:G	3.9519e-05	-1.19804e-10	-0.417117	0.000215711	-1.19804e-10	-0.457206	0.000216012	-1.19804e-10	-0.457174
128306768	chr11:128306768:G:A	1.63458e-05	-1.19804e-10	-1.29993	9.29347e-05	-1.19804e-10	-1.29925	9.30656e-05	-1.19804e-10	-1.2992
128307275	chr11:128307275:C:T	1.20301e-05	-0.423188	-1.1833	0.000110745	0.0578414	-1.18175	0.000110903	0.0578735	-1.18172
128307289	chr11:128307289:G:A	1.52466e-05	-1.19804e-10	-1.36954	8.66415e-05	-1.19804e-10	-1.36937	8.67596e-05	-1.19804e-10	-1.36937
128307433	chr11:128307433:G:A	3.19718e-05	0.20173	-0.830774	0.000186137	0.394854	-0.999518	0.00018637	0.394635	-0.999407
128307540	chr11:128307540:CAT:C	2.55776e-05	-1.19804e-10	-0.852181	0.000154662	-1.19804e-10	-0.789902	0.00015486	-1.19804e-10	-0.789987
128307617	chr11:128307617:T:A	3.49848e-06	-1.47519	-1.36638	1.84667e-05	-1.54723	-1.36795	1.84923e-05	-1.54721	-1.36795
128307898	chr11:128307898:G:C	1.03636e-05	-0.589893	-1.1657	9.22673e-05	-0.142288	-1.16417	9.23992e-05	-0.142255	-1.16413
128307962	chr11:128307962:G:T	1.53401e-05	-1.19804e-10	-1.36343	8.70387e-05	-1.19804e-10	-1.36479	8.71579e-05	-1.19804e-10	-1.36479
128307982	chr11:128307982:G:A	2.85288e-05	-1.19804e-10	-0.742986	0.000182085	-1.19804e-10	-0.62667	0.000182346	-1.19804e-10	-0.626602
128308642	chr11:128308642:A:C	1.52625e-05	-1.19804e-10	-1.3685	8.66181e-05	-1.19804e-10	-1.36964	8.67361e-05	-1.19804e-10	-1.36964
128308805	chr11:128308805:T:C	1.81873e-05	-1.19804e-10	-1.19318	0.000104452	-1.19804e-10	-1.18242	0.00010459	-1.19804e-10	-1.18246
128308903	chr11:128308903:A:C	3.85854e-05	-0.863083	0.422058	0.000220189	-1.07291	0.636245	0.000220418	-1.07306	0.636081
128309181	chr11:128309181:A:G	8.11397e-06	-0.683081	-1.31723	7.18829e-05	-0.243157	-1.31295	7.19827e-05	-0.243133	-1.31295
128309542	chr11:128309542:G:A	3.69991e-05	-1.19804e-10	-0.483004	0.000203031	-1.19804e-10	-0.51779	0.000203317	-1.19804e-10	-0.517741
128309564	chr11:128309564:C:A	3.59288e-06	-1.48618	-1.32877	1.98178e-05	-1.51488	-1.32969	1.98458e-05	-1.51485	-1.32966
128309572	chr11:128309572:G:A	2.52652e-05	-0.113622	-0.750847	0.000140821	0.0706409	-0.954294	0.000141006	0.0704403	-0.954144
128310062	chr11:128310062:A:G	3.01174e-05	-1.19804e-10	-0.688796	0.000161259	-1.19804e-10	-0.748133	0.000161497	-1.19804e-10	-0.748021
128310230	chr11:128310230:C:G	3.4028e-06	-1.51847	-1.35083	1.82053e-05	-1.57417	-1.35527	1.82304e-05	-1.57415	-1.35526
128310503	chr11:128310503:G:A	1.22576e-05	-1.58775	-3.62583e-10	6.86604e-05	-1.60197	-3.62583e-10	6.87542e-05	-1.60197	-3.62583e-10
128310853	chr11:128310853:C:T	6.13165e-06	-1.48764	-0.79279	3.05376e-05	-1.54609	-0.866093	3.05818e-05	-1.54607	-0.866032
128310915	chr11:128310915:T:G	3.82402e-06	-1.53814	-1.21446	1.9986e-05	-1.58001	-1.2561	2.00144e-05	-1.58	-1.25605
128311020	chr11:128311020:G:A	1.29781e-05	-1.53064	-3.62583e-10	7.08455e-05	-1.57064	-3.62583e-10	7.09408e-05	-1.57066	-3.62583e-10
128311296	chr11:128311296:A:G	1.44345e-05	-0.276448	-1.14783	0.000136986	0.245431	-1.1567	0.000137174	0.245462	-1.15672
128311357	chr11:128311357:T:C	1.64811e-05	-1.29168	-3.62583e-10	8.23038e-05	-1.42073	-3.62583e-10	8.2415e-05	-1.42074	-3.62583e-10
128311806	chr11:128311806:A:G	5.70338e-06	-1.59198	-0.760859	3.45421e-05	-1.57904	-0.709932	3.45892e-05	-1.57905	-0.709911
128311910	chr11:128311910:T:A	6.70435e-05	-1.19804e-10	0.111443	0.000369054	-1.19804e-10	0.0797954	0.000369577	-1.19804e-10	0.0798529
128312131	chr11:128312131:C:T	4.61531e-06	-1.23037	-1.33415	2.50645e-05	-1.24176	-1.36793	2.50963e-05	-1.24187	-1.36792
128312361	chr11:128312361:T:C	1.8048e-05	-1.19804e-10	-1.20086	0.000102665	-1.19804e-10	-1.19967	0.000102812	-1.19804e-10	-1.1996
128312409	chr11:128312409:A:G	2.60937e-05	-1.19804e-10	-0.832207	0.000144291	-1.19804e-10	-0.859316	0.000144482	-1.19804e-10	-0.859349
128312420	chr11:128312420:T:C	1.1996e-05	-0.626176	-0.98315	8.21975e-05	-0.391622	-1.0304	8.23291e-05	-0.391464	-1.03032
128312578	chr11:128312578:T:C	0.00017405	-1.19804e-10	1.06544	0.00129894	-1.19804e-10	1.33816	0.00130091	-1.19804e-10	1.33832
128312597	chr11:128312597:G:A	1.30868e-05	-1.5223	-3.62583e-10	7.35047e-05	-1.5338	-3.62583e-10	7.36025e-05	-1.53383	-3.62583e-10
128312626	chr11:128312626:C:T	3.99735e-06	-1.47728	-1.23099	2.4242e-05	-1.40193	-1.24113	2.42747e-05	-1.40193	-1.24114
128312716	chr11:128312716:G:A	4.48761e-06	-1.28321	-1.30937	2.16703e-05	-1.4905	-1.2647	2.16965e-05	-1.49062	-1.26473
128312844	chr11:128312844:T:C	4.15165e-06	-1.4348	-1.23559	2.54689e-05	-1.34814	-1.24555	2.55034e-05	-1.34813	-1.24557
128313089	chr11:128313089:T:G	2.10298e-05	-0.646185	-0.401771	0.000131609	-0.506463	-0.444844	0.000131787	-0.506483	-0.444839
128313333	chr11:128313333:T:C	6.70444e-05	-1.19804e-10	0.111457	0.000364737	-1.19804e-10	0.0680314	0.000365262	-1.19804e-10	0.0681083
128313519	chr11:128313519:G:A	4.25564e-06	-1.48309	-1.16256	2.5743e-05	-1.40763	-1.17535	2.57777e-05	-1.40763	-1.17537
128314404	chr11:128314404:T:G	0.000134168	-1.19804e-10	0.805194	0.000930439	-1.19804e-10	1.00451	0.000931891	-1.19804e-10	1.00471
128314414	chr11:128314414:C:T	6.2724e-05	-1.19804e-10	0.0448452	0.000387595	-1.19804e-10	0.128815	0.000388112	-1.19804e-10	0.128787
128314686	chr11:128314686:A:C	1.29396e-05	-1.06003	-0.473579	8.19719e-05	-0.87213	-0.552639	8.21044e-05	-0.872015	-0.552501
128314808	chr11:128314808:G:A	5.75264e-05	-1.19804e-10	-0.0416542	0.000353868	-1.19804e-10	0.0377791	0.000354342	-1.19804e-10	0.0377538
128314811	chr11:128314811:C:A	4.76583e-06	-1.45536	-1.07707	2.71455e-05	-1.46243	-1.0675	2.71801e-05	-1.46249	-1.06753
128314875	chr11:128314875:G:A	6.63481e-05	-1.19804e-10	0.101017	0.00036116	-1.19804e-10	0.0581743	0.000361679	-1.19804e-10	0.0582485
128315205	chr11:128315205:C:T	1.87241e-05	-1.19804e-10	-1.16409	0.00010385	-1.19804e-10	-1.1882	0.000104004	-1.19804e-10	-1.18808
128315295	chr11:128315295:C:T	1.76752e-05	-1.22174	-3.62583e-10	0.00011345	-1.09978	-3.62583e-10	0.000113598	-1.09984	-3.62583e-10
128315371	chr11:128315371:G:A	1.99479e-05	-1.10077	-3.62583e-10	0.00011308	-1.10305	-3.62583e-10	0.000113223	-1.10315	-3.62583e-10
128315539	chr11:128315539:C:T	5.66786e-06	-1.53649	-0.822601	3.11506e-05	-1.55288	-0.839437	3.11916e-05	-1.5529	-0.839455
128315675	chr11:128315675:G:A	1.5185e-05	-0.750511	-0.623079	0.000139104	-0.466823	-0.429104	0.000139311	-0.46665	-0.429149
128315955	chr11:128315955:G:C	7.5927e-06	-0.888314	-1.1784	3.82691e-05	-0.900511	-1.28599	3.83205e-05	-0.900603	-1.28592
128316229	chr11:128316229:G:A	0.000207588	-1.19804e-10	1.24166	0.00155804	-1.19804e-10	1.52004	0.00156043	-1.19804e-10	1.52021
128316779	chr11:128316779:G:A	1.20965e-05	-1.60098	-3.62583e-10	6.86622e-05	-1.60195	-3.62583e-10	6.87557e-05	-1.60195	-3.62583e-10
128316856	chr11:128316856:G:A	7.44111e-05	-1.19804e-10	0.215706	0.00045904	-1.19804e-10	0.297992	0.00045966	-1.19804e-10	0.297979
128317152	chr11:128317152:A:G	8.628e-06	-0.97567	-0.963215	5.64106e-05	-0.785585	-1.0129	5.64997e-05	-0.785457	-1.01282
128317159	chr11:128317159:G:T	6.61891e-06	-1.41588	-0.788087	3.99861e-05	-1.5638	-0.578814	4.00321e-05	-1.56387	-0.578958
128317183	chr11:128317183:G:T	0.000125122	-1.19804e-10	0.735392	0.000678708	-1.19804e-10	0.689045	0.000679704	-1.19804e-10	0.689149
128317198	chr11:128317198:T:C	5.87425e-06	-1.56425	-0.759074	3.21705e-05	-1.58321	-0.77689	3.22139e-05	-1.5832	-0.776914
128317299	chr11:128317299:A:G	2.72553e-05	-0.0534407	-0.735211	0.000258787	0.296795	-0.571936	0.00025919	0.297028	-0.571974
128317488	chr11:128317488:T:C	4.89004e-06	-1.42598	-1.08072	2.71075e-05	-1.48509	-1.04625	2.7142e-05	-1.48515	-1.04628
128317564	chr11:128317564:T:A	1.68693e-05	-1.19804e-10	-1.2684	9.25846e-05	-1.19804e-10	-1.30302	9.27133e-05	-1.19804e-10	-1.30299
128318007	chr11:128318007:A:G	6.58688e-06	-1.04009	-1.16873	3.31748e-05	-1.04971	-1.27964	3.32198e-05	-1.04979	-1.27957
128318147	chr11:128318147:C:T	5.87727e-06	-1.05204	-1.27077	2.73827e-05	-1.18818	-1.33306	2.74198e-05	-1.18823	-1.33302
128318170	chr11:128318170:A:G	1.83022e-05	-1.19804e-10	-1.18688	0.000102684	-1.19804e-10	-1.19949	0.000102828	-1.19804e-10	-1.19945
128318243	chr11:128318243:T:G	0.000937639	0.122975	2.62649	0.0120898	0.543149	3.02582	0.0121125	0.543432	3.02606
128318372	chr11:128318372:A:G	1.08988e-05	-0.893046	-0.812197	0.000112044	-0.553458	-0.558793	0.000112195	-0.553309	-0.558961
128318390	chr11:128318390:G:A	1.37431e-05	-0.612481	-0.86088	9.41792e-05	-0.373511	-0.912437	9.43304e-05	-0.373371	-0.912333
128318503	chr11:128318503:T:G	6.55244e-06	-1.11504	-1.09903	3.35091e-05	-1.08471	-1.23462	3.35572e-05	-1.08474	-1.23452
128318846	chr11:128318846:T:C	1.52837e-05	-1.19804e-10	-1.36711	8.66459e-05	-1.19804e-10	-1.36932	8.67638e-05	-1.19804e-10	-1.36932
128318882	chr11:128318882:A:AT	5.41106e-06	-1.11832	-1.28714	2.84638e-05	-1.21417	-1.26835	2.85019e-05	-1.21419	-1.26834
128319015	chr11:128319015:C:T	1.20877e-05	-1.60171	-3.62583e-10	7.34002e-05	-1.53522	-3.62583e-10	7.35025e-05	-1.53519	-3.62583e-10
128319206	chr11:128319206:A:G	5.89622e-06	-1.38367	-0.935922	3.34276e-05	-1.44931	-0.87245	3.34746e-05	-1.44934	-0.872378
128319256	chr11:128319256:G:A	3.51076e-06	-1.50481	-1.33326	1.95742e-05	-1.50779	-1.34914	1.95997e-05	-1.50785	-1.34914
128319517	chr11:128319517:G:A	9.34958e-06	-1.10716	-0.751406	7.17318e-05	-0.792743	-0.76547	7.18317e-05	-0.792653	-0.765529
128319619	chr11:128319619:T:C	4.90051e-06	-1.57641	-0.928153	2.62863e-05	-1.59734	-0.964756	2.6323e-05	-1.59735	-0.964715
128319879	chr11:128319879:T:C	2.53143e-05	-1.19804e-10	-0.862528	0.000138852	-1.19804e-10	-0.897741	0.000139045	-1.19804e-10	-0.897708
128319894	chr11:128319894:C:A	2.07588e-05	-0.903363	-0.157563	9.54876e-05	-1.09029	-0.181859	9.56243e-05	-1.0903	-0.181782
128320483	chr11:128320483:C:T	6.38983e-05	-1.19804e-10	0.0633941	0.000337845	-1.19804e-10	-0.00855874	0.000338357	-1.19804e-10	-0.00840556
128320562	chr11:128320562:G:A	0.000297869	-1.19804e-10	1.60276	0.00157434	-1.19804e-10	1.53044	0.00157634	-1.19804e-10	1.53035
128320850	chr11:128320850:T:C	2.52902e-05	-1.19804e-10	-0.86348	0.00013866	-1.19804e-10	-0.899125	0.000138853	-1.19804e-10	-0.899093
128321738	chr11:128321738:A:C	8.47305e-06	-1.59882	-0.358189	5.96648e-05	-1.56643	-0.175978	5.97403e-05	-1.56639	-0.176107
128321832	chr11:128321832:T:A	3.2488e-06	-1.54904	-1.36657	1.8738e-05	-1.53092	-1.36967	1.87628e-05	-1.53096	-1.36967
128321941	chr11:128321941:G:A	6.87813e-05	-1.19804e-10	0.137034	0.000368051	-1.19804e-10	0.0770761	0.000368595	-1.19804e-10	0.0771911
128321959	chr11:128321959:C:T	4.64839e-06	-1.58765	-0.969724	2.46209e-05	-1.59922	-1.02833	2.46573e-05	-1.59923	-1.02821
128322210	chr11:128322210:C:T	2.5584e-05	-1.19804e-10	-0.85193	0.000140739	-1.19804e-10	-0.884238	0.000140935	-1.19804e-10	-0.884207
128322280	chr11:128322280:T:C	4.45851e-06	-1.59584	-1.00324	2.36162e-05	-1.60218	-1.06703	2.36513e-05	-1.60218	-1.06691
128322401	chr11:128322401:A:T	3.78297e-06	-1.59643	-1.16696	2.05937e-05	-1.6021	-1.20406	2.06236e-05	-1.6021	-1.20397
128322485	chr11:128322485:T:G	3.07907e-05	-1.19804e-10	-0.666687	0.000167692	-1.19804e-10	-0.709016	0.000167918	-1.19804e-10	-0.709031
128323737	chr11:128323737:T:G	6.97168e-05	-1.19804e-10	0.150543	0.000372952	-1.19804e-10	0.0903043	0.000373503	-1.19804e-10	0.0904199
128324242	chr11:128324242:T:C	2.3491e-05	-1.41167	0.474385	0.000188683	-1.23682	0.645742	0.000188976	-1.23678	0.645893
128324406	chr11:128324406:A:C	4.98441e-06	-1.58618	-0.901402	2.58812e-05	-1.59994	-0.977693	2.592e-05	-1.59994	-0.977549
128324555	chr11:128324555:G:T	4.68798e-06	-1.59274	-0.956159	2.46534e-05	-1.60183	-1.0244	2.46901e-05	-1.60183	-1.02427
128325334	chr11:128325334:T:C	2.82378e-05	-1.19804e-10	-0.753238	0.0001543	-1.19804e-10	-0.792245	0.000154516	-1.19804e-10	-0.792208
128325765	chr11:128325765:T:A	6.85241e-05	-1.19804e-10	0.133287	0.000365262	-1.19804e-10	0.069468	0.000365758	-1.19804e-10	0.0694633
128326054	chr11:128326054:C:T	2.57541e-05	-1.19804e-10	-0.845305	0.000141112	-1.19804e-10	-0.881594	0.000141309	-1.19804e-10	-0.881561
128326153	chr11:128326153:A:T	9.98025e-05	-1.19804e-10	0.509295	0.000531625	-1.19804e-10	0.444793	0.000532423	-1.19804e-10	0.444931
128326154	chr11:128326154:C:G	0.000100026	-1.19804e-10	0.511529	0.000532802	-1.19804e-10	0.447004	0.000533602	-1.19804e-10	0.447142
128326677	chr11:128326677:T:G	5.07864e-05	-1.5575	1.39123	0.000204282	-1.5194	1.00775	0.000204666	-1.51939	1.00826
128326780	chr11:128326780:C:T	3.07816e-06	-1.60013	-1.36944	1.75077e-05	-1.60169	-1.36681	1.75314e-05	-1.60169	-1.36682
128326871	chr11:128326871:C:T	1.66407e-05	-1.19804e-10	-1.28205	9.35235e-05	-1.19804e-10	-1.29293	9.36518e-05	-1.19804e-10	-1.29292
128327259	chr11:128327259:A:G	3.43562e-06	-1.4911	-1.3686	1.86086e-05	-1.53868	-1.36884	1.86345e-05	-1.53865	-1.36884
128327338	chr11:128327338:C:T	2.55764e-05	-1.19804e-10	-0.852229	0.000140158	-1.19804e-10	-0.888373	0.000140354	-1.19804e-10	-0.88834
128327685	chr11:128327685:T:C	8.06999e-05	-1.19804e-10	0.296839	0.000431721	-1.19804e-10	0.236634	0.000432373	-1.19804e-10	0.236781
128327731	chr11:128327731:C:T	1.16202e-05	-1.46319	-0.17796	5.51766e-05	-1.48892	-0.331691	5.52543e-05	-1.48895	-0.33161
128327853	chr11:128327853:G:A	6.42394e-05	-1.19804e-10	0.0687177	0.000342435	-1.19804e-10	0.00493548	0.000342899	-1.19804e-10	0.00492982
128328032	chr11:128328032:T:C	9.63741e-06	-1.51288	-0.315362	5.83812e-05	-1.46839	-0.295764	5.84587e-05	-1.46839	-0.295801
128328242	chr11:128328242:A:G	2.48699e-05	-1.19804e-10	-0.88024	0.000162863	-1.19804e-10	-0.738238	0.000163078	-1.19804e-10	-0.73828
128328410	chr11:128328410:G:A	5.1391e-06	-1.50773	-0.949294	2.66898e-05	-1.51863	-1.02823	2.67266e-05	-1.51867	-1.02818
128328708	chr11:128328708:A:T	3.91847e-06	-1.35932	-1.36888	2.0575e-05	-1.44515	-1.36192	2.06041e-05	-1.4451	-1.36192
128328889	chr11:128328889:A:T	6.12325e-05	-1.19804e-10	0.0207791	0.000326292	-1.19804e-10	-0.0433539	0.000326735	-1.19804e-10	-0.0433574
128329150	chr11:128329150:A:T	3.16925e-05	-1.19804e-10	-0.637819	0.000173582	-1.19804e-10	-0.674499	0.000173818	-1.19804e-10	-0.674497
128329388	chr11:128329388:G:A	4.28269e-06	-1.49541	-1.14391	2.62305e-05	-1.44744	-1.11678	2.62651e-05	-1.44744	-1.11683
128329798	chr11:128329798:C:T	4.46733e-06	-1.5046	-1.09251	2.7791e-05	-1.46083	-1.04561	2.78266e-05	-1.46082	-1.04569
128329811	chr11:128329811:C:T	1.45157e-05	-1.52664	0.107973	7.00362e-05	-1.5228	-0.0593297	7.01363e-05	-1.52285	-0.0592197
128330086	chr11:128330086:G:C	8.58417e-06	-1.60217	-0.34181	5.91974e-05	-1.5939	-0.15637	5.92684e-05	-1.59388	-0.156547
128330195	chr11:128330195:C:CT	2.2198e-05	-1.19804e-10	-0.993895	0.00011614	-1.19804e-10	-1.07635	0.000116298	-1.19804e-10	-1.07635
128330330	chr11:128330330:G:A	1.76085e-05	-1.5488	0.323284	8.35918e-05	-1.54539	0.140186	8.37132e-05	-1.54542	0.140312
128330640	chr11:128330640:C:T	6.41154e-05	-1.19804e-10	0.0667867	0.000344709	-1.19804e-10	0.011555	0.000345218	-1.19804e-10	0.0116683
128330936	chr11:128330936:G:A	2.97918e-05	-1.58995	0.89028	0.000134765	-1.56092	0.633306	0.000134991	-1.56092	0.633623
128331255	chr11:128331255:C:T	3.32375e-06	-1.58434	-1.30846	1.80213e-05	-1.59892	-1.34067	1.80454e-05	-1.59893	-1.34069
128331584	chr11:128331584:C:T	3.78255e-06	-1.58353	-1.17997	2.00896e-05	-1.60193	-1.22901	2.01173e-05	-1.60193	-1.229
128331724	chr11:128331724:T:C	4.073e-05	-1.4978	1.11087	0.000181028	-1.50023	0.867741	0.000181293	-1.50028	0.867889
128331898	chr11:128331898:G:A	4.21877e-05	-1.50779	1.15602	0.000187321	-1.51011	0.911787	0.000187595	-1.51015	0.911933
128332421	chr11:128332421:C:T	4.06409e-06	-1.49118	-1.20053	2.0625e-05	-1.55466	-1.24999	2.0654e-05	-1.55462	-1.24998
128332637	chr11:128332637:G:A	5.96181e-06	-1.57108	-0.737444	3.20267e-05	-1.53329	-0.831287	3.20733e-05	-1.53329	-0.831196
128332703	chr11:128332703:T:C	1.67099e-05	-1.50095	0.223053	7.97462e-05	-1.49601	0.043709	7.98592e-05	-1.49606	0.0438139
128333567	chr11:128333567:G:T	1.64906e-05	-1.19804e-10	-1.29111	9.35777e-05	-1.19804e-10	-1.29235	9.37044e-05	-1.19804e-10	-1.29236
128333601	chr11:128333601:C:A	5.78415e-06	-1.57363	-0.765148	3.08393e-05	-1.53626	-0.866099	3.08846e-05	-1.53625	-0.865994
128333678	chr11:128333678:T:C	1.25548e-05	-1.56379	-3.62583e-10	7.21709e-05	-1.55211	-3.62583e-10	7.22687e-05	-1.55212	-3.62583e-10
128334107	chr11:128334107:C:T	3.71383e-06	-1.48274	-1.29909	2.28192e-05	-1.41598	-1.28756	2.28497e-05	-1.41598	-1.28759
128334215	chr11:128334215:C:T	4.81972e-06	-1.22817	-1.29302	2.96963e-05	-1.16108	-1.27904	2.97353e-05	-1.16111	-1.27907
128334235	chr11:128334235:A:G	1.52462e-05	-1.19804e-10	-1.36957	8.66262e-05	-1.19804e-10	-1.36954	8.67442e-05	-1.19804e-10	-1.36954
128334584	chr11:128334584:C:T	1.10429e-05	-1.57546	-0.116652	5.02195e-05	-1.53143	-0.383318	5.03039e-05	-1.53143	-0.382998
128335316	chr11:128335316:G:T	3.04097e-05	-1.19804e-10	-0.679136	0.000166229	-1.19804e-10	-0.71778	0.000166462	-1.19804e-10	-0.717739
128335372	chr11:128335372:T:C	2.85413e-05	-1.39559	0.653049	0.000128711	-1.41199	0.438414	0.000128912	-1.412	0.438625
128335497	chr11:128335497:TTTTG:T	2.16874e-05	-1.19804e-10	-1.01717	0.000122112	-1.19804e-10	-1.02621	0.00012228	-1.19804e-10	-1.02619
128335598	chr11:128335598:A:C	5.70847e-05	-1.42127	1.37191	0.000380278	-1.2511	1.36086	0.000380895	-1.2511	1.36112
128335640	chr11:128335640:A:C	5.83596e-06	-1.4202	-0.909662	2.96869e-05	-1.51193	-0.928508	2.97266e-05	-1.51193	-0.928533
128335733	chr11:128335733:C:T	4.3265e-06	-1.30321	-1.32593	3.07786e-05	-1.09873	-1.30559	3.08206e-05	-1.09874	-1.30558
128335807	chr11:128335807:T:C	1.53938e-05	-1.58438	0.224446	7.1958e-05	-1.56273	0.00767036	7.20767e-05	-1.56274	0.00796076
128336081	chr11:128336081:A:T	7.89036e-06	-1.58957	-0.43869	4.04774e-05	-1.56747	-0.562927	4.05353e-05	-1.5675	-0.562832
128336288	chr11:128336288:T:C	2.06538e-05	-1.19804e-10	-1.066	0.000122055	-1.19804e-10	-1.02667	0.00012222	-1.19804e-10	-1.02669
128336515	chr11:128336515:C:T	3.48222e-06	-1.51727	-1.32896	2.1761e-05	-1.41945	-1.33158	2.17891e-05	-1.41951	-1.33159
128336610	chr11:128336610:CA:C	7.50613e-06	-1.58918	-0.488997	3.86765e-05	-1.56687	-0.609043	3.87318e-05	-1.5669	-0.608951
128336620	chr11:128336620:G:A	6.29349e-06	-1.32303	-0.93135	3.12503e-05	-1.43932	-0.949801	3.1292e-05	-1.43932	-0.949828
128336738	chr11:128336738:C:G	7.42279e-06	-1.36412	-0.725223	3.0348e-05	-1.49741	-0.921004	3.03944e-05	-1.49742	-0.920831
128336848	chr11:128336848:C:T	3.77795e-06	-1.56854	-1.19618	2.13308e-05	-1.53372	-1.23728	2.13592e-05	-1.53376	-1.23727
128336889	chr11:128336889:G:A	2.69145e-05	-0.801232	-3.62583e-10	0.000133576	-0.936477	-3.62583e-10	0.000133743	-0.936587	-3.62583e-10
128338027	chr11:128338027:AG:A	1.33063e-05	-1.50566	-3.62583e-10	7.10508e-05	-1.56775	-3.62583e-10	7.11477e-05	-1.56775	-3.62583e-10
128338034	chr11:128338034:G:A	1.32996e-05	-1.50616	-3.62583e-10	7.10295e-05	-1.56805	-3.62583e-10	7.11265e-05	-1.56805	-3.62583e-10
128338580	chr11:128338580:G:A	1.73991e-05	-1.19804e-10	-1.23748	9.81149e-05	-1.19804e-10	-1.24501	9.82517e-05	-1.19804e-10	-1.24498
128338708	chr11:128338708:C:T	5.54628e-06	-1.58279	-0.797981	2.92916e-05	-1.55771	-0.896132	2.93329e-05	-1.55774	-0.896053
128338937	chr11:128338937:AC:A	3.52257e-05	-1.19804e-10	-0.532124	0.000187183	-1.19804e-10	-0.599057	0.000187463	-1.19804e-10	-0.598925
128339018	chr11:128339018:T:C	1.70232e-05	-1.19804e-10	-1.25932	9.30265e-05	-1.19804e-10	-1.29826	9.31543e-05	-1.19804e-10	-1.29825
128339474	chr11:128339474:C:T	0.000126516	-1.19804e-10	0.746471	0.000651512	-1.19804e-10	0.64815	0.000652521	-1.19804e-10	0.648336
128339960	chr11:128339960:T:G	2.5166e-05	-1.19804e-10	-0.868405	0.000137668	-1.19804e-10	-0.906298	0.000137877	-1.19804e-10	-0.906144
128340077	chr11:128340077:G:A	1.66741e-05	-1.19804e-10	-1.28004	9.45618e-05	-1.19804e-10	-1.28189	9.46899e-05	-1.19804e-10	-1.2819
128340301	chr11:128340301:C:T	9.54637e-06	-1.5834	-0.254336	5.79991e-05	-1.54961	-0.221112	5.80808e-05	-1.54964	-0.22103
128340317	chr11:128340317:G:A	4.93647e-06	-1.59342	-0.903823	2.6127e-05	-1.5744	-0.993782	2.61637e-05	-1.57442	-0.993714
128340480	chr11:128340480:A:T	6.27495e-06	-1.51929	-0.73804	3.38666e-05	-1.47196	-0.836752	3.3916e-05	-1.47197	-0.836655
128340918	chr11:128340918:G:A	8.52731e-06	-1.56408	-0.386545	4.8166e-05	-1.54335	-0.413144	4.82326e-05	-1.54338	-0.413093
128341168	chr11:128341168:A:T	7.59281e-05	0.235888	-3.62583e-10	0.000679718	0.690532	-3.62583e-10	0.000680653	0.690545	-3.62583e-10
128341812	chr11:128341812:GA:G	2.50916e-05	-1.4808	0.609437	0.000170522	-1.32887	0.63659	0.000170768	-1.32888	0.636676
128341904	chr11:128341904:C:T	1.52747e-05	-1.19804e-10	-1.3677	8.69101e-05	-1.19804e-10	-1.36627	8.70276e-05	-1.19804e-10	-1.36628
128343131	chr11:128343131:G:A	3.64413e-06	-1.44136	-1.35942	2.01361e-05	-1.46783	-1.36081	2.01628e-05	-1.46787	-1.3608
128343228	chr11:128343228:A:T	3.39331e-05	-1.19804e-10	-0.569506	0.000184369	-1.19804e-10	-0.614204	0.000184628	-1.19804e-10	-0.614162
128344080	chr11:128344080:G:A	1.75904e-05	-1.22655	-3.62583e-10	0.000133225	-0.939106	-3.62583e-10	0.000133417	-0.939027	-3.62583e-10
128344505	chr11:128344505:T:G	5.00624e-06	-1.27847	-1.20475	2.73431e-05	-1.31315	-1.20953	2.73798e-05	-1.31322	-1.20948
128344527	chr11:128344527:G:A	2.59106e-05	-1.57931	0.740068	0.000110606	-1.46086	0.33569	0.000110801	-1.46084	0.336063
128344577	chr11:128344577:A:C	2.21076e-05	-1.19804e-10	-0.997978	0.000126458	-1.19804e-10	-0.991238	0.000126618	-1.19804e-10	-0.991332
128345414	chr11:128345414:G:A	2.6128e-05	-1.52082	0.689929	0.000173806	-1.38908	0.715874	0.000174056	-1.38909	0.715962
128346158	chr11:128346158:G:A	4.28767e-06	-1.47371	-1.16444	2.22691e-05	-1.55976	-1.16819	2.22987e-05	-1.55976	-1.16822
128346480	chr11:128346480:T:C	1.27792e-05	-1.47293	-0.0731465	6.3253e-05	-1.41003	-0.273971	6.33553e-05	-1.41004	-0.273708
128346569	chr11:128346569:G:A	0.000115733	-1.19804e-10	0.657388	0.00059574	-1.19804e-10	0.558657	0.000596652	-1.19804e-10	0.558826
128346571	chr11:128346571:A:C	5.02791e-06	-1.28914	-1.18975	2.74712e-05	-1.3232	-1.19481	2.75081e-05	-1.32327	-1.19475
128346588	chr11:128346588:T:C	2.3876e-05	-1.47547	0.554443	0.000162571	-1.31961	0.579582	0.000162807	-1.31962	0.579676
128346725	chr11:128346725:G:C	2.21145e-05	-1.19804e-10	-0.997665	0.000126494	-1.19804e-10	-0.990949	0.000126655	-1.19804e-10	-0.991043
128346797	chr11:128346797:C:T	4.44541e-06	-1.3785	-1.22353	2.97584e-05	-1.21801	-1.22003	2.97969e-05	-1.21808	-1.22002
128347348	chr11:128347348:C:A	1.73589e-05	-1.19804e-10	-1.23979	9.70746e-05	-1.19804e-10	-1.25567	9.7208e-05	-1.19804e-10	-1.25565
128347378	chr11:128347378:C:T	3.79194e-05	-0.458436	-3.62583e-10	0.000181888	-0.627753	-3.62583e-10	0.000182111	-0.627894	-3.62583e-10
128347951	chr11:128347951:G:A	0.000198303	-1.19804e-10	1.1959	0.00103351	-1.19804e-10	1.10957	0.00103498	-1.19804e-10	1.10963
128348402	chr11:128348402:G:A	3.48408e-06	-1.57818	-1.26752	1.98324e-05	-1.54278	-1.30105	1.98592e-05	-1.54281	-1.30103
128348612	chr11:128348612:C:G	3.46342e-06	-1.57168	-1.27997	1.99654e-05	-1.60196	-1.23519	1.99922e-05	-1.60195	-1.23521
128348634	chr11:128348634:G:A	2.78918e-05	-1.19804e-10	-0.765565	0.000166393	-1.19804e-10	-0.716793	0.000166602	-1.19804e-10	-0.716902
128348871	chr11:128348871:A:G	3.29433e-06	-1.53236	-1.36934	1.98847e-05	-1.47632	-1.36487	1.99108e-05	-1.47637	-1.36488
128348991	chr11:128348991:A:G	5.12199e-06	-1.59651	-0.863844	3.01461e-05	-1.57588	-0.849212	3.01894e-05	-1.57588	-0.849143
128348996	chr11:128348996:C:T	2.74017e-05	-1.19804e-10	-0.783292	0.000149871	-1.19804e-10	-0.821369	0.000150082	-1.19804e-10	-0.821328
128349281	chr11:128349281:A:C	1.74877e-05	-1.19804e-10	-1.2324	9.91269e-05	-1.19804e-10	-1.23475	9.92648e-05	-1.19804e-10	-1.23472
128349395	chr11:128349395:T:C	1.34165e-05	-1.48347	-0.0139371	6.59295e-05	-1.4237	-0.21886	6.60366e-05	-1.42371	-0.21859
128349968	chr11:128349968:G:A	5.47655e-06	-1.49431	-0.899113	2.82329e-05	-1.43559	-1.05507	2.82765e-05	-1.43559	-1.05489
128350330	chr11:128350330:G:A	1.23158e-05	-1.58302	-3.62583e-10	6.87463e-05	-1.60072	-3.62583e-10	6.88395e-05	-1.60073	-3.62583e-10
128350331	chr11:128350331:C:T	5.15819e-06	-1.28615	-1.16717	2.8169e-05	-1.32035	-1.17258	2.8207e-05	-1.32042	-1.17252
128351000	chr11:128351000:A:G	4.54268e-06	-1.44844	-1.13194	2.33579e-05	-1.54395	-1.13626	2.33888e-05	-1.54396	-1.13629
128351139	chr11:128351139:A:G	3.50348e-06	-1.56866	-1.27148	2.00713e-05	-1.52768	-1.30417	2.00984e-05	-1.52771	-1.30416
128351617	chr11:128351617:G:A	1.80752e-05	-1.19804e-10	-1.19936	0.000100738	-1.19804e-10	-1.21862	0.000100877	-1.19804e-10	-1.21861
128351990	chr11:128351990:G:A	2.04689e-05	-1.19804e-10	-1.07499	0.000113503	-1.19804e-10	-1.09932	0.00011366	-1.19804e-10	-1.0993
128352221	chr11:128352221:T:C	3.8955e-06	-1.40508	-1.329	2.08809e-05	-1.45347	-1.33885	2.09083e-05	-1.45353	-1.33883
128352837	chr11:128352837:T:C	6.3156e-05	-1.19804e-10	0.051709	0.000345781	-1.19804e-10	0.0146599	0.000346258	-1.19804e-10	0.0146761
128353138	chr11:128353138:A:G	1.6088e-05	-1.19804e-10	-1.31582	9.22429e-05	-1.19804e-10	-1.30672	9.23664e-05	-1.19804e-10	-1.30674
128353665	chr11:128353665:C:T	5.08483e-06	-1.41674	-1.0509	3.41093e-05	-1.2794	-1.02218	3.41548e-05	-1.27943	-1.02217
128353728	chr11:128353728:G:A	0.00025061	1.43	-3.62583e-10	0.000888281	0.958141	-3.62583e-10	0.000889586	0.958249	-3.62583e-10
128354189	chr11:128354189:A:G	8.50218e-05	-1.19804e-10	0.349009	0.000439661	-1.19804e-10	0.254857	0.000440321	-1.19804e-10	0.254996
128354323	chr11:128354323:T:A	3.59684e-06	-1.58074	-1.23311	2.11343e-05	-1.59757	-1.18268	2.11618e-05	-1.59758	-1.18273
128354627	chr11:128354627:G:C	1.62227e-05	-1.19804e-10	-1.30749	9.30809e-05	-1.19804e-10	-1.29768	9.32053e-05	-1.19804e-10	-1.2977
128354689	chr11:128354689:C:A	5.69665e-06	-1.4233	-0.930715	3.83008e-05	-1.28819	-0.897482	3.83518e-05	-1.28822	-0.897481
128354739	chr11:128354739:T:C	3.32553e-06	-1.52648	-1.36579	1.88589e-05	-1.52478	-1.36939	1.88838e-05	-1.52481	-1.36939
128355498	chr11:128355498:C:T	3.09677e-06	-1.59763	-1.36591	1.74805e-05	-1.6015	-1.36856	1.75044e-05	-1.6015	-1.36856
128355670	chr11:128355670:C:T	1.52692e-05	-1.19804e-10	-1.36806	8.68089e-05	-1.19804e-10	-1.36744	8.6927e-05	-1.19804e-10	-1.36744
128356033	chr11:128356033:T:C	1.30032e-05	-1.5287	-3.62583e-10	7.05479e-05	-1.57485	-3.62583e-10	7.06419e-05	-1.57488	-3.62583e-10
128356137	chr11:128356137:A:T	8.53297e-06	-1.54076	-0.409203	4.39534e-05	-1.49306	-0.554953	4.40247e-05	-1.49306	-0.554695
128356266	chr11:128356266:G:A	1.64188e-05	-1.19804e-10	-1.29547	9.42863e-05	-1.19804e-10	-1.28481	9.44121e-05	-1.19804e-10	-1.28484
128356395	chr11:128356395:T:C	0.000136034	-1.19804e-10	0.819009	0.000696824	-1.19804e-10	0.715386	0.0006979	-1.19804e-10	0.715569
128356536	chr11:128356536:G:C	3.44711e-06	-1.50523	-1.35114	1.87143e-05	-1.54414	-1.35772	1.87392e-05	-1.54418	-1.35771
128357038	chr11:128357038:CAG:C	3.25755e-06	-1.54473	-1.36819	1.85288e-05	-1.54382	-1.368	1.85533e-05	-1.54386	-1.368
128357401	chr11:128357401:A:T	8.80024e-05	-1.19804e-10	0.383466	0.000454593	-1.19804e-10	0.288256	0.000455275	-1.19804e-10	0.288395
128357418	chr11:128357418:T:G	0.000136533	-1.19804e-10	0.822665	0.000699312	-1.19804e-10	0.718951	0.000700393	-1.19804e-10	0.719134
128357808	chr11:128357808:T:C	4.87374e-06	-1.43327	-1.07677	3.24677e-05	-1.30181	-1.04909	3.2511e-05	-1.30184	-1.04908
128359020	chr11:128359020:C:T	1.27544e-05	-1.54803	-3.62583e-10	7.0883e-05	-1.57012	-3.62583e-10	7.09782e-05	-1.57013	-3.62583e-10
128359111	chr11:128359111:A:T	4.63982e-06	-1.49571	-1.06351	3.023e-05	-1.38694	-1.03537	3.02706e-05	-1.38697	-1.03536
128359258	chr11:128359258:T:C	2.79221e-05	-0.764479	-3.62583e-10	0.000150161	-0.819435	-3.62583e-10	0.00015035	-0.81954	-3.62583e-10
128359569	chr11:128359569:G:C	3.44644e-06	-1.60169	-1.25486	1.95132e-05	-1.58906	-1.271	1.95397e-05	-1.58905	-1.27101
128359733	chr11:128359733:T:C	8.892e-05	-1.19804e-10	0.393838	0.000459261	-1.19804e-10	0.298474	0.000459952	-1.19804e-10	0.298615
128360148	chr11:128360148:C:T	1.25776e-05	-1.56198	-3.62583e-10	7.45891e-05	-1.51915	-3.62583e-10	7.46897e-05	-1.51917	-3.62583e-10
128360451	chr11:128360451:G:A	1.53144e-05	-1.3651	-3.62583e-10	8.06547e-05	-1.44097	-3.62583e-10	8.07626e-05	-1.44099	-3.62583e-10
128360459	chr11:128360459:C:T	3.35003e-06	-1.52476	-1.36017	1.82905e-05	-1.56004	-1.36472	1.83149e-05	-1.56008	-1.36472
128360572	chr11:128360572:A:T	3.41785e-06	-1.60166	-1.26322	1.91794e-05	-1.59715	-1.28016	1.92054e-05	-1.59714	-1.28017
128360784	chr11:128360784:A:C	4.13744e-06	-1.33663	-1.33719	2.68e-05	-1.18945	-1.35329	2.68356e-05	-1.18948	-1.3533
128361114	chr11:128361114:G:A	1.23657e-05	-1.57897	-3.62583e-10	6.89653e-05	-1.59754	-3.62583e-10	6.90586e-05	-1.59755	-3.62583e-10
128361216	chr11:128361216:G:A	1.5796e-05	-1.19804e-10	-1.33414	9.23982e-05	-1.19804e-10	-1.30504	9.25244e-05	-1.19804e-10	-1.30504
128361574	chr11:128361574:T:G	3.36442e-06	-1.52037	-1.36027	1.83505e-05	-1.5567	-1.36479	1.83749e-05	-1.55673	-1.36479
128361669	chr11:128361669:T:C	3.16838e-06	-1.60145	-1.33923	1.79039e-05	-1.59759	-1.34854	1.79283e-05	-1.59758	-1.34854
128361671	chr11:128361671:T:C	3.38299e-06	-1.51818	-1.35696	1.84258e-05	-1.55505	-1.36234	1.84504e-05	-1.55509	-1.36234
128361839	chr11:128361839:CAG:C	3.11445e-05	-1.19804e-10	-0.65526	0.000223413	-1.19804e-10	-0.422123	0.000223696	-1.19804e-10	-0.42222
128362100	chr11:128362100:T:C	3.60651e-06	-1.56367	-1.24749	2.31851e-05	-1.47073	-1.21691	2.32174e-05	-1.47071	-1.21689
128362535	chr11:128362535:C:T	3.81967e-05	-1.19804e-10	-0.45115	0.000206039	-1.19804e-10	-0.503082	0.000206303	-1.19804e-10	-0.503162
128362750	chr11:128362750:A:G	1.54897e-05	-1.19804e-10	-1.35372	8.82373e-05	-1.19804e-10	-1.35112	8.83559e-05	-1.19804e-10	-1.35113
128362971	chr11:128362971:C:T	1.8701e-05	-1.19804e-10	-1.16532	0.000104126	-1.19804e-10	-1.18555	0.000104269	-1.19804e-10	-1.18553
128362993	chr11:128362993:G:T	6.96474e-06	-1.56768	-0.585358	4.53715e-05	-1.52738	-0.488879	4.54258e-05	-1.52735	-0.489072
128363678	chr11:128363678:T:C	0.000176473	-1.19804e-10	1.07927	0.000924431	-1.19804e-10	0.998032	0.000925746	-1.19804e-10	0.998093
128363971	chr11:128363971:A:G	3.09533e-06	-1.59793	-1.36608	1.7886e-05	-1.57747	-1.36965	1.79108e-05	-1.57745	-1.36965
128364408	chr11:128364408:C:G	1.21705e-05	-1.59489	-3.62583e-10	7.2229e-05	-1.55131	-3.62583e-10	7.23264e-05	-1.55132	-3.62583e-10
128364507	chr11:128364507:G:T	4.19736e-05	-1.19804e-10	-0.356857	0.000235894	-1.19804e-10	-0.367766	0.000236211	-1.19804e-10	-0.367782
128364877	chr11:128364877:T:C	4.52791e-06	-1.52522	-1.05842	2.8651e-05	-1.56902	-0.906939	2.86844e-05	-1.56904	-0.907114
128365148	chr11:128365148:T:C	1.5297e-05	-1.19804e-10	-1.36624	8.70088e-05	-1.19804e-10	-1.36514	8.71265e-05	-1.19804e-10	-1.36515
128365234	chr11:128365234:G:A	3.08802e-06	-1.60059	-1.36578	1.77585e-05	-1.58462	-1.36967	1.7783e-05	-1.5846	-1.36967
128365357	chr11:128365357:C:A	3.36429e-06	-1.55022	-1.33046	1.84186e-05	-1.57844	-1.33934	1.84436e-05	-1.57847	-1.33933
128365372	chr11:128365372:G:A	3.61795e-06	-1.4404	-1.36759	2.33034e-05	-1.32225	-1.3603	2.33345e-05	-1.32228	-1.3603
128365557	chr11:128365557:C:T	3.1355e-06	-1.59898	-1.35213	1.74601e-05	-1.60218	-1.36905	1.7484e-05	-1.60218	-1.36905
128365788	chr11:128365788:T:C	3.1594e-06	-1.59868	-1.34483	1.7491e-05	-1.60216	-1.3673	1.7515e-05	-1.60216	-1.36729
128366163	chr11:128366163:C:A	4.06476e-06	-1.60084	-1.0907	2.71613e-05	-1.58625	-0.943102	2.71943e-05	-1.58623	-0.943267
128366551	chr11:128366551:A:G	8.892e-05	-1.19804e-10	0.393838	0.000459261	-1.19804e-10	0.298474	0.000459952	-1.19804e-10	0.298615
128366603	chr11:128366603:C:T	3.13889e-06	-1.59981	-1.35022	1.74662e-05	-1.60214	-1.36874	1.749e-05	-1.60214	-1.36874
128366740	chr11:128366740:C:T	3.19032e-06	-1.56908	-1.3647	1.85395e-05	-1.5726	-1.33865	1.85639e-05	-1.57261	-1.33868
128366742	chr11:128366742:G:A	3.1099e-06	-1.59456	-1.36475	1.80241e-05	-1.56981	-1.36963	1.80491e-05	-1.56978	-1.36963
128367041	chr11:128367041:G:A	4.80521e-06	-1.59568	-0.928514	3.08329e-05	-1.60187	-0.800694	3.08737e-05	-1.60187	-0.800736
128367143	chr11:128367143:C:T	1.28987e-05	-1.53677	-3.62583e-10	6.92346e-05	-1.59364	-3.62583e-10	6.93292e-05	-1.59364	-3.62583e-10
128367176	chr11:128367176:A:G	7.19213e-05	-1.19804e-10	0.181674	0.000383197	-1.19804e-10	0.117404	0.000383773	-1.19804e-10	0.117543
128367332	chr11:128367332:G:A	1.61465e-05	-1.19804e-10	-1.31219	9.26041e-05	-1.19804e-10	-1.30281	9.2728e-05	-1.19804e-10	-1.30284
128367519	chr11:128367519:T:G	7.43518e-06	-0.740495	-1.34718	5.27566e-05	-0.526699	-1.33876	5.28274e-05	-0.526673	-1.33881
128367772	chr11:128367772:C:T	3.80933e-06	-1.42378	-1.33267	2.40624e-05	-1.30055	-1.34995	2.40945e-05	-1.30058	-1.34995
128367889	chr11:128367889:G:A	3.18997e-06	-1.59499	-1.3389	1.75411e-05	-1.60135	-1.36525	1.75651e-05	-1.60135	-1.36524
128367997	chr11:128367997:T:C	1.72371e-05	-1.19804e-10	-1.24684	0.000101357	-1.19804e-10	-1.2125	0.000101498	-1.19804e-10	-1.21247
128368078	chr11:128368078:AT:A	1.63444e-05	-1.19804e-10	-1.30001	9.3824e-05	-1.19804e-10	-1.28973	9.39493e-05	-1.19804e-10	-1.28975
128368093	chr11:128368093:A:G	3.08722e-06	-1.59959	-1.36704	1.78151e-05	-1.58159	-1.36951	1.78398e-05	-1.58157	-1.36951
128368373	chr11:128368373:C:A	3.16644e-06	-1.60024	-1.34105	1.75182e-05	-1.60205	-1.36586	1.75422e-05	-1.60205	-1.36585
128368460	chr11:128368460:C:A	3.86912e-06	-1.41031	-1.33056	2.45177e-05	-1.28335	-1.3484	2.45504e-05	-1.28338	-1.3484
128369582	chr11:128369582:TC:T	3.20961e-06	-1.5923	-1.33545	1.78562e-05	-1.59121	-1.35758	1.7881e-05	-1.5912	-1.35756
128369585	chr11:128369585:C:T	2.78714e-05	-1.19804e-10	-0.766299	0.000148789	-1.19804e-10	-0.828616	0.000149002	-1.19804e-10	-0.828545
128369749	chr11:128369749:G:A	0.000120405	-1.19804e-10	0.696961	0.000618304	-1.19804e-10	0.595834	0.000619254	-1.19804e-10	0.596008
128369845	chr11:128369845:A:G	3.55628e-06	-1.52573	-1.29945	2.0781e-05	-1.54498	-1.25213	2.08088e-05	-1.54495	-1.25218
128370141	chr11:128370141:C:T	1.1775e-05	-1.52666	-0.101261	5.61006e-05	-1.53336	-0.270636	5.61954e-05	-1.53336	-0.270313
128370231	chr11:128370231:A:G	1.67325e-05	-1.19804e-10	-1.27654	9.96635e-05	-1.19804e-10	-1.22935	9.9801e-05	-1.19804e-10	-1.22933
128370361	chr11:128370361:A:G	4.50253e-05	-1.19804e-10	-0.286674	0.000241824	-1.19804e-10	-0.342935	0.000242188	-1.19804e-10	-0.342795
128370856	chr11:128370856:A:T	3.71928e-06	-1.60216	-1.17821	2.36014e-05	-1.60212	-1.06772	2.36302e-05	-1.60212	-1.06786
128370979	chr11:128370979:A:T	5.63092e-05	-0.667371	0.60433	0.00032727	-0.806561	0.766201	0.000327749	-0.806662	0.766404
128371208	chr11:128371208:C:T	3.2264e-06	-1.5615	-1.36104	1.90614e-05	-1.52176	-1.36172	1.90877e-05	-1.52174	-1.36172
128371445	chr11:128371445:T:C	5.75686e-06	-1.16632	-1.17718	3.49398e-05	-1.22439	-1.05313	3.49787e-05	-1.22444	-1.05333
128371554	chr11:128371554:T:G	1.54145e-05	-1.19804e-10	-1.35859	8.87847e-05	-1.19804e-10	-1.34493	8.89064e-05	-1.19804e-10	-1.34492
128371697	chr11:128371697:A:G	6.09881e-05	-1.19804e-10	0.0167807	0.00038154	-1.19804e-10	0.11307	0.000382072	-1.19804e-10	0.113102
128371727	chr11:128371727:A:G	3.41402e-05	-1.19804e-10	-0.563422	0.000177541	-1.19804e-10	-0.651945	0.000177779	-1.19804e-10	-0.651965
128372040	chr11:128372040:T:C	5.85116e-06	-1.46828	-0.858982	2.45221e-05	-1.59272	-1.03886	2.45593e-05	-1.59273	-1.03869
128372276	chr11:128372276:G:A	1.57268e-05	-1.19804e-10	-1.33853	8.74353e-05	-1.19804e-10	-1.36025	8.75545e-05	-1.19804e-10	-1.36025
128373169	chr11:128373169:T:C	5.49976e-06	-1.43923	-0.949962	2.84883e-05	-1.4749	-1.00675	2.85248e-05	-1.47492	-1.00681
128373522	chr11:128373522:A:AT	1.20763e-05	-1.20738	-0.395271	7.72979e-05	-1.2238	-0.25968	7.73925e-05	-1.22378	-0.259837
128373969	chr11:128373969:A:G	4.05534e-05	-0.39128	-3.62583e-10	0.000106428	-1.16367	-3.62583e-10	0.000106572	-1.16368	-3.62583e-10
128374397	chr11:128374397:C:T	1.5306e-05	-1.19804e-10	-1.36565	8.70294e-05	-1.19804e-10	-1.3649	8.71479e-05	-1.19804e-10	-1.3649
128374521	chr11:128374521:A:G	1.68613e-05	-1.19804e-10	-1.26888	9.92667e-05	-1.19804e-10	-1.23334	9.94048e-05	-1.19804e-10	-1.23331
128374780	chr11:128374780:G:A	0.000110961	-1.19804e-10	0.615276	0.000590494	-1.19804e-10	0.549813	0.000591397	-1.19804e-10	0.549979
128374804	chr11:128374804:G:A	1.52723e-05	-1.19804e-10	-1.36786	8.68186e-05	-1.19804e-10	-1.36733	8.69368e-05	-1.19804e-10	-1.36733
128375100	chr11:128375100:C:T	2.48206e-05	-1.19804e-10	-0.882227	0.000140684	-1.19804e-10	-0.884632	0.000140886	-1.19804e-10	-0.884556
128375436	chr11:128375436:G:A	1.72645e-05	-1.47498	0.22973	8.15582e-05	-1.59489	0.165056	8.1678e-05	-1.59489	0.16517
128375894	chr11:128375894:C:T	1.52505e-05	-1.19804e-10	-1.36929	8.66717e-05	-1.19804e-10	-1.36902	8.67897e-05	-1.19804e-10	-1.36902
128376126	chr11:128376126:C:G	1.5304e-05	-1.19804e-10	-1.36578	8.66348e-05	-1.19804e-10	-1.36945	8.67528e-05	-1.19804e-10	-1.36944
128376249	chr11:128376249:G:A	1.65317e-05	-1.19804e-10	-1.28862	9.69711e-05	-1.19804e-10	-1.25673	9.71058e-05	-1.19804e-10	-1.25671
128376724	chr11:128376724:C:T	2.23737e-05	-1.19804e-10	-0.986013	0.000120442	-1.19804e-10	-1.03997	0.000120615	-1.19804e-10	-1.0399
128376729	chr11:128376729:C:T	3.23316e-05	-1.19804e-10	-0.617853	0.000175533	-1.19804e-10	-0.66332	0.000175789	-1.19804e-10	-0.663222
128377051	chr11:128377051:C:T	4.52744e-05	-1.19804e-10	-0.281158	0.000279693	-1.19804e-10	-0.197455	0.000280076	-1.19804e-10	-0.197446
128377363	chr11:128377363:G:A	2.95758e-05	-1.19804e-10	-0.706942	0.000161173	-1.19804e-10	-0.748667	0.000161407	-1.19804e-10	-0.748579
128378192	chr11:128378192:C:A	1.52849e-05	-1.19804e-10	-1.36703	8.68978e-05	-1.19804e-10	-1.36641	8.70161e-05	-1.19804e-10	-1.36641
128378461	chr11:128378461:C:T	1.34208e-05	-1.57146	0.0743673	8.78523e-05	-1.58844	0.23295	8.79563e-05	-1.58844	0.232777
128378660	chr11:128378660:C:T	1.01847e-05	-1.5766	-0.196416	5.80391e-05	-1.59503	-0.174996	5.81096e-05	-1.59504	-0.175141
128378824	chr11:128378824:C:T	4.33529e-06	-1.50909	-1.11802	2.28995e-05	-1.53457	-1.16546	2.29293e-05	-1.53459	-1.1655
128378837	chr11:128378837:T:G	1.52505e-05	-1.19804e-10	-1.36929	8.66715e-05	-1.19804e-10	-1.36902	8.67895e-05	-1.19804e-10	-1.36902
128379382	chr11:128379382:C:T	1.52708e-05	-1.19804e-10	-1.36796	8.73436e-05	-1.19804e-10	-1.3613	8.74633e-05	-1.19804e-10	-1.36129
128379535	chr11:128379535:T:A	7.35284e-05	1.12147	-0.9177	0.000299178	0.752001	-0.882109	0.00029958	0.752015	-0.882142
128379681	chr11:128379681:A:G	1.84908e-05	-1.19804e-10	-1.17663	0.00010284	-1.19804e-10	-1.19797	0.000102982	-1.19804e-10	-1.19796
128381033	chr11:128381033:T:C	2.30726e-05	-1.19804e-10	-0.955254	0.000123919	-1.19804e-10	-1.01151	0.000124097	-1.19804e-10	-1.01144
128381768	chr11:128381768:G:A	8.44442e-05	-1.19804e-10	0.342193	0.00053238	-1.19804e-10	0.446212	0.00053312	-1.19804e-10	0.446239
128382019	chr11:128382019:G:A	3.27644e-05	-1.19804e-10	-0.604557	0.000177744	-1.19804e-10	-0.650803	0.000177993	-1.19804e-10	-0.65076
128382724	chr11:128382724:G:A	1.52585e-05	-1.19804e-10	-1.36876	8.66671e-05	-1.19804e-10	-1.36907	8.67851e-05	-1.19804e-10	-1.36907
128382915	chr11:128382915:CA:C	5.81454e-06	-1.51679	-0.81675	3.57613e-05	-1.50343	-0.750852	3.58083e-05	-1.50348	-0.750849
128383055	chr11:128383055:C:T	3.67581e-06	-1.46646	-1.32566	1.78737e-05	-1.59559	-1.35222	1.78982e-05	-1.5956	-1.35221
128383350	chr11:128383350:C:T	2.15274e-05	-1.19804e-10	-1.02457	0.000116244	-1.19804e-10	-1.07545	0.000116411	-1.19804e-10	-1.07538
128384048	chr11:128384048:G:T	2.57282e-05	-1.49126	0.644948	0.00017627	-1.53368	0.874557	0.000176462	-1.53368	0.874283
128384546	chr11:128384546:T:C	1.52725e-05	-1.19804e-10	-1.36785	8.67309e-05	-1.19804e-10	-1.36834	8.68491e-05	-1.19804e-10	-1.36834
128384609	chr11:128384609:T:C	3.70339e-05	0.741572	-1.22364	0.000152568	0.402864	-1.2064	0.000152777	0.402878	-1.20641
128384611	chr11:128384611:C:T	1.55456e-05	-1.19804e-10	-1.35012	9.02944e-05	-1.19804e-10	-1.32807	9.04167e-05	-1.19804e-10	-1.32808
128384919	chr11:128384919:A:T	6.09037e-06	-1.4362	-0.850991	2.49095e-05	-1.59968	-1.01622	2.49466e-05	-1.59968	-1.01609
128385143	chr11:128385143:T:C	1.34828e-05	-1.45905	-0.033436	6.78446e-05	-1.42822	-0.185707	6.79499e-05	-1.42823	-0.185503
128385406	chr11:128385406:A:G	1.55569e-05	-1.19804e-10	-1.3494	8.79506e-05	-1.19804e-10	-1.35437	8.80712e-05	-1.19804e-10	-1.35436
128386459	chr11:128386459:G:A	3.756e-05	-1.19804e-10	-0.467958	0.000183373	-1.19804e-10	-0.619622	0.000183626	-1.19804e-10	-0.619607
128386783	chr11:128386783:T:C	3.69348e-05	-1.19804e-10	-0.484746	0.000203417	-1.19804e-10	-0.515888	0.000203716	-1.19804e-10	-0.515781
128386918	chr11:128386918:G:A	8.24874e-05	-1.19804e-10	0.318746	0.000519262	-1.19804e-10	0.421262	0.000519988	-1.19804e-10	0.421298
128387038	chr11:128387038:G:A	1.52885e-05	-1.19804e-10	-1.3668	8.68144e-05	-1.19804e-10	-1.36737	8.69328e-05	-1.19804e-10	-1.36737
128387674	chr11:128387674:A:G	1.25289e-05	-1.56586	-3.62583e-10	7.27566e-05	-1.54403	-3.62583e-10	7.28554e-05	-1.54403	-3.62583e-10
128388141	chr11:128388141:T:C	1.56924e-05	-1.19804e-10	-1.34072	8.7918e-05	-1.19804e-10	-1.35474	8.80373e-05	-1.19804e-10	-1.35475
128388191	chr11:128388191:A:G	1.56436e-05	-1.19804e-10	-1.34383	8.90573e-05	-1.19804e-10	-1.34187	8.91788e-05	-1.19804e-10	-1.34186
128388241	chr11:128388241:C:T	7.17703e-06	-1.52501	-0.598003	4.12951e-05	-1.56284	-0.547557	4.13449e-05	-1.56284	-0.54772
128388492	chr11:128388492:C:T	1.37705e-05	-1.47137	-3.62583e-10	6.99968e-05	-1.5827	-3.62583e-10	7.00925e-05	-1.58269	-3.62583e-10
128388547	chr11:128388547:G:A	1.78347e-05	-1.19804e-10	-1.21275	9.93521e-05	-1.19804e-10	-1.23248	9.94895e-05	-1.19804e-10	-1.23245
128388572	chr11:128388572:C:A	3.57812e-06	-1.53007	-1.28899	1.92881e-05	-1.53837	-1.33329	1.93145e-05	-1.53839	-1.33327
128389024	chr11:128389024:T:C	1.6161e-05	-1.19804e-10	-1.3113	9.44824e-05	-1.19804e-10	-1.28273	9.46124e-05	-1.19804e-10	-1.28272
128389268	chr11:128389268:G:A	4.33557e-05	-1.19804e-10	-0.324461	0.000299006	-1.19804e-10	-0.130682	0.000299395	-1.19804e-10	-0.130743
128389501	chr11:128389501:G:A	5.50533e-06	-1.01904	-1.36914	4.44394e-05	-0.667371	-1.36965	4.44931e-05	-0.667526	-1.36965
128389525	chr11:128389525:C:G	1.87357e-05	-1.19804e-10	-1.16347	9.78357e-05	-1.19804e-10	-1.24786	9.79729e-05	-1.19804e-10	-1.24782
128389746	chr11:128389746:G:A	9.66034e-06	-0.490255	-1.33561	7.04994e-05	-0.225601	-1.34994	7.05873e-05	-0.225757	-1.3499
128390110	chr11:128390110:T:C	5.3813e-06	-1.05625	-1.35472	3.29722e-05	-0.971454	-1.36403	3.30169e-05	-0.97146	-1.36403
128390172	chr11:128390172:A:G	1.18938e-05	-0.787933	-0.829947	0.000130451	-0.374943	-0.585205	0.000130611	-0.374887	-0.585394
128390243	chr11:128390243:A:G	2.22097e-05	-1.19804e-10	-0.99337	0.000122218	-1.19804e-10	-1.02534	0.000122394	-1.19804e-10	-1.02526
128390780	chr11:128390780:A:T	4.58541e-05	-1.19804e-10	-0.268433	0.000233465	-1.19804e-10	-0.378113	0.00023382	-1.19804e-10	-0.377956
128391117	chr11:128391117:C:T	1.14641e-05	-0.300597	-1.35408	2.93287e-05	-1.08383	-1.36875	2.93682e-05	-1.08386	-1.36873
128391159	chr11:128391159:T:A	6.50092e-06	-1.00793	-1.21402	5.82961e-05	-0.665735	-1.09988	5.83714e-05	-0.665682	-1.1
128391391	chr11:128391391:C:T	1.88712e-05	-1.19804e-10	-1.15626	0.000108912	-1.19804e-10	-1.14061	0.000109061	-1.19804e-10	-1.1406
128391516	chr11:128391516:T:C	9.06785e-06	-0.523578	-1.36559	0.000127116	0.376594	-1.36264	0.000127285	0.376554	-1.36263
128391539	chr11:128391539:C:T	1.96976e-05	-1.19804e-10	-1.1134	0.000108077	-1.19804e-10	-1.1483	0.000108225	-1.19804e-10	-1.1483
128391899	chr11:128391899:T:G	1.93144e-05	-1.19804e-10	-1.13305	0.000111573	-1.19804e-10	-1.11647	0.000111726	-1.19804e-10	-1.11646
128392043	chr11:128392043:G:A	1.84739e-05	-1.19804e-10	-1.17754	0.000111779	-1.19804e-10	-1.11462	0.000111932	-1.19804e-10	-1.11461
128392616	chr11:128392616:T:C	1.22405e-05	-1.58915	-3.62583e-10	6.94213e-05	-1.59095	-3.62583e-10	6.95155e-05	-1.59096	-3.62583e-10
128392695	chr11:128392695:G:A	1.7564e-05	-0.275786	-0.952262	4.17819e-05	-1.08674	-1.01194	4.1847e-05	-1.08676	-1.01173
128393009	chr11:128393009:A:G	5.72572e-06	-1.18629	-1.16264	5.02819e-05	-0.888632	-1.02487	5.03458e-05	-0.888585	-1.02501
128393645	chr11:128393645:A:G	2.31732e-05	-0.950901	-3.62583e-10	0.000141575	-0.878315	-3.62583e-10	0.000141754	-0.878412	-3.62583e-10
128393931	chr11:128393931:A:G	1.66184e-05	-1.28339	-3.62583e-10	0.000102781	-1.19854	-3.62583e-10	0.000102922	-1.19854	-3.62583e-10
128393959	chr11:128393959:A:T	2.71086e-05	-1.19804e-10	-0.794047	0.000144915	-1.19804e-10	-0.854997	0.000145125	-1.19804e-10	-0.854915
128394326	chr11:128394326:A:G	4.58559e-06	-1.58162	-0.989361	2.16798e-05	-1.59871	-1.15606	2.1709e-05	-1.59871	-1.15607
128394407	chr11:128394407:C:A	5.62574e-05	1.25678	-1.32074	3.1771e-05	-1.00304	-1.36955	3.18118e-05	-1.00312	-1.36955
128394479	chr11:128394479:T:C	1.53318e-05	-1.36397	-3.62583e-10	8.16835e-05	-1.42829	-3.62583e-10	8.17924e-05	-1.42832	-3.62583e-10
128394599	chr11:128394599:G:A	1.99411e-05	-1.19804e-10	-1.10112	0.000109337	-1.19804e-10	-1.13671	0.000109487	-1.19804e-10	-1.1367
128395030	chr11:128395030:T:C	2.49341e-05	-1.19804e-10	-0.877664	0.000134043	-1.19804e-10	-0.932983	0.000134236	-1.19804e-10	-0.932908
128395205	chr11:128395205:G:T	1.03556e-05	-0.852192	-0.904179	0.000125171	-0.0828346	-0.918632	0.000125333	-0.0828707	-0.918659
128396209	chr11:128396209:G:T	1.23901e-05	-0.404688	-1.17231	2.45706e-05	-1.51058	-1.11901	2.46008e-05	-1.51059	-1.11913
128396302	chr11:128396302:A:T	1.67832e-05	-1.19804e-10	-1.27352	9.97114e-05	-1.19804e-10	-1.22887	9.98483e-05	-1.19804e-10	-1.22886
128396307	chr11:128396307:A:G	6.15234e-06	-0.944507	-1.33256	2.05807e-05	-1.57719	-1.2296	2.06084e-05	-1.57717	-1.22964
128396343	chr11:128396343:A:C	1.28019e-05	-0.407059	-1.13724	3.22525e-05	-1.1788	-1.17875	3.23002e-05	-1.17885	-1.17859
128396811	chr11:128396811:A:T	3.76515e-06	-1.4898	-1.27831	2.90789e-05	-1.27928	-1.18185	2.9116e-05	-1.27926	-1.18196
128397149	chr11:128397149:T:A	1.30296e-05	-1.52667	-3.62583e-10	8.5208e-05	-1.38605	-3.62583e-10	8.53245e-05	-1.38605	-3.62583e-10
128397197	chr11:128397197:C:A	1.56101e-05	-1.19804e-10	-1.34598	8.77783e-05	-1.19804e-10	-1.35633	8.78979e-05	-1.19804e-10	-1.35633
128397333	chr11:128397333:G:T	4.14786e-06	-1.35667	-1.31463	3.01235e-05	-1.06637	-1.35947	3.01648e-05	-1.06636	-1.35947
128397592	chr11:128397592:C:T	1.80858e-05	-1.19804e-10	-1.19877	0.000104485	-1.19804e-10	-1.1821	0.000104628	-1.19804e-10	-1.1821
128397622	chr11:128397622:G:A	3.90868e-06	-1.47582	-1.25488	3.07598e-05	-1.25603	-1.14891	3.07987e-05	-1.25601	-1.14903
128397646	chr11:128397646:C:T	8.38668e-06	-0.601866	-1.36539	1.79216e-05	-1.58178	-1.36336	1.79456e-05	-1.58178	-1.36338
128397795	chr11:128397795:A:C	1.56326e-05	-1.19804e-10	-1.34454	9.33069e-05	-1.19804e-10	-1.29525	9.34302e-05	-1.19804e-10	-1.29529
128398157	chr11:128398157:C:CATGA	1.24416e-05	-1.57285	-3.62583e-10	6.8799e-05	-1.59996	-3.62583e-10	6.88927e-05	-1.59996	-3.62583e-10
128398206	chr11:128398206:T:C	8.32239e-06	-0.605451	-1.3695	1.8112e-05	-1.5823	-1.35228	1.81359e-05	-1.5823	-1.35231
128398503	chr11:128398503:A:G	1.43536e-05	-0.518601	-0.911294	3.96186e-05	-1.33326	-0.818585	3.96734e-05	-1.33331	-0.818517
128398594	chr11:128398594:T:C	1.39869e-05	-0.305662	-1.15011	3.33998e-05	-1.11056	-1.21203	3.34493e-05	-1.11062	-1.21186
128398884	chr11:128398884:G:A	7.52342e-06	-0.706228	-1.36965	1.79395e-05	-1.59427	-1.34987	1.79632e-05	-1.59428	-1.3499
128398971	chr11:128398971:C:G	1.64824e-05	-1.19804e-10	-1.29161	9.47415e-05	-1.19804e-10	-1.27999	9.48707e-05	-1.19804e-10	-1.27999
128399076	chr11:128399076:G:A	1.60339e-05	-1.19804e-10	-1.3192	9.41831e-05	-1.19804e-10	-1.28591	9.43082e-05	-1.19804e-10	-1.28594
128399091	chr11:128399091:G:T	1.25943e-05	-1.56065	-3.62583e-10	6.87641e-05	-1.60046	-3.62583e-10	6.88574e-05	-1.60047	-3.62583e-10
128399130	chr11:128399130:T:G	8.95198e-06	-0.535405	-1.36662	2.50802e-05	-1.24071	-1.36836	2.51126e-05	-1.24077	-1.36837
128399203	chr11:128399203:G:A	8.95735e-06	-0.644987	-1.25644	2.41569e-05	-1.57657	-1.07001	2.41872e-05	-1.57656	-1.07012
128399438	chr11:128399438:T:C	1.62532e-05	-1.19804e-10	-1.30561	9.05987e-05	-1.19804e-10	-1.32471	9.07226e-05	-1.19804e-10	-1.3247
128399949	chr11:128399949:C:A	1.79567e-05	-0.2366	-0.969337	4.21872e-05	-1.06254	-1.02649	4.22527e-05	-1.06256	-1.02627
128400023	chr11:128400023:T:C	1.1069e-05	-0.797875	-0.891879	3.51908e-05	-1.54771	-0.722652	3.52351e-05	-1.5477	-0.722764
128400060	chr11:128400060:A:G	1.25643e-05	-0.424678	-1.13836	3.18707e-05	-1.19013	-1.17933	3.19178e-05	-1.19018	-1.17916
128401153	chr11:128401153:C:A	1.64622e-05	-1.19804e-10	-1.29283	9.47922e-05	-1.19804e-10	-1.27946	9.49212e-05	-1.19804e-10	-1.27946
128401246	chr11:128401246:A:G	1.82149e-05	-0.108897	-1.08276	4.12221e-05	-0.981324	-1.13085	4.12848e-05	-0.981346	-1.13067
128401351	chr11:128401351:G:A	1.95648e-05	-1.19804e-10	-1.12017	0.000108082	-1.19804e-10	-1.14826	0.000108235	-1.19804e-10	-1.1482
128401422	chr11:128401422:G:A	3.86864e-06	-1.44696	-1.29404	3.05101e-05	-1.20922	-1.20387	3.05492e-05	-1.2092	-1.20397
128401791	chr11:128401791:A:T	1.75299e-05	-1.19804e-10	-1.22999	0.000108924	-1.19804e-10	-1.1405	0.000109066	-1.19804e-10	-1.14056
128401808	chr11:128401808:G:A	1.24532e-05	-1.57192	-3.62583e-10	6.86471e-05	-1.60217	-3.62583e-10	6.87406e-05	-1.60217	-3.62583e-10
128401837	chr11:128401837:C:T	4.32922e-06	-1.44716	-1.18135	2.32064e-05	-1.48235	-1.20437	2.32373e-05	-1.48236	-1.20439
128402347	chr11:128402347:C:T	1.5267e-05	-1.19804e-10	-1.3682	8.6617e-05	-1.19804e-10	-1.36965	8.6735e-05	-1.19804e-10	-1.36965
128402553	chr11:128402553:T:C	1.56748e-05	-1.19804e-10	-1.34185	9.38157e-05	-1.19804e-10	-1.28981	9.39393e-05	-1.19804e-10	-1.28986
128402586	chr11:128402586:T:C	1.80661e-05	-1.19986	-3.62583e-10	9.34904e-05	-1.29329	-3.62583e-10	9.36143e-05	-1.29332	-3.62583e-10
128402645	chr11:128402645:C:T	1.52786e-05	-1.19804e-10	-1.36745	8.7247e-05	-1.19804e-10	-1.3624	8.73651e-05	-1.19804e-10	-1.36241
128402829	chr11:128402829:A:G	1.56801e-05	-1.19804e-10	-1.34151	8.73519e-05	-1.19804e-10	-1.3612	8.74708e-05	-1.19804e-10	-1.3612
128402893	chr11:128402893:A:G	3.70904e-05	-1.19804e-10	-0.480539	0.000257824	-1.19804e-10	-0.27887	0.000258169	-1.19804e-10	-0.278892
128403330	chr11:128403330:C:A	1.63769e-05	-1.19804e-10	-1.29803	8.90227e-05	-1.19804e-10	-1.34225	8.91451e-05	-1.19804e-10	-1.34224
128403332	chr11:128403332:T:C	1.54192e-05	-1.19804e-10	-1.35829	9.14134e-05	-1.19804e-10	-1.31575	9.15387e-05	-1.19804e-10	-1.31575
128403343	chr11:128403343:G:A	2.20999e-05	-1.19804e-10	-0.998327	0.000119297	-1.19804e-10	-1.04953	0.000119458	-1.19804e-10	-1.04954
128403756	chr11:128403756:C:G	4.25792e-05	-1.19804e-10	-0.342532	0.000173081	-1.19804e-10	-0.677386	0.000173327	-1.19804e-10	-0.677329
128403925	chr11:128403925:C:T	8.70831e-06	-1.41221	-0.517415	3.92459e-05	-1.55374	-0.607561	3.92988e-05	-1.55375	-0.607561
128404310	chr11:128404310:A:G	1.94468e-05	-1.12622	-3.62583e-10	8.31081e-05	-1.411	-3.62583e-10	8.32192e-05	-1.41103	-3.62583e-10
128404402	chr11:128404402:C:T	1.61011e-05	-1.19804e-10	-1.31501	9.76165e-05	-1.19804e-10	-1.2501	9.77449e-05	-1.19804e-10	-1.25015
128404409	chr11:128404409:T:C	1.52453e-05	-1.19804e-10	-1.36963	8.67903e-05	-1.19804e-10	-1.36765	8.69081e-05	-1.19804e-10	-1.36766
128404582	chr11:128404582:C:T	1.58961e-05	-1.19804e-10	-1.32783	9.62622e-05	-1.19804e-10	-1.26407	9.63883e-05	-1.19804e-10	-1.26412
128404584	chr11:128404584:C:G	1.53665e-05	-1.19804e-10	-1.36171	8.8625e-05	-1.19804e-10	-1.34673	8.87435e-05	-1.19804e-10	-1.34676
128404685	chr11:128404685:G:A	2.30827e-05	-1.19804e-10	-0.954817	0.000109451	-1.19804e-10	-1.13567	0.000109605	-1.19804e-10	-1.13563
128404751	chr11:128404751:A:G	1.80554e-05	-1.20045	-3.62583e-10	0.000145663	-0.849848	-3.62583e-10	0.000145868	-0.849804	-3.62583e-10
128404870	chr11:128404870:A:G	1.74809e-05	-1.19804e-10	-1.23279	0.000102742	-1.19804e-10	-1.19893	0.000102878	-1.19804e-10	-1.19896
128405083	chr11:128405083:C:G	1.57044e-05	-1.19804e-10	-1.33996	8.72773e-05	-1.19804e-10	-1.36206	8.73964e-05	-1.19804e-10	-1.36205
128405169	chr11:128405169:A:G	1.81574e-05	-1.19482	-3.62583e-10	7.87447e-05	-1.46494	-3.62583e-10	7.88503e-05	-1.46496	-3.62583e-10
128405720	chr11:128405720:C:G	3.85701e-05	-1.19804e-10	-0.441422	0.000252704	-1.19804e-10	-0.298927	0.000253042	-1.19804e-10	-0.29895
128405776	chr11:128405776:C:T	3.34379e-06	-1.60191	-1.28488	1.78086e-05	-1.59612	-1.35534	1.7833e-05	-1.59613	-1.35533
128405913	chr11:128405913:T:G	1.59153e-05	-1.19804e-10	-1.32662	9.59808e-05	-1.19804e-10	-1.267	9.61072e-05	-1.19804e-10	-1.26704
128405920	chr11:128405920:T:A	4.38585e-05	-1.19804e-10	-0.31293	0.000175157	-1.19804e-10	-0.665461	0.000175411	-1.19804e-10	-0.665375
128405939	chr11:128405939:A:T	6.69215e-06	-1.38587	-0.807093	2.98218e-05	-1.54041	-0.895491	2.98629e-05	-1.54043	-0.895461
128406016	chr11:128406016:G:T	1.53188e-05	-1.19804e-10	-1.36482	8.91705e-05	-1.19804e-10	-1.3406	8.92901e-05	-1.19804e-10	-1.34062
128406508	chr11:128406508:A:G	4.89537e-05	-1.19804e-10	-0.203024	0.000259079	-1.19804e-10	-0.274014	0.000259444	-1.19804e-10	-0.273968
128406687	chr11:128406687:GA:G	8.09099e-06	-0.63672	-1.36643	2.81892e-05	-1.18034	-1.31187	2.82265e-05	-1.18033	-1.31192
128406734	chr11:128406734:A:G	2.24423e-05	0.100016	-1.08297	2.93174e-05	-1.4584	-0.994565	2.93594e-05	-1.45843	-0.994463
128406902	chr11:128406902:T:TA	7.00052e-06	-0.901857	-1.24606	8.23534e-05	-0.162547	-1.25758	8.24612e-05	-0.162582	-1.2576
128406907	chr11:128406907:A:C	3.8118e-05	-1.19804e-10	-0.453213	0.000188551	-1.19804e-10	-0.591779	0.000188807	-1.19804e-10	-0.591784
128407073	chr11:128407073:T:C	3.1661e-06	-1.57931	-1.36209	1.86936e-05	-1.5497	-1.35326	1.87179e-05	-1.54973	-1.3533
128407187	chr11:128407187:A:G	2.04781e-05	-1.19804e-10	-1.07454	0.000108634	-1.19804e-10	-1.14316	0.000108783	-1.19804e-10	-1.14316
128407340	chr11:128407340:C:T	4.95678e-05	-1.19804e-10	-0.190558	0.000199264	-1.19804e-10	-0.536517	0.000199564	-1.19804e-10	-0.536371
128407373	chr11:128407373:G:T	2.27013e-05	-1.19804e-10	-0.971475	0.00011995	-1.19804e-10	-1.04407	0.000120115	-1.19804e-10	-1.04406
128407385	chr11:128407385:CA:C	0.000255202	1.07629	0.371865	7.51045e-05	-1.44604	-0.0662303	7.52049e-05	-1.44602	-0.0662696
128407559	chr11:128407559:G:A	0.000284163	2.12346	-0.567813	0.000152798	0.0824561	-0.884483	0.000153031	0.0825469	-0.884412
128408125	chr11:128408125:C:T	2.67849e-05	-1.19804e-10	-0.806058	0.000142478	-1.19804e-10	-0.871958	0.000142679	-1.19804e-10	-0.871907
128408523	chr11:128408523:G:A	9.51531e-05	1.69472	-1.23314	2.87747e-05	-1.22784	-1.24381	2.88157e-05	-1.22783	-1.24376
128408715	chr11:128408715:A:G	4.39481e-05	-1.19804e-10	-0.31089	0.000312745	-1.19804e-10	-0.085757	0.000313165	-1.19804e-10	-0.0857785
128408960	chr11:128408960:A:G	4.52668e-06	-1.2183	-1.36561	3.13815e-05	-1.02287	-1.36206	3.14266e-05	-1.02282	-1.36203
128409334	chr11:128409334:A:G	4.1752e-05	-1.19804e-10	-0.36215	0.00029566	-1.19804e-10	-0.141937	0.000296056	-1.19804e-10	-0.141958
128409357	chr11:128409357:A:G	1.62544e-05	-1.19804e-10	-1.30554	9.55758e-05	-1.19804e-10	-1.27123	9.57052e-05	-1.19804e-10	-1.27123
128409535	chr11:128409535:C:T	1.81517e-05	-1.19804e-10	-1.19514	9.98694e-05	-1.19804e-10	-1.22728	0.000100009	-1.19804e-10	-1.22725
128409597	chr11:128409597:C:T	2.74768e-05	-1.19804e-10	-0.780556	0.000146882	-1.19804e-10	-0.841519	0.000147093	-1.19804e-10	-0.841441
128410413	chr11:128410413:T:C	6.55846e-06	-1.58039	-0.63275	4.53396e-05	-1.59242	-0.424549	4.54008e-05	-1.59241	-0.424569
128410678	chr11:128410678:G:A	2.1386e-05	-1.19804e-10	-1.03116	0.000107004	-1.19804e-10	-1.15828	0.000107155	-1.19804e-10	-1.15823
128410872	chr11:128410872:G:A	1.54317e-05	-1.19804e-10	-1.35747	8.95367e-05	-1.19804e-10	-1.3365	8.96583e-05	-1.19804e-10	-1.3365
128411040	chr11:128411040:T:C	1.81448e-05	-1.19804e-10	-1.19551	9.98354e-05	-1.19804e-10	-1.22762	9.99751e-05	-1.19804e-10	-1.22759
128411140	chr11:128411140:T:G	2.65632e-05	-1.19804e-10	-0.814371	0.000179444	-1.19804e-10	-0.641282	0.000179685	-1.19804e-10	-0.641301
128411289	chr11:128411289:C:T	3.17003e-06	-1.5818	-1.35836	1.86765e-05	-1.57435	-1.32953	1.87019e-05	-1.57435	-1.32953
128411369	chr11:128411369:G:A	2.57874e-05	0.523043	-1.36706	2.27898e-05	-1.35358	-1.35125	2.28201e-05	-1.35358	-1.35129
128411446	chr11:128411446:T:A	8.74252e-06	-0.605993	-1.31971	6.51208e-05	-0.291896	-1.36301	6.52157e-05	-0.291831	-1.36298
128411731	chr11:128411731:T:C	2.6392e-05	0.547425	-1.36826	2.29212e-05	-1.34465	-1.35444	2.29518e-05	-1.34464	-1.35447
128411890	chr11:128411890:G:A	3.33289e-05	-1.19804e-10	-0.587473	0.000228973	-1.19804e-10	-0.397541	0.000229282	-1.19804e-10	-0.397553
128412258	chr11:128412258:A:G	4.3487e-06	-1.53174	-1.09228	2.6595e-05	-1.60196	-0.948469	2.66301e-05	-1.60196	-0.948508
128412580	chr11:128412580:T:C	1.65081e-05	-1.19804e-10	-1.29005	9.80712e-05	-1.19804e-10	-1.24545	9.8204e-05	-1.19804e-10	-1.24546
128412612	chr11:128412612:T:C	7.78658e-06	-1.54753	-0.493971	3.85748e-05	-1.49606	-0.682488	3.86296e-05	-1.49607	-0.682416
128412615	chr11:128412615:C:A	9.93533e-05	-1.19804e-10	0.504784	0.000510218	-1.19804e-10	0.403692	0.000510824	-1.19804e-10	0.403517
128413550	chr11:128413550:G:T	0.000412274	3.24179	-1.314	0.000194868	0.808875	-1.3677	0.000195158	0.808991	-1.36769
128413723	chr11:128413723:G:T	0.000233903	2.7251	-1.36409	8.85596e-05	0.0201581	-1.36763	8.86817e-05	0.0201869	-1.36764
128413730	chr11:128413730:T:A	1.26176e-05	-1.55881	-3.62583e-10	9.24463e-05	-1.30452	-3.62583e-10	9.25657e-05	-1.30459	-3.62583e-10
128413954	chr11:128413954:A:T	2.75425e-05	-1.19804e-10	-0.778167	0.000140145	-1.19804e-10	-0.888467	0.000140334	-1.19804e-10	-0.888482
128414336	chr11:128414336:A:G	2.26039e-05	0.379777	-1.35555	2.21639e-05	-1.40253	-1.33015	2.21931e-05	-1.40253	-1.3302
128414547	chr11:128414547:T:C	1.68061e-05	-1.19804e-10	-1.27216	0.000100037	-1.19804e-10	-1.22561	0.000100173	-1.19804e-10	-1.22561
128414877	chr11:128414877:T:C	7.81374e-06	-0.710423	-1.32759	5.75563e-05	-0.41274	-1.36564	5.76398e-05	-0.412675	-1.36562
128415449	chr11:128415449:C:A	5.48692e-06	-1.57203	-0.819505	3.70776e-05	-1.59693	-0.621203	3.71273e-05	-1.59693	-0.62123
128416227	chr11:128416227:C:T	1.62659e-05	-1.19804e-10	-1.30483	9.56607e-05	-1.19804e-10	-1.27034	9.57902e-05	-1.19804e-10	-1.27035
128416324	chr11:128416324:A:T	9.48639e-06	-1.21386	-0.630178	4.70975e-05	-1.02285	-0.956079	4.71635e-05	-1.02278	-0.956109
128416471	chr11:128416471:T:C	5.08076e-06	-1.10089	-1.36754	3.77761e-05	-0.849755	-1.34972	3.78272e-05	-0.849706	-1.34977
128416546	chr11:128416546:A:G	8.02834e-05	1.47899	-1.18733	2.97583e-05	-1.26464	-1.1734	2.98014e-05	-1.26464	-1.17331
128416731	chr11:128416731:C:T	2.76624e-05	-1.19804e-10	-0.773826	0.000147894	-1.19804e-10	-0.834652	0.000148107	-1.19804e-10	-0.834575
128416804	chr11:128416804:C:T	2.61475e-05	-1.19804e-10	-0.830145	0.000123822	-1.19804e-10	-1.0123	0.000123986	-1.19804e-10	-1.01233
128417182	chr11:128417182:C:T	3.01537e-05	0.654741	-1.34233	2.49872e-05	-1.30675	-1.30603	2.50198e-05	-1.30675	-1.30609
128417444	chr11:128417444:T:C	1.59932e-05	-1.19804e-10	-1.32173	9.42792e-05	-1.19804e-10	-1.28489	9.44071e-05	-1.19804e-10	-1.28489
128417695	chr11:128417695:A:T	4.06461e-05	-0.388996	-3.62583e-10	8.30619e-05	-1.41156	-3.62583e-10	8.31795e-05	-1.41151	-3.62583e-10
128417955	chr11:128417955:T:C	2.6686e-05	0.456195	-1.26596	2.57996e-05	-1.37935	-1.20144	2.58321e-05	-1.37934	-1.20155
128418505	chr11:128418505:C:T	5.88733e-06	-0.967044	-1.35405	4.60493e-05	-0.680081	-1.32135	4.61105e-05	-0.680023	-1.32144
128418729	chr11:128418729:A:G	1.60754e-05	-1.19804e-10	-1.31661	9.49181e-05	-1.19804e-10	-1.27813	9.50469e-05	-1.19804e-10	-1.27814
128418843	chr11:128418843:T:TA	1.33896e-05	-1.49942	-3.62583e-10	0.000105511	-1.17233	-3.62583e-10	0.000105646	-1.17242	-3.62583e-10
128419021	chr11:128419021:AG:A	1.5343e-05	-1.19804e-10	-1.36324	8.81347e-05	-1.19804e-10	-1.35228	8.82562e-05	-1.19804e-10	-1.35226
128419104	chr11:128419104:C:T	4.66274e-05	-1.19804e-10	-0.25171	0.000333776	-1.19804e-10	-0.0206767	0.000334222	-1.19804e-10	-0.0207032
128419487	chr11:128419487:G:C	2.39788e-05	-1.19804e-10	-0.916729	0.000128051	-1.19804e-10	-0.978715	0.00012823	-1.19804e-10	-0.978682
128419580	chr11:128419580:A:G	7.24445e-05	1.40987	-1.22094	2.76368e-05	-1.27954	-1.23245	2.76764e-05	-1.27955	-1.23238
128419639	chr11:128419639:A:G	1.54019e-05	-1.19804e-10	-1.35941	8.92842e-05	-1.19804e-10	-1.33932	8.94056e-05	-1.19804e-10	-1.33932
128420281	chr11:128420281:T:C	7.91392e-06	-1.49786	-0.52742	4.00545e-05	-1.43123	-0.709681	4.01113e-05	-1.43124	-0.70961
128420348	chr11:128420348:A:G	2.45753e-05	0.418168	-1.31032	2.41478e-05	-1.39047	-1.25648	2.41788e-05	-1.39047	-1.25656
128420488	chr11:128420488:G:A	2.86156e-05	-1.19804e-10	-0.739945	0.000145509	-1.19804e-10	-0.85091	0.000145704	-1.19804e-10	-0.850931
128420779	chr11:128420779:G:A	3.23379e-05	-1.19804e-10	-0.617659	0.000153755	-1.19804e-10	-0.795786	0.000153975	-1.19804e-10	-0.795716
128420901	chr11:128420901:A:G	1.60454e-05	-1.19804e-10	-1.31848	9.53838e-05	-1.19804e-10	-1.27324	9.5514e-05	-1.19804e-10	-1.27323
128420949	chr11:128420949:A:G	5.90971e-06	-1.4567	-0.860604	3.62391e-05	-1.58488	-0.656127	3.62859e-05	-1.58489	-0.656189
128421112	chr11:128421112:G:A	6.35979e-06	-1.48322	-0.760687	4.01966e-05	-1.59306	-0.544302	4.02484e-05	-1.59307	-0.54437
128421188	chr11:128421188:C:T	1.57121e-05	-1.19804e-10	-1.33947	9.14211e-05	-1.19804e-10	-1.31567	9.15453e-05	-1.19804e-10	-1.31567
128421427	chr11:128421427:C:T	7.32291e-06	-1.12593	-0.976964	4.04497e-05	-0.915789	-1.2153	4.05072e-05	-0.915715	-1.21531
128421515	chr11:128421515:C:T	1.58923e-05	-1.19804e-10	-1.32807	9.29013e-05	-1.19804e-10	-1.29961	9.30273e-05	-1.19804e-10	-1.29961
128421812	chr11:128421812:C:G	1.87546e-05	-1.19804e-10	-1.16246	0.000101687	-1.19804e-10	-1.20925	0.000101824	-1.19804e-10	-1.20926
128421963	chr11:128421963:T:A	2.36645e-05	-1.19804e-10	-0.929922	0.000150397	-1.19804e-10	-0.817871	0.0001506	-1.19804e-10	-0.81788
128422387	chr11:128422387:A:G	1.67589e-05	-1.19804e-10	-1.27497	0.000102269	-1.19804e-10	-1.20354	0.000102413	-1.19804e-10	-1.20349
128422418	chr11:128422418:A:T	2.57287e-05	0.421187	-1.26748	2.54657e-05	-1.39079	-1.20302	2.54979e-05	-1.39079	-1.20313
128422876	chr11:128422876:T:C	2.35031e-05	-0.936765	-3.62583e-10	9.21321e-05	-1.30792	-3.62583e-10	9.22551e-05	-1.30795	-3.62583e-10
128423464	chr11:128423464:G:A	1.64326e-05	-1.19804e-10	-1.29463	9.66833e-05	-1.19804e-10	-1.25971	9.6814e-05	-1.19804e-10	-1.25972
128423505	chr11:128423505:G:A	4.41758e-06	-1.39956	-1.20875	2.45289e-05	-1.56524	-1.06605	2.45613e-05	-1.56525	-1.06608
128423920	chr11:128423920:T:C	4.78619e-06	-1.50992	-1.01825	2.99947e-05	-1.59954	-0.830581	3.00346e-05	-1.59955	-0.830611
128423975	chr11:128423975:T:C	5.05858e-06	-1.10399	-1.36882	3.77491e-05	-0.846025	-1.35416	3.78006e-05	-0.845972	-1.35421
128424612	chr11:128424612:C:T	1.21278e-05	-1.59839	-3.62583e-10	8.03283e-05	-1.44502	-3.62583e-10	8.04353e-05	-1.44505	-3.62583e-10
128424748	chr11:128424748:C:T	3.21377e-05	-1.19804e-10	-0.623869	0.000171394	-1.19804e-10	-0.687181	0.000171641	-1.19804e-10	-0.6871
128425343	chr11:128425343:G:A	2.10888e-05	-1.19804e-10	-1.04516	0.000133167	-1.19804e-10	-0.939544	0.000133341	-1.19804e-10	-0.9396
128425536	chr11:128425536:T:C	3.5026e-06	-1.47095	-1.36944	1.92346e-05	-1.51486	-1.35957	1.92607e-05	-1.51486	-1.35958
128425708	chr11:128425708:T:C	2.10505e-05	-1.19804e-10	-1.04697	0.000114968	-1.19804e-10	-1.08649	0.000115135	-1.19804e-10	-1.0864
128426316	chr11:128426316:T:G	1.10198e-05	-1.56868	-0.125522	4.74072e-05	-1.56703	-0.405343	4.74718e-05	-1.56702	-0.405352
128426332	chr11:128426332:A:G	8.76808e-06	-1.56431	-0.35847	3.87898e-05	-1.56243	-0.61056	3.88427e-05	-1.56242	-0.61057
128426422	chr11:128426422:C:T	1.63197e-05	-1.19804e-10	-1.30152	9.02511e-05	-1.19804e-10	-1.32855	9.0374e-05	-1.19804e-10	-1.32855
128426542	chr11:128426542:T:C	4.74261e-06	-1.54114	-0.996169	2.55073e-05	-1.51426	-1.07793	2.55403e-05	-1.51425	-1.078
128426928	chr11:128426928:T:A	5.14708e-06	-1.55557	-0.899897	2.50695e-05	-1.56506	-1.04444	2.51054e-05	-1.56504	-1.04438
128426955	chr11:128426955:T:C	6.19308e-06	-1.48912	-0.781342	3.11891e-05	-1.49049	-0.900586	3.12321e-05	-1.49047	-0.900594
128427068	chr11:128427068:T:A	2.24145e-05	-1.19804e-10	-0.984192	0.000121156	-1.19804e-10	-1.03407	0.000121327	-1.19804e-10	-1.03402
128427155	chr11:128427155:C:A	1.85924e-05	-1.19804e-10	-1.17115	0.00011505	-1.19804e-10	-1.08578	0.000115205	-1.19804e-10	-1.0858
128427304	chr11:128427304:G:A	4.74736e-05	-1.19804e-10	-0.233725	0.000241875	-1.19804e-10	-0.342725	0.000242171	-1.19804e-10	-0.342862
128427386	chr11:128427386:A:G	1.53459e-05	-1.19804e-10	-1.36305	8.66654e-05	-1.19804e-10	-1.36909	8.67834e-05	-1.19804e-10	-1.36909
128427423	chr11:128427423:A:G	3.41583e-06	-1.53972	-1.32576	1.88762e-05	-1.53113	-1.36211	1.89017e-05	-1.53115	-1.3621
128427635	chr11:128427635:T:C	0.00534824	5.56306	-1.07243	9.15594e-05	-0.125054	-1.1891	9.16665e-05	-0.125125	-1.18923
128428382	chr11:128428382:A:G	3.6768e-06	-1.57477	-1.21709	1.9666e-05	-1.58144	-1.27081	1.96933e-05	-1.58143	-1.2708
128428595	chr11:128428595:T:A	4.25311e-06	-1.37412	-1.27213	2.57546e-05	-1.3085	-1.27404	2.57891e-05	-1.30849	-1.27407
128429124	chr11:128429124:C:A	1.40705e-05	-1.43418	-0.01564	6.5318e-05	-1.06483	-0.587043	6.54212e-05	-1.06481	-0.586851
128429142	chr11:128429142:C:T	0.000308742	-1.19804e-10	1.63861	0.00108466	-1.19804e-10	1.15787	0.00108639	-1.19804e-10	1.15811
128429611	chr11:128429611:T:C	1.28801e-05	-1.53822	-3.62583e-10	9.76967e-05	-1.24928	-3.62583e-10	9.78221e-05	-1.24936	-3.62583e-10
128430221	chr11:128430221:G:A	1.79629e-05	-1.19804e-10	-1.20559	9.75096e-05	-1.19804e-10	-1.2512	9.76426e-05	-1.19804e-10	-1.25119
128430262	chr11:128430262:A:C	5.1212e-06	-1.60204	-0.858471	2.38841e-05	-1.49725	-1.16068	2.3919e-05	-1.49724	-1.1606
128430375	chr11:128430375:T:G	1.72048e-05	-1.19804e-10	-1.24871	9.40392e-05	-1.19804e-10	-1.28743	9.41676e-05	-1.19804e-10	-1.28743
128430551	chr11:128430551:C:T	1.52964e-05	-1.19804e-10	-1.36628	8.66264e-05	-1.19804e-10	-1.36954	8.67443e-05	-1.19804e-10	-1.36954
128430736	chr11:128430736:A:C	0.000145572	1.7533	-0.866527	4.7759e-05	-0.963606	-1.00137	4.78233e-05	-0.963539	-1.00146
128431058	chr11:128431058:T:C	0.011703	4.95462	0.319081	4.24388e-05	-1.21553	-0.867559	4.24992e-05	-1.21557	-0.867447
128431199	chr11:128431199:C:T	4.4994e-06	-1.49475	-1.0952	2.60424e-05	-1.59718	-0.974234	2.60762e-05	-1.59719	-0.97429
128431202	chr11:128431202:G:A	1.65559e-05	-1.19804e-10	-1.28716	9.93354e-05	-1.19804e-10	-1.23264	9.94704e-05	-1.19804e-10	-1.23265
128431814	chr11:128431814:C:A	2.96101e-05	-1.19804e-10	-0.705782	0.000149662	-1.19804e-10	-0.822767	0.00014986	-1.19804e-10	-0.822806
128431989	chr11:128431989:T:A	1.66081e-05	-1.19804e-10	-1.28401	9.97394e-05	-1.19804e-10	-1.22859	9.98749e-05	-1.19804e-10	-1.22859
128432009	chr11:128432009:C:T	1.28372e-05	-1.43088	-0.110673	6.11544e-05	-1.05897	-0.658775	6.12504e-05	-1.05894	-0.658593
128432102	chr11:128432102:T:A	3.03785e-05	-1.19804e-10	-0.680165	0.000199784	-1.19804e-10	-0.533912	0.000200052	-1.19804e-10	-0.533928
128432343	chr11:128432343:C:A	2.36481e-05	-1.19804e-10	-0.930615	0.000156081	-1.19804e-10	-0.780771	0.000156296	-1.19804e-10	-0.780757
128432456	chr11:128432456:C:T	1.65047e-05	-1.19804e-10	-1.29026	9.89378e-05	-1.19804e-10	-1.23665	9.90723e-05	-1.19804e-10	-1.23666
128432883	chr11:128432883:T:C	1.65615e-05	-1.19804e-10	-1.28682	9.93766e-05	-1.19804e-10	-1.23223	9.95116e-05	-1.19804e-10	-1.23223
128432998	chr11:128432998:A:T	2.43665e-05	-1.19804e-10	-0.900688	0.000163941	-1.19804e-10	-0.731639	0.000164164	-1.19804e-10	-0.731639
128433009	chr11:128433009:G:T	2.43665e-05	-1.19804e-10	-0.900688	0.000163941	-1.19804e-10	-0.731639	0.000164164	-1.19804e-10	-0.731639
128433653	chr11:128433653:C:T	1.40179e-05	-1.42747	-0.0260959	6.56461e-05	-1.05296	-0.593905	6.57499e-05	-1.05294	-0.59371
128433840	chr11:128433840:A:G	2.7209e-05	-0.236534	-0.553818	4.22678e-05	-1.43012	-0.656996	4.23176e-05	-1.43013	-0.657174
128433970	chr11:128433970:G:A	1.70226e-05	-1.19804e-10	-1.25936	0.000100713	-1.19804e-10	-1.21887	0.000100845	-1.19804e-10	-1.21893
128434365	chr11:128434365:C:T	4.89569e-06	-1.57453	-0.931015	2.40551e-05	-1.58173	-1.06907	2.40894e-05	-1.58172	-1.06902
128434869	chr11:128434869:G:A	4.79737e-06	-1.56198	-0.963852	2.36415e-05	-1.57083	-1.09731	2.36752e-05	-1.57082	-1.09726
128435566	chr11:128435566:T:G	3.68622e-05	-1.19804e-10	-0.486711	0.000258336	-1.19804e-10	-0.276886	0.000258686	-1.19804e-10	-0.276892
128435676	chr11:128435676:G:T	7.34338e-06	-1.51776	-0.582344	3.32332e-05	-1.52211	-0.80549	3.32789e-05	-1.52209	-0.805498
128435848	chr11:128435848:CT:C	3.2118e-05	-1.19804e-10	-0.624483	0.000161154	-1.19804e-10	-0.748785	0.000161367	-1.19804e-10	-0.748825
128435976	chr11:128435976:G:A	6.6779e-06	-1.59913	-0.595965	3.42416e-05	-1.10402	-1.19368	3.42915e-05	-1.10405	-1.19356
128435977	chr11:128435977:C:A	6.88881e-06	-1.59979	-0.564207	3.4455e-05	-1.11311	-1.17839	3.45054e-05	-1.11313	-1.17826
128436021	chr11:128436021:A:T	3.53581e-06	-1.47656	-1.3544	1.85724e-05	-1.53982	-1.36964	1.85974e-05	-1.53984	-1.36964
128436048	chr11:128436048:G:A	4.75491e-06	-1.55809	-0.976629	2.34737e-05	-1.56745	-1.10782	2.35072e-05	-1.56744	-1.10776
128436125	chr11:128436125:G:A	0.000182064	1.94181	-0.831346	5.34248e-05	-0.881291	-0.971579	5.34966e-05	-0.88122	-0.97167
128436652	chr11:128436652:C:A	2.69027e-05	-1.19804e-10	-0.801671	0.000175025	-1.19804e-10	-0.666216	0.000175264	-1.19804e-10	-0.666215
128437423	chr11:128437423:C:A	3.15966e-05	-1.19804e-10	-0.640848	0.000207716	-1.19804e-10	-0.494972	0.000208	-1.19804e-10	-0.494971
128437532	chr11:128437532:C:T	1.8059e-05	-1.19804e-10	-1.20026	0.000110841	-1.19804e-10	-1.12305	0.000110992	-1.19804e-10	-1.12305
128437605	chr11:128437605:A:G	4.85213e-06	-1.53804	-0.976444	2.60479e-05	-1.51082	-1.06039	2.60815e-05	-1.51082	-1.06046
128437752	chr11:128437752:TCAAA:T	1.75774e-05	-1.19804e-10	-1.22729	0.000107498	-1.19804e-10	-1.15368	0.000107643	-1.19804e-10	-1.15369
128437919	chr11:128437919:T:C	0.00845122	4.81552	0.132652	3.7131e-05	-1.24969	-0.967006	3.71836e-05	-1.24973	-0.966904
128438007	chr11:128438007:T:C	1.94864e-05	-1.19804e-10	-1.12418	0.00013124	-1.19804e-10	-0.954119	0.000131414	-1.19804e-10	-0.954155
128438466	chr11:128438466:T:C	3.40692e-06	-1.54703	-1.32106	2.3353e-05	-1.50859	-1.17183	2.33833e-05	-1.5086	-1.17188
128438481	chr11:128438481:C:A	1.25165e-05	-1.56685	-3.62583e-10	7.31898e-05	-1.53809	-3.62583e-10	7.32903e-05	-1.53808	-3.62583e-10
128438518	chr11:128438518:G:A	1.65649e-05	-1.19804e-10	-1.28661	9.94035e-05	-1.19804e-10	-1.23196	9.95386e-05	-1.19804e-10	-1.23196
128438934	chr11:128438934:T:A	1.90831e-05	-1.19804e-10	-1.1451	0.000102952	-1.19804e-10	-1.19689	0.000103095	-1.19804e-10	-1.19686
128439096	chr11:128439096:TGAAG:T	3.31903e-06	-1.5556	-1.33862	2.27488e-05	-1.49664	-1.20999	2.27785e-05	-1.49666	-1.21003
128439285	chr11:128439285:C:T	1.58057e-05	-1.19804e-10	-1.33353	8.83839e-05	-1.19804e-10	-1.34946	8.85058e-05	-1.19804e-10	-1.34944
128439540	chr11:128439540:C:T	7.3288e-05	0.200499	-3.62583e-10	0.000108948	-1.14028	-3.62583e-10	0.000109093	-1.14031	-3.62583e-10
128439830	chr11:128439830:A:G	3.79055e-05	-1.19804e-10	-0.458801	0.00018846	-1.19804e-10	-0.592263	0.000188735	-1.19804e-10	-0.592163
128440094	chr11:128440094:G:A	3.63852e-05	-1.19804e-10	-0.499736	0.000181456	-1.19804e-10	-0.630134	0.000181721	-1.19804e-10	-0.630034
128440451	chr11:128440451:G:A	0.00436191	5.44644	-1.15968	0.000110351	-0.375896	-0.751587	0.000110463	-0.376034	-0.751791
128440735	chr11:128440735:A:C	1.57269e-05	-1.35502	0.0164985	5.61025e-05	-1.18933	-0.61464	5.6183e-05	-1.18926	-0.614636
128440758	chr11:128440758:A:G	1.75418e-05	-1.19804e-10	-1.22931	0.000107229	-1.19804e-10	-1.15618	0.000107374	-1.19804e-10	-1.15619
128440875	chr11:128440875:C:T	1.79187e-05	-1.41937	0.211313	7.89116e-05	-1.03834	-0.42448	7.9039e-05	-1.03831	-0.424252
128440905	chr11:128440905:G:A	1.27001e-05	-1.55229	-3.62583e-10	6.86566e-05	-1.60203	-3.62583e-10	6.87501e-05	-1.60203	-3.62583e-10
128441561	chr11:128441561:C:T	1.59925e-05	-1.19804e-10	-1.32178	8.88724e-05	-1.19804e-10	-1.34394	8.89935e-05	-1.19804e-10	-1.34394
128441674	chr11:128441674:A:G	1.54228e-05	-1.35805	-3.62583e-10	6.87345e-05	-1.60089	-3.62583e-10	6.8828e-05	-1.6009	-3.62583e-10
128441875	chr11:128441875:G:A	1.68288e-05	-1.27081	-3.62583e-10	6.87016e-05	-1.60137	-3.62583e-10	6.87952e-05	-1.60137	-3.62583e-10
128442298	chr11:128442298:A:G	0.000478713	2.0772	-3.62583e-10	0.000149034	-0.826975	-3.62583e-10	0.000149248	-0.826896	-3.62583e-10
128442502	chr11:128442502:A:AT	0.0255933	6.05619	-3.62583e-10	0.000138454	-0.900605	-3.62583e-10	0.000138633	-0.900676	-3.62583e-10
128442911	chr11:128442911:C:T	1.68217e-05	-1.27123	-3.62583e-10	6.86996e-05	-1.6014	-3.62583e-10	6.87933e-05	-1.6014	-3.62583e-10
128443375	chr11:128443375:A:T	0.026113	6.07629	-3.62583e-10	0.000369648	0.0814062	-3.62583e-10	0.000370129	0.0813451	-3.62583e-10
128443816	chr11:128443816:G:A	1.2661e-05	-1.55537	-3.62583e-10	7.13083e-05	-1.56413	-3.62583e-10	7.14064e-05	-1.56412	-3.62583e-10
128443857	chr11:128443857:T:C	2.62278e-05	-1.19804e-10	-0.827078	0.000136667	-1.19804e-10	-0.9136	0.000136865	-1.19804e-10	-0.913514
128444529	chr11:128444529:A:G	1.51004e-05	-1.37917	-3.62583e-10	6.90808e-05	-1.59587	-3.62583e-10	6.91746e-05	-1.59587	-3.62583e-10
128445149	chr11:128445149:C:T	1.26874e-05	-1.55329	-3.62583e-10	7.3883e-05	-1.52866	-3.62583e-10	7.39839e-05	-1.52866	-3.62583e-10
128446794	chr11:128446794:G:A	6.59892e-05	-1.19804e-10	0.0955925	0.000334483	-1.19804e-10	-0.0185601	0.000334973	-1.19804e-10	-0.0184569
128447581	chr11:128447581:G:A	1.37183e-05	-1.42131	-0.0538528	6.49031e-05	-1.04159	-0.616664	6.50054e-05	-1.04156	-0.616474
128447702	chr11:128447702:A:G	5.20357e-06	-1.60204	-0.842513	2.41262e-05	-1.49724	-1.1506	2.41615e-05	-1.49722	-1.15052
128447705	chr11:128447705:G:A	3.90142e-05	-1.19804e-10	-0.429973	0.000193544	-1.19804e-10	-0.56564	0.000193828	-1.19804e-10	-0.565538
128447862	chr11:128447862:A:G	1.45239e-05	-1.4181	-3.62583e-10	7.74277e-05	-1.4818	-3.62583e-10	7.75314e-05	-1.48182	-3.62583e-10
128448162	chr11:128448162:G:T	4.53209e-05	-0.280131	-3.62583e-10	0.000171284	-0.687824	-3.62583e-10	0.00017154	-0.687691	-3.62583e-10
128448417	chr11:128448417:CAG:C	0.0135324	5.32269	0.0962497	4.17196e-05	-1.11281	-0.987362	4.17781e-05	-1.11287	-0.987263
128448626	chr11:128448626:G:T	1.67909e-05	-1.19804e-10	-1.27306	9.25168e-05	-1.19804e-10	-1.30376	9.26427e-05	-1.19804e-10	-1.30376
128448708	chr11:128448708:G:C	3.08799e-05	-1.19804e-10	-0.663794	0.000155551	-1.19804e-10	-0.784171	0.000155757	-1.19804e-10	-0.78421
128449251	chr11:128449251:A:G	2.09233e-05	0.300676	-1.35371	2.54702e-05	-1.26018	-1.33345	2.55036e-05	-1.26029	-1.3334
128449511	chr11:128449511:C:T	2.04747e-05	-1.19804e-10	-1.07471	0.000139688	-1.19804e-10	-0.891734	0.000139874	-1.19804e-10	-0.891769
128449644	chr11:128449644:G:C	3.44116e-05	-1.19804e-10	-0.555506	0.000171065	-1.19804e-10	-0.689102	0.000171289	-1.19804e-10	-0.689154
128449900	chr11:128449900:C:T	4.82785e-06	-1.57022	-0.94928	2.37486e-05	-1.57813	-1.08549	2.37825e-05	-1.57812	-1.08544
128449911	chr11:128449911:G:C	1.41477e-05	-1.49033	0.0459757	6.09899e-05	-1.1686	-0.551833	6.10873e-05	-1.16858	-0.551624
128450177	chr11:128450177:C:T	0.0111857	5.3045	-0.0760042	3.80774e-05	-1.11843	-1.0731	3.81303e-05	-1.11848	-1.07301
128450242	chr11:128450242:G:A	5.22463e-06	-1.55921	-0.8813	2.53875e-05	-1.56845	-1.02844	2.54239e-05	-1.56843	-1.02838
128450484	chr11:128450484:A:G	5.84255e-05	-1.19804e-10	-0.0261466	0.000364948	-1.19804e-10	0.0686075	0.000365436	-1.19804e-10	0.0685828
128450804	chr11:128450804:C:T	1.36688e-05	-1.48027	0.00148247	6.02026e-05	-1.14811	-0.58532	6.02984e-05	-1.14809	-0.585116
128451101	chr11:128451101:G:A	3.29271e-05	-1.19804e-10	-0.599601	0.000166	-1.19804e-10	-0.71916	0.00016624	-1.19804e-10	-0.719072
128451964	chr11:128451964:G:A	1.95429e-05	-1.19804e-10	-1.12129	0.000104552	-1.19804e-10	-1.18146	0.000104691	-1.19804e-10	-1.18149
128452317	chr11:128452317:A:G	4.06264e-05	0.948767	-1.33825	3.49656e-05	-0.920128	-1.35665	3.50065e-05	-0.92029	-1.35668
128452707	chr11:128452707:G:A	1.83526e-05	-0.0933728	-1.09076	0.000110496	0.139564	-1.26573	0.000110643	0.139519	-1.26572
128452727	chr11:128452727:T:C	4.55509e-06	-1.29268	-1.28497	1.95697e-05	-1.60065	-1.25651	1.95975e-05	-1.60065	-1.25645
128452828	chr11:128452828:G:A	5.0438e-06	-1.52098	-0.954756	2.41059e-05	-1.53348	-1.11521	2.41408e-05	-1.53345	-1.11515
128453038	chr11:128453038:CA:C	3.74891e-05	-1.19804e-10	-0.469847	0.000185262	-1.19804e-10	-0.609374	0.000185506	-1.19804e-10	-0.609422
128453229	chr11:128453229:T:C	7.79392e-06	-1.56157	-0.478982	6.19222e-05	-1.5928	-0.112463	6.2002e-05	-1.59279	-0.112545
128454391	chr11:128454391:G:A	1.54517e-05	-1.19804e-10	-1.35618	9.07528e-05	-1.19804e-10	-1.32301	9.08747e-05	-1.19804e-10	-1.32303
128454935	chr11:128454935:C:T	3.69197e-05	-1.19804e-10	-0.485155	0.00018271	-1.19804e-10	-0.623245	0.00018295	-1.19804e-10	-0.623295
128455456	chr11:128455456:C:A	2.77365e-05	-1.19804e-10	-0.771151	0.000145365	-1.19804e-10	-0.851897	0.00014556	-1.19804e-10	-0.851922
128455480	chr11:128455480:A:C	1.18402e-05	-1.51821	-0.104192	5.20997e-05	-1.21365	-0.664335	5.21827e-05	-1.21363	-0.664128
128455490	chr11:128455490:T:A	9.69285e-06	-1.57247	-0.25004	3.52853e-05	-1.5973	-0.670378	3.5333e-05	-1.59731	-0.670376
128455658	chr11:128455658:T:C	0.0880479	6.41246	0.87928	8.95799e-05	-0.729407	-0.606609	8.97159e-05	-0.729419	-0.60644
128455812	chr11:128455812:G:A	6.14746e-06	-1.54123	-0.73663	3.07141e-05	-1.25477	-1.15165	3.07594e-05	-1.25476	-1.15156
128455833	chr11:128455833:T:C	0.0194377	6.33442	-0.553342	0.000180279	0.174765	-0.811408	0.00018048	0.174721	-0.811606
128455891	chr11:128455891:A:T	0.000472916	2.06502	-3.62583e-10	0.00120345	1.2618	-3.62583e-10	0.00120522	1.26191	-3.62583e-10
128456155	chr11:128456155:A:G	0.0184758	5.22807	0.502247	0.000123434	-0.541931	-0.473507	0.000123601	-0.541976	-0.47347
128456175	chr11:128456175:G:A	0.000494	2.10864	-3.62583e-10	0.00125086	1.30044	-3.62583e-10	0.0012527	1.30055	-3.62583e-10
128456506	chr11:128456506:T:C	3.53788e-05	0.82914	-1.35693	3.34192e-05	-0.993884	-1.32813	3.34618e-05	-0.994003	-1.3281
128456527	chr11:128456527:G:A	3.94072e-05	-1.19804e-10	-0.41995	0.000194038	-1.19804e-10	-0.56309	0.000194293	-1.19804e-10	-0.563142
128456568	chr11:128456568:C:T	0.000174283	2.13288	-1.0661	2.90913e-05	-1.20408	-1.25663	2.91327e-05	-1.20401	-1.25663
128456676	chr11:128456676:C:T	2.3455e-05	-1.19804e-10	-0.938817	0.000156865	-1.19804e-10	-0.775762	0.000157083	-1.19804e-10	-0.775733
128456707	chr11:128456707:CAA:C	0.000275776	2.42532	-0.899627	3.84085e-05	-1.08955	-1.09332	3.84626e-05	-1.08947	-1.09335
128457186	chr11:128457186:T:C	1.95214e-05	-1.19804e-10	-1.12239	0.000123469	-1.19804e-10	-1.01515	0.000123636	-1.19804e-10	-1.01517
128457272	chr11:128457272:T:C	1.73328e-05	-1.19804e-10	-1.2413	0.000105285	-1.19804e-10	-1.17448	0.000105428	-1.19804e-10	-1.17448
128457580	chr11:128457580:A:C	4.39398e-05	-1.19804e-10	-0.311077	0.000225093	-1.19804e-10	-0.414634	0.000225404	-1.19804e-10	-0.414613
128457948	chr11:128457948:C:T	1.28334e-05	-1.54185	-3.62583e-10	7.06187e-05	-1.57385	-3.62583e-10	7.07142e-05	-1.57386	-3.62583e-10
128458429	chr11:128458429:C:T	1.81881e-05	-1.19804e-10	-1.19313	0.000113803	-1.19804e-10	-1.09668	0.000113952	-1.19804e-10	-1.09673
128458561	chr11:128458561:T:A	3.47938e-05	-1.19804e-10	-0.544458	0.000235408	-1.19804e-10	-0.369824	0.000235733	-1.19804e-10	-0.369809
128459018	chr11:128459018:G:A	0.37619	9.79096	-1.04701	0.000114144	0.265737	-1.35942	0.000114298	0.265697	-1.35939
128459064	chr11:128459064:C:T	4.24607e-06	-1.37019	-1.27771	1.80606e-05	-1.5998	-1.33762	1.80853e-05	-1.5998	-1.3376
128459379	chr11:128459379:A:G	1.88183e-05	-1.15907	-3.62583e-10	0.000171204	-0.688292	-3.62583e-10	0.000171458	-0.688172	-3.62583e-10
128460591	chr11:128460591:G:C	1.54638e-05	-1.19804e-10	-1.3554	8.69654e-05	-1.19804e-10	-1.36564	8.70843e-05	-1.19804e-10	-1.36563
128460625	chr11:128460625:T:C	0.225359	6.64801	1.58354	0.000149253	-0.63407	-0.191433	0.000149476	-0.634082	-0.191287
128460792	chr11:128460792:T:G	1.74128e-05	-1.19804e-10	-1.23669	0.000105878	-1.19804e-10	-1.16886	0.000106022	-1.19804e-10	-1.16886
128461535	chr11:128461535:A:G	2.41491e-05	-1.19804e-10	-0.909651	0.00012756	-1.19804e-10	-0.982556	0.000127745	-1.19804e-10	-0.982474
128461544	chr11:128461544:A:C	2.41947e-05	-1.19804e-10	-0.907764	0.000127778	-1.19804e-10	-0.980855	0.000127962	-1.19804e-10	-0.980773
128461688	chr11:128461688:G:A	4.93702e-05	-1.19804e-10	-0.194551	0.000251821	-1.19804e-10	-0.302428	0.00025217	-1.19804e-10	-0.302402
128462078	chr11:128462078:T:C	1.98582e-05	-1.19804e-10	-1.10528	0.000117418	-1.19804e-10	-1.06541	0.000117575	-1.19804e-10	-1.06543
128462740	chr11:128462740:A:G	2.7472e-05	-1.19804e-10	-0.780731	0.000173301	-1.19804e-10	-0.676118	0.000173538	-1.19804e-10	-0.676112
128463121	chr11:128463121:CAT:C	0.00206733	4.86377	-1.32366	8.18665e-05	-0.0754799	-1.35058	8.19856e-05	-0.0753839	-1.35058
128463160	chr11:128463160:C:T	1.69614e-05	-0.401012	-0.861948	4.27864e-05	-1.15583	-0.919095	4.28455e-05	-1.15574	-0.919162
128463314	chr11:128463314:G:T	2.82916e-05	-1.19804e-10	-0.751334	0.00018724	-1.19804e-10	-0.598754	0.000187491	-1.19804e-10	-0.598777
128463320	chr11:128463320:T:C	1.61284e-05	-0.100988	-1.21233	3.11251e-05	-1.18304	-1.21009	3.11658e-05	-1.18299	-1.2102
128463377	chr11:128463377:T:C	1.91117e-05	-1.52716	0.383566	9.87007e-05	-1.49715	0.258094	9.88209e-05	-1.49715	0.257954
128463379	chr11:128463379:G:T	1.52904e-05	-1.19804e-10	-1.36668	8.66266e-05	-1.19804e-10	-1.36954	8.67445e-05	-1.19804e-10	-1.36954
128463608	chr11:128463608:T:C	6.20964e-05	1.26356	-1.22877	6.03878e-05	-0.708987	-1.02137	6.04736e-05	-0.708974	-1.02133
128463698	chr11:128463698:G:A	3.09275e-05	-1.19804e-10	-0.662253	0.000127414	-1.19804e-10	-0.983703	0.000127586	-1.19804e-10	-0.983714
128463910	chr11:128463910:A:G	5.02379e-06	-1.20231	-1.2774	2.60555e-05	-1.32125	-1.24967	2.60938e-05	-1.32115	-1.24966
128463980	chr11:128463980:G:A	4.00994e-06	-1.39176	-1.31336	1.80433e-05	-1.57388	-1.3645	1.80678e-05	-1.5739	-1.36448
128464298	chr11:128464298:CAG:C	2.71805e-05	-1.19804e-10	-0.7914	0.000139061	-1.19804e-10	-0.896235	0.000139245	-1.19804e-10	-0.896274
128464465	chr11:128464465:G:A	7.52051e-06	-1.01126	-1.06501	5.05953e-05	-0.888039	-1.01925	5.06625e-05	-0.888038	-1.01928
128464606	chr11:128464606:G:A	3.91047e-05	-1.19804e-10	-0.427656	0.000206793	-1.19804e-10	-0.499428	0.000207096	-1.19804e-10	-0.499327
128465271	chr11:128465271:G:A	1.55508e-05	-1.19804e-10	-1.34979	8.66527e-05	-1.19804e-10	-1.36924	8.67706e-05	-1.19804e-10	-1.36924
128465563	chr11:128465563:A:C	5.73707e-05	-1.19804e-10	-0.0443651	0.000273886	-1.19804e-10	-0.218436	0.000274245	-1.19804e-10	-0.218485
128465762	chr11:128465762:G:A	3.7473e-06	-1.4676	-1.30527	1.91371e-05	-1.5501	-1.32941	1.91641e-05	-1.55011	-1.32935
128466142	chr11:128466142:G:A	0.00160007	4.64159	-1.35768	5.6677e-05	-0.673025	-1.12075	5.67496e-05	-0.672989	-1.12087
128466149	chr11:128466149:G:C	2.60853e-05	0.346867	-1.17939	3.16563e-05	-1.16705	-1.20916	3.16997e-05	-1.16714	-1.20906
128466155	chr11:128466155:C:T	2.83951e-05	-1.19804e-10	-0.747681	0.000186167	-1.19804e-10	-0.604505	0.000186415	-1.19804e-10	-0.604534
128466591	chr11:128466591:T:C	7.02261e-06	-0.877084	-1.26768	1.8642e-05	-1.58651	-1.31922	1.86687e-05	-1.5865	-1.31916
128466619	chr11:128466619:A:G	6.19433e-06	-0.901815	-1.36845	2.23583e-05	-1.36484	-1.35911	2.23895e-05	-1.36482	-1.3591
128466759	chr11:128466759:A:G	2.17346e-05	-0.0138626	-1.00113	3.6867e-05	-1.16904	-1.05479	3.69201e-05	-1.16907	-1.05468
128466932	chr11:128466932:G:A	1.69331e-05	-1.19804e-10	-1.26463	9.9225e-05	-1.19804e-10	-1.23376	9.93567e-05	-1.19804e-10	-1.23379
128467508	chr11:128467508:TC:T	1.86896e-05	-1.16593	-3.62583e-10	8.32848e-05	-1.40888	-3.62583e-10	8.33998e-05	-1.40886	-3.62583e-10
128467750	chr11:128467750:G:A	1.5472e-05	-1.19804e-10	-1.35487	8.69677e-05	-1.19804e-10	-1.36561	8.70858e-05	-1.19804e-10	-1.36561
128468102	chr11:128468102:A:G	3.29425e-05	-0.629984	0.0308495	0.000109042	-1.18252	0.0431076	0.000109178	-1.18249	0.0429655
128468236	chr11:128468236:A:C	5.92907e-06	-0.96288	-1.35115	2.14915e-05	-1.39899	-1.36449	2.15212e-05	-1.39897	-1.3645
128468721	chr11:128468721:C:T	2.60168e-05	-1.19804e-10	-0.835157	0.000163171	-1.19804e-10	-0.73635	0.000163394	-1.19804e-10	-0.736341
128468874	chr11:128468874:T:A	0.00137671	4.45196	-1.31841	5.42092e-05	-0.545361	-1.29293	5.42806e-05	-0.545377	-1.29296
128469280	chr11:128469280:C:A	4.12626e-06	-1.34877	-1.32775	2.02954e-05	-1.50977	-1.31098	2.03215e-05	-1.5098	-1.31103
128469624	chr11:128469624:C:T	1.26584e-05	-1.55557	-3.62583e-10	6.88456e-05	-1.59928	-3.62583e-10	6.89398e-05	-1.59927	-3.62583e-10
128469867	chr11:128469867:T:C	0.00155026	4.61479	-1.36251	6.023e-05	-0.569996	-1.16298	6.03063e-05	-0.569991	-1.16308
128469894	chr11:128469894:A:C	0.00139475	4.51547	-1.3689	5.52894e-05	-0.609429	-1.20914	5.53601e-05	-0.609423	-1.20922
128469929	chr11:128469929:C:G	0.000158462	2.34128	-1.36967	6.0486e-05	-0.381078	-1.34766	6.05642e-05	-0.381173	-1.34763
128470292	chr11:128470292:G:A	2.2492e-05	-1.19804e-10	-0.98074	0.00014282	-1.19804e-10	-0.869562	0.000143009	-1.19804e-10	-0.869598
128470452	chr11:128470452:T:C	6.31275e-06	-1.16116	-1.09017	2.49865e-05	-1.49411	-1.1187	2.502e-05	-1.49409	-1.11874
128470691	chr11:128470691:T:C	1.52469e-05	-1.19804e-10	-1.36952	8.68123e-05	-1.19804e-10	-1.3674	8.69308e-05	-1.19804e-10	-1.36739
128470923	chr11:128470923:A:G	1.52554e-05	-1.19804e-10	-1.36897	8.6712e-05	-1.19804e-10	-1.36855	8.68303e-05	-1.19804e-10	-1.36855
128471593	chr11:128471593:T:C	4.05309e-06	-1.32608	-1.36834	1.94818e-05	-1.49649	-1.36518	1.95075e-05	-1.49652	-1.36519
128471837	chr11:128471837:T:C	4.40649e-05	-1.19804e-10	-0.308236	0.000206428	-1.19804e-10	-0.501195	0.000206755	-1.19804e-10	-0.500975
128472039	chr11:128472039:T:C	1.21823e-05	-1.59391	-3.62583e-10	6.87047e-05	-1.60133	-3.62583e-10	6.87978e-05	-1.60134	-3.62583e-10
128472409	chr11:128472409:A:C	3.38304e-06	-1.54468	-1.33045	1.97519e-05	-1.49811	-1.34979	1.97803e-05	-1.49807	-1.34975
128473049	chr11:128473049:G:A	7.52389e-06	-1.09574	-0.980072	3.74245e-05	-1.12005	-1.08877	3.74809e-05	-1.11998	-1.0887
128473062	chr11:128473062:A:G	5.12034e-06	-1.19602	-1.26466	2.27393e-05	-1.41725	-1.2898	2.27686e-05	-1.41728	-1.28984
128473267	chr11:128473267:G:A	5.0361e-06	-1.28331	-1.19395	2.29288e-05	-1.47247	-1.22629	2.2958e-05	-1.4725	-1.22634
128474976	chr11:128474976:C:G	2.41179e-05	-1.58591	0.674967	0.00010647	-1.59604	0.432753	0.000106601	-1.59604	0.43262
128475708	chr11:128475708:C:T	0.000107551	0.584069	-3.62583e-10	0.00101383	1.09034	-3.62583e-10	0.00101517	1.0903	-3.62583e-10
128475792	chr11:128475792:C:T	2.05269e-05	-1.19804e-10	-1.07216	0.000108379	-1.19804e-10	-1.14551	0.000108523	-1.19804e-10	-1.14554
128476311	chr11:128476311:G:T	1.64928e-05	-1.19804e-10	-1.29098	9.11195e-05	-1.19804e-10	-1.31897	9.12438e-05	-1.19804e-10	-1.31897
128476494	chr11:128476494:T:C	4.13646e-06	-1.30856	-1.3655	1.96119e-05	-1.48652	-1.36849	1.96381e-05	-1.48655	-1.36848
128476670	chr11:128476670:G:A	2.26665e-05	-1.49613	0.523126	0.000108871	-1.45844	0.317457	0.000109006	-1.45844	0.317335
128476754	chr11:128476754:G:A	2.29709e-05	-1.19804e-10	-0.95967	0.000119835	-1.19804e-10	-1.04503	0.000119995	-1.19804e-10	-1.04506
128476898	chr11:128476898:T:C	2.48082e-05	-1.19601	0.313282	9.65165e-05	-1.22287	-0.0385642	9.66699e-05	-1.2228	-0.0384046
128477145	chr11:128477145:G:A	1.03937e-05	-0.581197	-1.1715	3.38514e-05	-1.14618	-1.16299	3.38948e-05	-1.14615	-1.1631
128477828	chr11:128477828:T:C	2.22453e-05	-1.60161	0.609847	0.000101019	-1.60151	0.385668	0.000101145	-1.60151	0.385554
128478055	chr11:128478055:C:T	1.76217e-05	-1.19804e-10	-1.22477	0.000112267	-1.19804e-10	-1.11026	0.000112422	-1.19804e-10	-1.11025
128479013	chr11:128479013:C:T	5.42266e-05	-1.19804e-10	-0.100727	0.000249164	-1.19804e-10	-0.313035	0.000249563	-1.19804e-10	-0.312794
128479409	chr11:128479409:T:C	1.52954e-05	-1.19804e-10	-1.36634	8.6616e-05	-1.19804e-10	-1.36966	8.6734e-05	-1.19804e-10	-1.36966
128479535	chr11:128479535:T:C	0.00164635	4.66577	-1.35336	6.81563e-05	-0.473339	-1.136	6.82416e-05	-0.473353	-1.1361
128480176	chr11:128480176:C:T	4.24721e-06	-1.28506	-1.36257	2.02428e-05	-1.4687	-1.35465	2.02692e-05	-1.46873	-1.35467
128480366	chr11:128480366:T:C	2.81277e-05	-1.60131	0.844168	0.000125695	-1.60176	0.604477	0.000125849	-1.60176	0.604339
128480568	chr11:128480568:G:A	1.5713e-05	-1.19804e-10	-1.33941	8.77516e-05	-1.19804e-10	-1.35664	8.78704e-05	-1.19804e-10	-1.35664
128480653	chr11:128480653:G:A	1.94022e-05	-1.19804e-10	-1.12851	0.000117696	-1.19804e-10	-1.06305	0.000117855	-1.19804e-10	-1.06305
128480758	chr11:128480758:T:C	7.20112e-05	1.14432	-0.961396	6.37157e-05	-0.695626	-0.981089	6.38148e-05	-0.695505	-0.981017
128480791	chr11:128480791:C:T	3.2695e-06	-1.55648	-1.35279	1.9036e-05	-1.5244	-1.36041	1.90612e-05	-1.52443	-1.36042
128480851	chr11:128480851:A:G	9.2002e-06	-0.545936	-1.32874	2.87701e-05	-1.12436	-1.34745	2.881e-05	-1.12432	-1.34746
128481131	chr11:128481131:C:T	2.57181e-05	-1.19804e-10	-0.846703	0.00013113	-1.19804e-10	-0.954957	0.000131304	-1.19804e-10	-0.95499
128481155	chr11:128481155:CT:C	0.00054404	2.26922	-0.0640998	0.00010605	-0.636641	-0.530596	0.000106217	-0.636589	-0.530435
128481247	chr11:128481247:G:T	5.21862e-05	1.19203	-1.33111	8.51675e-05	-0.0597662	-1.32676	8.52871e-05	-0.0596811	-1.3268
128481922	chr11:128481922:G:A	6.8359e-06	-0.897911	-1.2738	2.52319e-05	-1.33664	-1.2664	2.52648e-05	-1.33662	-1.26648
128482112	chr11:128482112:T:A	3.37543e-05	-1.19804e-10	-0.57479	0.000189912	-1.19804e-10	-0.584586	0.000190183	-1.19804e-10	-0.584521
128482139	chr11:128482139:C:T	4.20387e-05	-1.19804e-10	-0.355309	0.000192665	-1.19804e-10	-0.570194	0.000192933	-1.19804e-10	-0.570165
128482180	chr11:128482180:T:C	2.24585e-05	-1.19804e-10	-0.982229	0.000125303	-1.19804e-10	-1.00041	0.00012547	-1.19804e-10	-1.00044
128482467	chr11:128482467:G:A	2.55969e-05	-0.162202	-0.689226	5.64649e-05	-1.12682	-0.670707	5.65325e-05	-1.12679	-0.670901
128482633	chr11:128482633:C:T	4.03343e-05	-1.19804e-10	-0.396695	0.000214524	-1.19804e-10	-0.462724	0.000214799	-1.19804e-10	-0.462803
128482806	chr11:128482806:G:A	2.16909e-05	-1.19804e-10	-1.01701	0.000116042	-1.19804e-10	-1.07719	0.000116206	-1.19804e-10	-1.07714
128483112	chr11:128483112:C:T	0.000103009	0.0126176	0.528303	0.00020124	-0.952901	0.426254	0.000201524	-0.952852	0.426254
128483276	chr11:128483276:T:C	7.51667e-06	-0.925542	-1.15123	2.48902e-05	-1.49718	-1.11949	2.49254e-05	-1.49717	-1.11944
128483302	chr11:128483302:A:G	1.58623e-05	-1.19804e-10	-1.32995	9.27824e-05	-1.19804e-10	-1.30089	9.29068e-05	-1.19804e-10	-1.30091
128484044	chr11:128484044:A:C	1.73121e-05	-1.19804e-10	-1.24249	9.40305e-05	-1.19804e-10	-1.28753	9.41594e-05	-1.19804e-10	-1.28752
128484217	chr11:128484217:C:T	1.56275e-05	-1.19804e-10	-1.34486	8.7585e-05	-1.19804e-10	-1.35854	8.77045e-05	-1.19804e-10	-1.35853
128484384	chr11:128484384:G:A	1.5603e-05	-1.19804e-10	-1.34643	8.98219e-05	-1.19804e-10	-1.33332	8.9944e-05	-1.19804e-10	-1.33332
128484465	chr11:128484465:T:C	1.72193e-05	-0.379979	-0.867887	5.28998e-05	-1.04784	-0.814906	5.29567e-05	-1.04791	-0.815126
128484477	chr11:128484477:T:C	2.68609e-05	0.55893	-1.36216	4.82188e-05	-0.593645	-1.36175	4.82899e-05	-0.593523	-1.36176
128485181	chr11:128485181:G:C	1.53457e-05	-1.19804e-10	-1.36306	8.75347e-05	-1.19804e-10	-1.35911	8.76537e-05	-1.19804e-10	-1.35911
128485335	chr11:128485335:T:C	9.3334e-06	-1.18527	-0.67503	4.2354e-05	-1.53511	-0.549978	4.24157e-05	-1.53515	-0.549836
128485376	chr11:128485376:C:T	1.8194e-05	-0.422692	-0.770112	5.7238e-05	-1.07662	-0.707312	5.72984e-05	-1.07668	-0.707556
128485423	chr11:128485423:A:C	3.03575e-05	-1.5462	0.865346	0.000235721	-1.49698	1.12848	0.000236066	-1.49693	1.12853
128485560	chr11:128485560:G:C	9.0234e-06	-1.17773	-0.716342	4.06774e-05	-1.53182	-0.593651	4.07365e-05	-1.53187	-0.593511
128485731	chr11:128485731:A:T	2.77685e-05	-1.53639	0.766398	0.000215199	-1.48377	1.02418	0.000215514	-1.48371	1.02423
128485964	chr11:128485964:T:C	1.92557e-05	-0.36844	-0.76765	5.94902e-05	-1.04034	-0.704991	5.95528e-05	-1.04041	-0.705236
128486833	chr11:128486833:A:C	1.05027e-05	-0.386376	-1.35589	2.62688e-05	-1.1973	-1.36546	2.63064e-05	-1.19723	-1.36547
128487785	chr11:128487785:A:G	1.5675e-05	-1.19804e-10	-1.34183	8.88192e-05	-1.19804e-10	-1.34454	8.89401e-05	-1.19804e-10	-1.34454
128488007	chr11:128488007:A:G	1.35993e-05	-0.313192	-1.17069	3.06005e-05	-1.18081	-1.22932	3.06444e-05	-1.18072	-1.22934
128488088	chr11:128488088:T:C	1.61214e-05	-1.19804e-10	-1.31375	8.95416e-05	-1.19804e-10	-1.33644	8.96637e-05	-1.19804e-10	-1.33644
128488207	chr11:128488207:C:T	9.8278e-05	-1.19804e-10	0.493901	0.000501186	-1.19804e-10	0.385832	0.000501931	-1.19804e-10	0.385955
128489676	chr11:128489676:T:A	1.67076e-05	-1.19804e-10	-1.27804	9.91897e-05	-1.19804e-10	-1.23411	9.93241e-05	-1.19804e-10	-1.23412
128489856	chr11:128489856:A:G	2.84496e-05	-1.19804e-10	-0.745766	0.000190967	-1.19804e-10	-0.579044	0.000191231	-1.19804e-10	-0.579026
128490283	chr11:128490283:C:T	1.58481e-05	-0.0432641	-1.28758	3.72757e-05	-0.967185	-1.24562	3.73279e-05	-0.967187	-1.24558
128491274	chr11:128491274:C:A	2.35526e-05	0.0600291	-0.994693	4.43606e-05	-1.04221	-0.99659	4.44096e-05	-1.04229	-0.996763
128491299	chr11:128491299:C:T	1.33188e-05	-0.526947	-0.977776	3.28674e-05	-1.27093	-1.06773	3.29122e-05	-1.27091	-1.06776
128491630	chr11:128491630:G:A	1.52501e-05	-1.19804e-10	-1.36931	8.70694e-05	-1.19804e-10	-1.36444	8.7188e-05	-1.19804e-10	-1.36444
128492315	chr11:128492315:C:T	1.525e-05	-1.19804e-10	-1.36932	8.67489e-05	-1.19804e-10	-1.36813	8.6867e-05	-1.19804e-10	-1.36813
128492521	chr11:128492521:C:T	1.9731e-05	-1.19804e-10	-1.11171	0.000108255	-1.19804e-10	-1.14666	0.000108405	-1.19804e-10	-1.14664
128492793	chr11:128492793:GT:G	1.84857e-05	-1.19804e-10	-1.1769	0.000113392	-1.19804e-10	-1.10029	0.000113539	-1.19804e-10	-1.10036
128492803	chr11:128492803:A:G	1.67223e-05	-1.19804e-10	-1.27715	9.69675e-05	-1.19804e-10	-1.25677	9.70941e-05	-1.19804e-10	-1.25683
128492878	chr11:128492878:A:G	1.56978e-05	-1.19804e-10	-1.34038	8.77923e-05	-1.19804e-10	-1.35617	8.79117e-05	-1.19804e-10	-1.35617
128492914	chr11:128492914:T:C	1.80307e-05	-1.19804e-10	-1.20182	0.000104009	-1.19804e-10	-1.18667	0.000104152	-1.19804e-10	-1.18666
128492941	chr11:128492941:G:C	2.79882e-05	0.0314529	-0.79357	6.03795e-05	-0.910479	-0.820018	6.04526e-05	-0.910496	-0.820151
128493342	chr11:128493342:C:T	4.24841e-05	-1.19804e-10	-0.344768	0.000213753	-1.19804e-10	-0.466327	0.000214076	-1.19804e-10	-0.466177
128493343	chr11:128493343:G:A	3.354e-05	-1.19804e-10	-0.58116	0.000199915	-1.19804e-10	-0.533252	0.000200189	-1.19804e-10	-0.533245
128493462	chr11:128493462:C:T	1.63864e-05	-1.19804e-10	-1.29745	9.27738e-05	-1.19804e-10	-1.30098	9.28998e-05	-1.19804e-10	-1.30099
128494072	chr11:128494072:A:G	5.87827e-06	-1.14784	-1.1748	2.40744e-05	-1.55666	-1.09334	2.41084e-05	-1.55665	-1.09329
128494175	chr11:128494175:G:A	0.000875723	3.89636	-1.21521	0.000176268	0.512302	-1.17144	0.000176513	0.512225	-1.17134
128494499	chr11:128494499:C:T	1.63029e-05	-1.19804e-10	-1.30255	9.23101e-05	-1.19804e-10	-1.30599	9.24356e-05	-1.19804e-10	-1.306
128495613	chr11:128495613:G:A	1.52558e-05	-1.19804e-10	-1.36894	8.66436e-05	-1.19804e-10	-1.36934	8.67616e-05	-1.19804e-10	-1.36934
128495622	chr11:128495622:T:G	1.64579e-05	-1.19804e-10	-1.29309	9.61302e-05	-1.19804e-10	-1.26544	9.62579e-05	-1.19804e-10	-1.26548
128495726	chr11:128495726:AAG:A	7.29142e-05	-1.19804e-10	0.195385	0.000465481	-1.19804e-10	0.311924	0.000466164	-1.19804e-10	0.312031
128495790	chr11:128495790:A:T	6.02815e-06	-1.11471	-1.18275	2.41077e-05	-1.54575	-1.10286	2.41417e-05	-1.54575	-1.10281
128495968	chr11:128495968:T:C	8.40397e-06	-1.56194	-0.403252	4.54373e-05	-1.54457	-0.470238	4.55044e-05	-1.54453	-0.470163
128496037	chr11:128496037:A:C	0.000600048	3.4941	-1.19099	0.000141784	0.267003	-1.14384	0.000141984	0.266934	-1.14373
128496197	chr11:128496197:T:A	1.61918e-05	-1.19804e-10	-1.30939	9.3784e-05	-1.19804e-10	-1.29015	9.39108e-05	-1.19804e-10	-1.29016
128496326	chr11:128496326:T:C	5.84925e-06	-1.13003	-1.19756	2.3566e-05	-1.55068	-1.12066	2.35992e-05	-1.55068	-1.12062
128496631	chr11:128496631:T:C	2.16246e-05	-1.19804e-10	-1.02007	0.000127125	-1.19804e-10	-0.985975	0.000127301	-1.19804e-10	-0.985956
128497009	chr11:128497009:C:G	5.8806e-05	-1.19804e-10	-0.0196548	0.000373287	-1.19804e-10	0.0912012	0.000373839	-1.19804e-10	0.0913188
128497867	chr11:128497867:G:A	6.48763e-06	-1.53598	-0.68802	3.30631e-05	-1.57572	-0.757007	3.311e-05	-1.57574	-0.756935
128497904	chr11:128497904:T:G	0.000307008	2.72871	-1.09574	0.000103637	-0.151603	-1.03864	0.000103786	-0.151663	-1.03851
128498356	chr11:128498356:C:T	0.000323123	2.84378	-1.15965	0.000103415	-0.0824733	-1.10993	0.000103561	-0.0825354	-1.10981
128498435	chr11:128498435:T:C	1.94211e-05	-1.19804e-10	-1.12754	0.00011517	-1.19804e-10	-1.08474	0.000115332	-1.19804e-10	-1.0847
128498843	chr11:128498843:T:C	1.59915e-05	-1.19804e-10	-1.32184	8.81979e-05	-1.19804e-10	-1.35156	8.83189e-05	-1.19804e-10	-1.35155
128499381	chr11:128499381:A:G	6.16917e-06	-1.10644	-1.1679	2.47003e-05	-1.54301	-1.08132	2.47354e-05	-1.54301	-1.08126
128499702	chr11:128499702:C:T	1.65284e-05	-0.467114	-0.821707	4.65074e-05	-1.19952	-0.792014	4.65764e-05	-1.19954	-0.791869
128500159	chr11:128500159:G:C	1.91142e-05	-1.19804e-10	-1.14347	0.000101503	-1.19804e-10	-1.21106	0.000101645	-1.19804e-10	-1.21102
128501135	chr11:128501135:C:T	1.5816e-05	-1.19804e-10	-1.33288	8.96564e-05	-1.19804e-10	-1.33516	8.97784e-05	-1.19804e-10	-1.33516
128501725	chr11:128501725:A:T	1.84234e-05	-1.18028	-3.62583e-10	8.35354e-05	-1.40588	-3.62583e-10	8.3649e-05	-1.40588	-3.62583e-10
128502273	chr11:128502273:G:A	1.00258e-05	-0.480587	-1.30815	2.76401e-05	-1.22847	-1.28341	2.76784e-05	-1.22847	-1.28339
128503234	chr11:128503234:C:A	1.6516e-05	-1.19804e-10	-1.28957	9.43622e-05	-1.19804e-10	-1.28401	9.44864e-05	-1.19804e-10	-1.28405
128504164	chr11:128504164:C:T	1.58531e-05	-1.19804e-10	-1.33053	8.83744e-05	-1.19804e-10	-1.34956	8.84955e-05	-1.19804e-10	-1.34956
128504381	chr11:128504381:C:T	3.35984e-05	-1.19804e-10	-0.57942	0.000207213	-1.19804e-10	-0.497398	0.000207512	-1.19804e-10	-0.49732
128504801	chr11:128504801:AT:A	5.70666e-05	-1.19804e-10	-0.0496797	0.000331021	-1.19804e-10	-0.0289637	0.000331439	-1.19804e-10	-0.0290651
128504818	chr11:128504818:C:T	5.88684e-06	-1.59702	-0.724159	3.38138e-05	-1.57198	-0.738299	3.38643e-05	-1.57196	-0.738181
128505329	chr11:128505329:A:C	1.55398e-05	-1.19804e-10	-1.35049	8.71689e-05	-1.19804e-10	-1.3633	8.72887e-05	-1.19804e-10	-1.36329
128505345	chr11:128505345:G:A	5.75611e-05	-1.19804e-10	-0.0410515	0.000295964	-1.19804e-10	-0.14091	0.000296404	-1.19804e-10	-0.140784
128505933	chr11:128505933:T:C	5.36886e-06	-1.50682	-0.906466	3.1184e-05	-1.4781	-0.913141	3.12311e-05	-1.47804	-0.913051
128506200	chr11:128506200:T:G	3.29758e-06	-1.56493	-1.33578	2.207e-05	-1.42522	-1.3117	2.20996e-05	-1.42522	-1.31173
128506581	chr11:128506581:G:C	3.40868e-06	-1.5916	-1.27597	2.1675e-05	-1.48006	-1.27492	2.17054e-05	-1.48007	-1.27488
128506624	chr11:128506624:C:T	1.59395e-05	-1.19804e-10	-1.3251	8.87426e-05	-1.19804e-10	-1.34541	8.88642e-05	-1.19804e-10	-1.3454
128506679	chr11:128506679:A:C	1.53545e-05	-1.19804e-10	-1.36249	8.8423e-05	-1.19804e-10	-1.34901	8.85437e-05	-1.19804e-10	-1.34901
128506999	chr11:128506999:G:C	3.70695e-06	-1.46008	-1.32361	2.06409e-05	-1.52609	-1.27778	2.06674e-05	-1.5261	-1.27785
128507585	chr11:128507585:A:G	3.66152e-06	-1.58459	-1.21144	2.04318e-05	-1.54179	-1.27226	2.04599e-05	-1.54181	-1.27223
128508871	chr11:128508871:T:G	8.65571e-06	-0.832146	-1.10353	3.46265e-05	-1.18393	-1.1026	3.46665e-05	-1.18402	-1.10272
128509016	chr11:128509016:C:T	1.88003e-05	-1.19804e-10	-1.16003	0.000114887	-1.19804e-10	-1.0872	0.000115038	-1.19804e-10	-1.08725
128509106	chr11:128509106:C:G	0.000101688	-1.19804e-10	0.528008	0.000527003	-1.19804e-10	0.436059	0.000527778	-1.19804e-10	0.436168
128509411	chr11:128509411:C:A	1.80442e-05	-1.19804e-10	-1.20107	0.000100184	-1.19804e-10	-1.22414	0.000100321	-1.19804e-10	-1.22413
128509893	chr11:128509893:AG:A	2.06038e-05	-1.19804e-10	-1.06842	0.000112487	-1.19804e-10	-1.10831	0.000112631	-1.19804e-10	-1.10839
128510177	chr11:128510177:C:G	2.11586e-05	-1.04185	-3.62583e-10	9.4847e-05	-1.27888	-3.62583e-10	9.49685e-05	-1.27896	-3.62583e-10
128510571	chr11:128510571:G:T	1.77832e-05	-1.19804e-10	-1.21564	0.000102068	-1.19804e-10	-1.20551	0.0001022	-1.19804e-10	-1.20558
128510630	chr11:128510630:T:C	7.92973e-06	-0.660949	-1.36233	4.88275e-05	-0.588364	-1.35449	4.88844e-05	-0.588553	-1.3545
128510793	chr11:128510793:T:C	1.77758e-05	-1.19804e-10	-1.21606	0.000102024	-1.19804e-10	-1.20594	0.000102156	-1.19804e-10	-1.20601
128510993	chr11:128510993:G:A	0.000131664	-1.19804e-10	0.786357	0.000686332	-1.19804e-10	0.700215	0.000687331	-1.19804e-10	0.700309
128511913	chr11:128511913:A:G	1.58122e-05	-1.19804e-10	-1.33312	8.93714e-05	-1.19804e-10	-1.33834	8.94952e-05	-1.19804e-10	-1.33832
128511972	chr11:128511972:A:C	3.51486e-06	-1.4944	-1.34249	1.75263e-05	-1.6019	-1.36555	1.75501e-05	-1.6019	-1.36555
128512567	chr11:128512567:C:T	6.9747e-06	-0.841974	-1.30963	4.35553e-05	-0.775967	-1.28115	4.36069e-05	-0.776138	-1.28115
128512797	chr11:128512797:G:T	2.55847e-05	-1.19804e-10	-0.851906	0.000153817	-1.19804e-10	-0.795385	0.000154033	-1.19804e-10	-0.795343
128512859	chr11:128512859:G:A	7.22708e-06	-0.77234	-1.34372	3.29385e-05	-0.982724	-1.35378	3.29851e-05	-0.982695	-1.35376
128512909	chr11:128512909:G:A	6.82471e-06	-0.804006	-1.36934	4.16872e-05	-0.734403	-1.36655	4.17366e-05	-0.73458	-1.36655
128512978	chr11:128512978:C:T	2.17513e-05	-1.19804e-10	-1.01422	0.000116887	-1.19804e-10	-1.06994	0.000117046	-1.19804e-10	-1.06994
128513121	chr11:128513121:T:C	1.83507e-05	-1.19804e-10	-1.18423	0.000105515	-1.19804e-10	-1.17229	0.000105651	-1.19804e-10	-1.17237
128513182	chr11:128513182:T:C	3.84596e-06	-1.38627	-1.36061	1.95701e-05	-1.4995	-1.35764	1.95959e-05	-1.49954	-1.35765
128513585	chr11:128513585:T:G	3.90455e-05	-1.06067	0.631496	0.00019124	-1.24269	0.665067	0.000191503	-1.24266	0.665054
128513792	chr11:128513792:C:T	8.15197e-06	-0.642251	-1.35339	2.98769e-05	-1.0895	-1.34456	2.99137e-05	-1.08963	-1.34456
128514171	chr11:128514171:TCTC:T	1.71455e-05	-1.19804e-10	-1.25216	0.000100007	-1.19804e-10	-1.2259	0.000100147	-1.19804e-10	-1.22587
128514349	chr11:128514349:G:A	1.64812e-05	-1.19804e-10	-1.29168	9.29108e-05	-1.19804e-10	-1.29951	9.30405e-05	-1.19804e-10	-1.29947
128514350	chr11:128514350:C:T	1.56472e-05	-1.19804e-10	-1.34361	8.91902e-05	-1.19804e-10	-1.34037	8.9312e-05	-1.19804e-10	-1.34037
128514446	chr11:128514446:A:T	6.69366e-06	-0.823861	-1.36888	4.08852e-05	-0.755068	-1.36531	4.09336e-05	-0.755243	-1.36531
128514702	chr11:128514702:C:T	2.71734e-05	-1.19804e-10	-0.791659	0.000163873	-1.19804e-10	-0.732052	0.000164104	-1.19804e-10	-0.732005
128515274	chr11:128515274:G:A	3.33601e-06	-1.59066	-1.29846	2.07858e-05	-1.46508	-1.3318	2.08126e-05	-1.46513	-1.33182
128515470	chr11:128515470:T:C	8.73034e-06	-1.05531	-0.871782	3.74119e-05	-1.34048	-0.868675	3.74542e-05	-1.34056	-0.868829
128516011	chr11:128516011:T:C	6.76037e-06	-1.01329	-1.16953	2.77794e-05	-1.35559	-1.15126	2.78159e-05	-1.35563	-1.15127
128516719	chr11:128516719:A:T	2.92245e-05	-1.19804e-10	-0.718893	0.000164704	-1.19804e-10	-0.726998	0.000164926	-1.19804e-10	-0.727009
128517125	chr11:128517125:G:A	2.8751e-05	-0.735227	-3.62583e-10	0.000109513	-1.13511	-3.62583e-10	0.000109647	-1.13524	-3.62583e-10
128517151	chr11:128517151:C:G	1.82215e-05	-1.19804e-10	-1.1913	0.000104759	-1.19804e-10	-1.17948	0.000104894	-1.19804e-10	-1.17956
128517425	chr11:128517425:A:T	1.60319e-05	-1.19804e-10	-1.31932	9.14789e-05	-1.19804e-10	-1.31504	9.16019e-05	-1.19804e-10	-1.31506
128517527	chr11:128517527:T:C	3.49134e-06	-1.51923	-1.32438	1.77292e-05	-1.59906	-1.35687	1.77533e-05	-1.59906	-1.35687
128518597	chr11:128518597:C:G	4.88939e-06	-1.2577	-1.24913	2.44844e-05	-1.40731	-1.2258	2.45159e-05	-1.40736	-1.22583
128518878	chr11:128518878:G:A	4.43434e-05	0.824934	-1.12687	2.98692e-05	-1.15684	-1.27748	2.99131e-05	-1.15678	-1.27743
128519253	chr11:128519253:C:A	2.53751e-05	-1.19804e-10	-0.860131	0.000139153	-1.19804e-10	-0.895572	0.000139354	-1.19804e-10	-0.895493
128520117	chr11:128520117:G:A	1.06187e-05	-0.368881	-1.3624	6.61153e-05	-0.2848	-1.35495	6.61931e-05	-0.284981	-1.35495
128520174	chr11:128520174:A:T	6.84976e-06	-0.991028	-1.17866	2.79342e-05	-1.34045	-1.16084	2.79709e-05	-1.34049	-1.16085
128520469	chr11:128520469:A:T	5.38224e-05	0.64837	-0.756579	3.46472e-05	-1.23255	-1.05338	3.47008e-05	-1.2325	-1.05325
128520530	chr11:128520530:T:C	9.40361e-06	-1.03041	-0.822391	4.00114e-05	-1.32293	-0.81905	4.00564e-05	-1.32301	-0.81921
128520545	chr11:128520545:C:T	1.6171e-05	-1.19804e-10	-1.31068	9.12453e-05	-1.19804e-10	-1.31759	9.13723e-05	-1.19804e-10	-1.31757
128520782	chr11:128520782:A:G	7.26362e-06	-0.782183	-1.32884	3.31177e-05	-0.997486	-1.33359	3.31623e-05	-0.997496	-1.3336
128521032	chr11:128521032:T:A	7.60212e-06	-0.943402	-1.12207	3.72891e-05	-1.13362	-1.07882	3.73392e-05	-1.13359	-1.07887
128521687	chr11:128521687:A:G	2.88626e-05	-0.731354	-3.62583e-10	0.000132137	-0.94731	-3.62583e-10	0.00013232	-0.947286	-3.62583e-10
128522042	chr11:128522042:C:T	0.000108898	-0.620068	1.21658	0.000473158	-1.07518	1.40346	0.000473597	-1.07523	1.40308
128523282	chr11:128523282:C:T	2.71038e-05	-1.19804e-10	-0.794227	0.000155869	-1.19804e-10	-0.782128	0.000156089	-1.19804e-10	-0.782081
128523408	chr11:128523408:G:A	1.55322e-05	-1.35098	-3.62583e-10	7.54777e-05	-1.50731	-3.62583e-10	7.55819e-05	-1.50729	-3.62583e-10
128524232	chr11:128524232:C:T	2.51939e-05	-1.19804e-10	-0.867298	0.000147308	-1.19804e-10	-0.838618	0.000147506	-1.19804e-10	-0.838636
128524573	chr11:128524573:T:C	3.49972e-05	-1.19804e-10	-0.538631	0.000213895	-1.19804e-10	-0.465662	0.000214198	-1.19804e-10	-0.465605
128524668	chr11:128524668:G:T	1.75711e-05	-1.19804e-10	-1.22764	0.000100842	-1.19804e-10	-1.21759	0.000100972	-1.19804e-10	-1.21766
128525203	chr11:128525203:AG:A	5.80975e-06	-1.00309	-1.33127	2.81655e-05	-1.14656	-1.34649	2.82053e-05	-1.14653	-1.34647
128525411	chr11:128525411:T:G	0.000113985	-1.19804e-10	0.642171	0.000596194	-1.19804e-10	0.55942	0.000597069	-1.19804e-10	0.559525
128525733	chr11:128525733:G:T	1.06678e-05	-0.841827	-0.884845	4.28149e-05	-1.18985	-0.884406	4.28624e-05	-1.18995	-0.884561
128526052	chr11:128526052:A:G	0.000148012	-0.527329	1.43072	0.00053459	-1.14143	1.59179	0.000535031	-1.1415	1.59132
128526586	chr11:128526586:G:A	1.81564e-05	-1.19804e-10	-1.19487	0.000101428	-1.19804e-10	-1.2118	0.00010156	-1.19804e-10	-1.21185
128526785	chr11:128526785:G:T	6.21707e-06	-0.900816	-1.36578	3.02701e-05	-1.06257	-1.35842	3.03121e-05	-1.06253	-1.35843
128526843	chr11:128526843:A:G	4.86247e-05	-1.21966	1.00989	0.000256895	-1.46873	1.18625	0.000257169	-1.46874	1.18597
128527719	chr11:128527719:A:C	6.89113e-06	-0.916296	-1.24737	3.26537e-05	-1.07366	-1.27153	3.27009e-05	-1.07362	-1.27148
128527857	chr11:128527857:T:C	2.97664e-05	-1.19804e-10	-0.700519	0.000171591	-1.19804e-10	-0.686033	0.000171832	-1.19804e-10	-0.685988
128527996	chr11:128527996:C:CA	1.63783e-05	-1.19804e-10	-1.29794	9.36271e-05	-1.19804e-10	-1.29183	9.37549e-05	-1.19804e-10	-1.29182
128528031	chr11:128528031:G:A	2.03273e-05	-1.19804e-10	-1.08194	0.000125704	-1.19804e-10	-0.997214	0.000125869	-1.19804e-10	-0.997264
128528414	chr11:128528414:T:G	5.3842e-06	-1.04082	-1.36961	2.65634e-05	-1.18324	-1.36838	2.66003e-05	-1.1832	-1.36838
128529043	chr11:128529043:C:T	0.000156923	0.643429	0.318425	0.00040662	-0.0997977	0.276529	0.000407146	-0.0999927	0.276658
128529650	chr11:128529650:T:C	1.94975e-05	-1.19804e-10	-1.12361	0.000109489	-1.19804e-10	-1.13532	0.000109632	-1.19804e-10	-1.13537
128530373	chr11:128530373:AAAG:A	1.98956e-05	-1.19804e-10	-1.1034	0.000110958	-1.19804e-10	-1.122	0.000111106	-1.19804e-10	-1.12202
128530489	chr11:128530489:C:T	1.72974e-05	-1.19804e-10	-1.24334	9.61444e-05	-1.19804e-10	-1.2653	9.62806e-05	-1.19804e-10	-1.26524
128530500	chr11:128530500:A:C	1.88462e-05	-1.19804e-10	-1.15759	0.000104908	-1.19804e-10	-1.17806	0.000105048	-1.19804e-10	-1.17809
128530736	chr11:128530736:A:G	4.52731e-05	-0.281185	-3.62583e-10	0.000104971	-1.17746	-3.62583e-10	0.000105105	-1.17755	-3.62583e-10
128531080	chr11:128531080:A:G	1.82815e-05	-1.19804e-10	-1.18801	0.000100069	-1.19804e-10	-1.22529	0.000100205	-1.19804e-10	-1.22529
128531463	chr11:128531463:G:A	5.73909e-05	-0.474982	0.430969	0.000207226	-0.986225	0.48889	0.000207444	-0.986306	0.488659
128531480	chr11:128531480:G:A	2.09407e-05	-1.19804e-10	-1.0522	0.000112747	-1.19804e-10	-1.106	0.000112901	-1.19804e-10	-1.10599
128531523	chr11:128531523:A:C	1.89857e-05	-1.15021	-3.62583e-10	9.33632e-05	-1.29465	-3.62583e-10	9.34861e-05	-1.29469	-3.62583e-10
128531758	chr11:128531758:T:C	1.53862e-05	-1.19804e-10	-1.36043	8.71229e-05	-1.19804e-10	-1.36383	8.72422e-05	-1.19804e-10	-1.36382
128532402	chr11:128532402:G:T	1.74723e-05	-1.19804e-10	-1.23328	0.000101254	-1.19804e-10	-1.21351	0.000101397	-1.19804e-10	-1.21347
128532465	chr11:128532465:G:A	1.53154e-05	-1.19804e-10	-1.36504	8.74449e-05	-1.19804e-10	-1.36014	8.75638e-05	-1.19804e-10	-1.36014
128532667	chr11:128532667:T:C	1.64276e-05	-1.19804e-10	-1.29494	9.17948e-05	-1.19804e-10	-1.31159	9.19235e-05	-1.19804e-10	-1.31155
128533061	chr11:128533061:A:G	2.62264e-05	-1.19804e-10	-0.827131	0.000141814	-1.19804e-10	-0.876632	0.000142028	-1.19804e-10	-0.876485
128533070	chr11:128533070:C:T	1.23162e-05	-1.58298	-3.62583e-10	6.91182e-05	-1.59533	-3.62583e-10	6.92109e-05	-1.59535	-3.62583e-10
128533109	chr11:128533109:G:A	5.81634e-05	-0.493316	0.462674	0.000210947	-1.00035	0.520812	0.000211168	-1.00043	0.520578
128533280	chr11:128533280:C:T	1.59137e-05	-1.19804e-10	-1.32672	9.14815e-05	-1.19804e-10	-1.31501	9.1609e-05	-1.19804e-10	-1.31498
128533608	chr11:128533608:T:C	2.09925e-05	-1.19804e-10	-1.04973	0.000113073	-1.19804e-10	-1.10311	0.000113228	-1.19804e-10	-1.1031
128534262	chr11:128534262:C:G	1.35879e-05	-1.48472	-3.62583e-10	6.99709e-05	-1.58307	-3.62583e-10	7.00663e-05	-1.58307	-3.62583e-10
128534630	chr11:128534630:C:T	6.98753e-06	-0.785093	-1.36468	1.9073e-05	-1.57157	-1.3113	1.9098e-05	-1.57156	-1.31136
128534888	chr11:128534888:C:T	1.26674e-05	-1.55487	-3.62583e-10	7.30188e-05	-1.54043	-3.62583e-10	7.31182e-05	-1.54043	-3.62583e-10
128535460	chr11:128535460:T:C	4.58925e-05	-1.19804e-10	-0.267596	0.000254897	-1.19804e-10	-0.290285	0.000255269	-1.19804e-10	-0.29019
128535765	chr11:128535765:C:T	4.42768e-05	-1.19804e-10	-0.303437	0.000246041	-1.19804e-10	-0.325649	0.000246399	-1.19804e-10	-0.325555
128536543	chr11:128536543:A:G	1.98484e-05	-1.48537	0.379599	0.000111183	-1.40372	0.283751	0.000111347	-1.40377	0.283916
128536880	chr11:128536880:T:C	3.25712e-05	-1.35678	0.746308	0.000225924	-1.18796	0.777012	0.000226166	-1.18804	0.7768
128537225	chr11:128537225:G:A	1.72473e-05	-1.19804e-10	-1.24624	9.47072e-05	-1.19804e-10	-1.28036	9.48375e-05	-1.19804e-10	-1.28034
128538187	chr11:128538187:CTGAT:C	2.02574e-05	-1.19804e-10	-1.08538	0.000123536	-1.19804e-10	-1.01461	0.00012371	-1.19804e-10	-1.01456
128538441	chr11:128538441:A:G	0.000164063	-1.19804e-10	1.00635	0.000915267	-1.19804e-10	0.98807	0.000916627	-1.19804e-10	0.988194
128538741	chr11:128538741:CACACAT:C	1.69544e-05	-1.19804e-10	-1.26337	9.39801e-05	-1.19804e-10	-1.28806	9.41131e-05	-1.19804e-10	-1.28801
128538995	chr11:128538995:C:G	1.92544e-05	-1.19804e-10	-1.13616	0.000107005	-1.19804e-10	-1.15827	0.000107147	-1.19804e-10	-1.1583
128539003	chr11:128539003:C:T	1.62321e-05	-1.19804e-10	-1.30691	9.46204e-05	-1.19804e-10	-1.28127	9.47468e-05	-1.19804e-10	-1.2813
128539233	chr11:128539233:C:T	0.000226669	-1.19804e-10	1.32959	0.00109901	-1.19804e-10	1.17102	0.00110058	-1.19804e-10	1.17109
128539304	chr11:128539304:G:A	1.58671e-05	-1.19804e-10	-1.32965	9.09811e-05	-1.19804e-10	-1.32049	9.11045e-05	-1.19804e-10	-1.3205
128540369	chr11:128540369:T:C	2.19834e-05	-1.47419	0.470577	0.000123643	-1.38884	0.375091	0.000123826	-1.38889	0.375257
128540374	chr11:128540374:A:G	4.67405e-05	-1.19804e-10	-0.249289	0.000260037	-1.19804e-10	-0.270323	0.000260417	-1.19804e-10	-0.270222
128540449	chr11:128540449:A:G	2.62126e-05	-1.45922	0.631565	0.000147473	-1.36941	0.531907	0.000147693	-1.36946	0.532083
128540530	chr11:128540530:A:G	1.53704e-05	-1.19804e-10	-1.36145	8.78695e-05	-1.19804e-10	-1.35529	8.7989e-05	-1.19804e-10	-1.3553
128540785	chr11:128540785:T:C	5.0642e-06	-1.17744	-1.29427	3.13336e-05	-1.07776	-1.30869	3.1378e-05	-1.07778	-1.30862
128540941	chr11:128540941:C:T	7.79021e-05	-1.32833	1.58989	0.000544025	-1.15632	1.62417	0.000544633	-1.15641	1.62401
128541087	chr11:128541087:G:A	1.57439e-05	-1.19804e-10	-1.33745	9.03776e-05	-1.19804e-10	-1.32715	9.05033e-05	-1.19804e-10	-1.32712
128541993	chr11:128541993:G:C	0.000197466	-1.19804e-10	1.19167	0.00103201	-1.19804e-10	1.10812	0.00103351	-1.19804e-10	1.10821
128542976	chr11:128542976:C:T	9.28862e-05	0.437477	-3.62583e-10	0.000290864	-0.158289	-3.62583e-10	0.000291304	-0.15814	-3.62583e-10
128543300	chr11:128543300:G:C	4.25346e-05	-1.19804e-10	-0.34358	0.000256082	-1.19804e-10	-0.285647	0.000256437	-1.19804e-10	-0.285624
128543521	chr11:128543521:C:T	3.68784e-05	-1.19804e-10	-0.486271	0.000199706	-1.19804e-10	-0.534298	0.00019999	-1.19804e-10	-0.534239
128543968	chr11:128543968:T:C	1.11238e-05	-1.602	-0.0828084	7.86415e-05	-1.5145	0.0482565	7.87476e-05	-1.51451	0.0482504
128544038	chr11:128544038:C:T	1.59273e-05	-1.19804e-10	-1.32587	9.0934e-05	-1.19804e-10	-1.32101	9.10546e-05	-1.19804e-10	-1.32105
128545074	chr11:128545074:T:G	2.10322e-05	-1.56365	0.51581	9.53031e-05	-1.57141	0.297328	9.54245e-05	-1.57142	0.297248
128545206	chr11:128545206:A:T	1.74131e-05	-1.19804e-10	-1.23668	9.56578e-05	-1.19804e-10	-1.27037	9.57899e-05	-1.19804e-10	-1.27035
128545730	chr11:128545730:G:A	1.56053e-05	-1.19804e-10	-1.34629	8.95848e-05	-1.19804e-10	-1.33596	8.97082e-05	-1.19804e-10	-1.33595
128545829	chr11:128545829:ATG:A	1.69421e-05	-1.19804e-10	-1.26409	9.62255e-05	-1.19804e-10	-1.26445	9.63558e-05	-1.19804e-10	-1.26446
128546049	chr11:128546049:C:T	2.04461e-05	-1.19804e-10	-1.0761	0.000111679	-1.19804e-10	-1.11551	0.000111833	-1.19804e-10	-1.11551
128546171	chr11:128546171:T:C	1.69542e-05	-1.19804e-10	-1.26338	9.62924e-05	-1.19804e-10	-1.26376	9.64229e-05	-1.19804e-10	-1.26376
128546175	chr11:128546175:G:A	2.47905e-05	-1.19804e-10	-0.883438	0.000136535	-1.19804e-10	-0.914567	0.000136727	-1.19804e-10	-0.91452
128546451	chr11:128546451:C:T	1.72774e-05	-1.19804e-10	-1.2445	9.81345e-05	-1.19804e-10	-1.24481	9.82673e-05	-1.19804e-10	-1.24482
128546460	chr11:128546460:C:T	1.69526e-05	-1.19804e-10	-1.26348	9.62844e-05	-1.19804e-10	-1.26384	9.64148e-05	-1.19804e-10	-1.26385
128546870	chr11:128546870:C:T	3.97814e-05	-1.19804e-10	-0.4105	0.000245709	-1.19804e-10	-0.326997	0.000246055	-1.19804e-10	-0.326952
128546974	chr11:128546974:G:A	2.475e-05	-1.19804e-10	-0.885071	0.000136318	-1.19804e-10	-0.916154	0.00013651	-1.19804e-10	-0.916108
128547190	chr11:128547190:C:T	1.67804e-05	-1.19804e-10	-1.27369	9.84887e-05	-1.19804e-10	-1.2412	9.86224e-05	-1.19804e-10	-1.24121
128547459	chr11:128547459:T:C	0.000121003	0.701916	-3.62583e-10	0.000467832	0.316963	-3.62583e-10	0.000468493	0.317013	-3.62583e-10
128547477	chr11:128547477:A:G	1.65112e-05	-1.19804e-10	-1.28986	9.31415e-05	-1.19804e-10	-1.29703	9.32683e-05	-1.19804e-10	-1.29703
128547601	chr11:128547601:T:G	1.78519e-05	-1.19804e-10	-1.21179	9.88433e-05	-1.19804e-10	-1.23761	9.89815e-05	-1.19804e-10	-1.23757
128547657	chr11:128547657:C:T	1.52586e-05	-1.19804e-10	-1.36876	8.68364e-05	-1.19804e-10	-1.36712	8.69545e-05	-1.19804e-10	-1.36712
128547812	chr11:128547812:G:A	1.95722e-05	-1.19804e-10	-1.11979	0.000109411	-1.19804e-10	-1.13603	0.000109565	-1.19804e-10	-1.13599
128548448	chr11:128548448:G:A	4.4267e-06	-1.60111	-1.00513	3.12905e-05	-1.50168	-0.886153	3.13318e-05	-1.50168	-0.886188
128548458	chr11:128548458:G:A	7.4738e-06	-0.714686	-1.36781	2.66441e-05	-1.18952	-1.35906	2.66781e-05	-1.18961	-1.35906
128548673	chr11:128548673:G:A	1.62822e-05	-1.19804e-10	-1.30382	9.38656e-05	-1.19804e-10	-1.28928	9.3995e-05	-1.19804e-10	-1.28927
128549753	chr11:128549753:C:T	1.61489e-05	-1.19804e-10	-1.31204	9.03579e-05	-1.19804e-10	-1.32737	9.04829e-05	-1.19804e-10	-1.32735
128550304	chr11:128550304:C:G	1.85997e-05	-1.19804e-10	-1.17075	0.000101458	-1.19804e-10	-1.2115	0.000101597	-1.19804e-10	-1.21149
128550402	chr11:128550402:C:T	1.73636e-05	-1.23952	-3.62583e-10	7.64162e-05	-1.49495	-3.62583e-10	7.65205e-05	-1.49495	-3.62583e-10
128550517	chr11:128550517:G:C	1.87019e-05	-1.19804e-10	-1.16527	0.000109142	-1.19804e-10	-1.1385	0.00010928	-1.19804e-10	-1.13859
128550584	chr11:128550584:G:A	1.93258e-05	-1.19804e-10	-1.13246	0.000105007	-1.19804e-10	-1.17712	0.000105151	-1.19804e-10	-1.17711
128550946	chr11:128550946:G:A	1.91458e-05	-1.19804e-10	-1.14181	0.000104124	-1.19804e-10	-1.18557	0.000104266	-1.19804e-10	-1.18556
128550978	chr11:128550978:T:C	1.68175e-05	-0.190964	-1.08051	0.000103071	-0.294561	-0.901166	0.000103161	-0.294767	-0.901445
128551031	chr11:128551031:C:A	2.31509e-05	-0.230593	-0.721273	9.95556e-05	-0.495243	-0.735187	9.96805e-05	-0.495383	-0.735154
128551280	chr11:128551280:G:A	1.37503e-05	-0.492377	-0.980463	6.03117e-05	-0.717976	-1.01364	6.03858e-05	-0.718098	-1.01366
128551305	chr11:128551305:A:C	3.84656e-05	-1.19804e-10	-0.444135	0.000204713	-1.19804e-10	-0.509539	0.000205017	-1.19804e-10	-0.509414
128551483	chr11:128551483:T:C	2.08996e-05	-1.19804e-10	-1.05417	0.000116107	-1.19804e-10	-1.07664	0.00011627	-1.19804e-10	-1.07659
128551691	chr11:128551691:A:G	2.85416e-05	-0.196478	-0.546057	0.000121352	-0.462235	-0.570218	0.000121502	-0.462381	-0.570192
128552045	chr11:128552045:G:A	1.9549e-05	-1.19804e-10	-1.12097	0.000106087	-1.19804e-10	-1.16688	0.000106233	-1.19804e-10	-1.16688
128552278	chr11:128552278:T:C	1.88437e-05	-1.19804e-10	-1.15772	0.000102648	-1.19804e-10	-1.19984	0.000102789	-1.19804e-10	-1.19983
128552646	chr11:128552646:T:C	1.669e-05	-0.200368	-1.07872	0.000102381	-0.303821	-0.898623	0.000102471	-0.304027	-0.898902
128552748	chr11:128552748:C:T	8.64104e-06	-0.571526	-1.36585	4.08616e-05	-0.751359	-1.3696	4.09116e-05	-0.751498	-1.3696
128553002	chr11:128553002:A:AGCAGAGAGGAG	2.52391e-05	-1.19804e-10	-0.865504	0.000136102	-1.19804e-10	-0.917743	0.000136304	-1.19804e-10	-0.917622
128553247	chr11:128553247:G:A	3.89593e-06	-1.55708	-1.17688	2.48197e-05	-1.47502	-1.14449	2.48505e-05	-1.47503	-1.14459
128553965	chr11:128553965:T:A	4.44883e-06	-1.59377	-1.00749	2.75551e-05	-1.55224	-0.96272	2.75884e-05	-1.55225	-0.962858
128554419	chr11:128554419:A:C	7.30017e-06	-1.06588	-1.04012	3.83208e-05	-1.05484	-1.13032	3.83695e-05	-1.0549	-1.13035
128554613	chr11:128554613:G:A	1.68004e-05	-1.19804e-10	-1.2725	9.91674e-05	-1.19804e-10	-1.23434	9.93045e-05	-1.19804e-10	-1.23432
128555103	chr11:128555103:G:A	1.55968e-05	-1.19804e-10	-1.34684	9.08161e-05	-1.19804e-10	-1.32231	9.09392e-05	-1.19804e-10	-1.32232
128555266	chr11:128555266:G:A	0.000153728	-1.19804e-10	0.941288	0.000960368	-1.19804e-10	1.03617	0.000961882	-1.19804e-10	1.03638
128555633	chr11:128555633:A:C	1.553e-05	-1.19804e-10	-1.35112	8.89719e-05	-1.19804e-10	-1.34283	8.90923e-05	-1.19804e-10	-1.34283
128556833	chr11:128556833:T:C	1.2267e-05	-0.612378	-0.974604	5.69866e-05	-0.78047	-1.00786	5.70699e-05	-0.780503	-1.00773
128557294	chr11:128557294:A:G	1.20932e-05	-1.60126	-3.62583e-10	6.9185e-05	-1.59436	-3.62583e-10	6.92804e-05	-1.59434	-3.62583e-10
128557660	chr11:128557660:T:A	2.39493e-05	-1.19804e-10	-0.917961	0.000148191	-1.19804e-10	-0.832641	0.000148388	-1.19804e-10	-0.832676
128557671	chr11:128557671:C:CT	1.53163e-05	-1.19804e-10	-1.36498	8.77721e-05	-1.19804e-10	-1.3564	8.78904e-05	-1.19804e-10	-1.35642
128557970	chr11:128557970:A:T	9.89693e-05	-1.19804e-10	0.500911	0.000609692	-1.19804e-10	0.581807	0.000610631	-1.19804e-10	0.581986
128557989	chr11:128557989:G:C	1.21428e-05	-1.59716	-3.62583e-10	6.88048e-05	-1.59987	-3.62583e-10	6.88992e-05	-1.59986	-3.62583e-10
128558110	chr11:128558110:T:C	6.93119e-06	-0.848257	-1.30961	3.37742e-05	-0.989136	-1.32231	3.38208e-05	-0.989162	-1.32227
128558193	chr11:128558193:G:A	9.41579e-05	-1.19804e-10	0.451075	0.000579694	-1.19804e-10	0.531355	0.000580586	-1.19804e-10	0.531531
128558272	chr11:128558272:C:G	2.05803e-05	-1.19804e-10	-1.06957	0.000124401	-1.19804e-10	-1.00763	0.000124567	-1.19804e-10	-1.00766
128558296	chr11:128558296:G:A	9.93831e-05	-1.19804e-10	0.505083	0.000612288	-1.19804e-10	0.586057	0.000613232	-1.19804e-10	0.586236
128558802	chr11:128558802:G:T	0.000105613	-1.19804e-10	0.565878	0.000651438	-1.19804e-10	0.648036	0.000652444	-1.19804e-10	0.648218
128558890	chr11:128558890:G:T	1.24619e-05	-1.57123	-3.62583e-10	7.56645e-05	-1.50484	-3.62583e-10	7.57676e-05	-1.50484	-3.62583e-10
128560393	chr11:128560393:G:A	6.59066e-06	-1.13125	-1.07699	3.19902e-05	-1.30362	-1.06209	3.20338e-05	-1.30363	-1.06209
128561166	chr11:128561166:G:A	1.98651e-05	-1.19804e-10	-1.10493	0.000111123	-1.19804e-10	-1.12051	0.000111281	-1.19804e-10	-1.12045
128561738	chr11:128561738:C:T	1.5322e-05	-1.19804e-10	-1.36461	8.75291e-05	-1.19804e-10	-1.35917	8.76495e-05	-1.19804e-10	-1.35916
128561905	chr11:128561905:G:A	3.52027e-05	-1.19804e-10	-0.532775	0.000218884	-1.19804e-10	-0.442603	0.000219205	-1.19804e-10	-0.442499
128562351	chr11:128562351:G:C	2.34685e-05	-1.19804e-10	-0.938238	0.000143367	-1.19804e-10	-0.865738	0.000143558	-1.19804e-10	-0.865769
128563078	chr11:128563078:A:G	3.3374e-06	-1.54878	-1.33993	2.06546e-05	-1.46928	-1.33393	2.06822e-05	-1.46929	-1.33394
128563131	chr11:128563131:C:A	1.6025e-05	-1.19804e-10	-1.31975	8.97998e-05	-1.19804e-10	-1.33356	8.99248e-05	-1.19804e-10	-1.33353
128563424	chr11:128563424:A:G	7.26825e-06	-1.51205	-0.598335	4.88052e-05	-1.50012	-0.44319	4.88606e-05	-1.50017	-0.443368
128564520	chr11:128564520:C:T	1.63629e-05	-1.19804e-10	-1.29888	9.40385e-05	-1.19804e-10	-1.28744	9.41661e-05	-1.19804e-10	-1.28745
128565208	chr11:128565208:A:G	3.50366e-06	-1.47543	-1.36466	1.91369e-05	-1.52555	-1.35398	1.91626e-05	-1.52555	-1.354
128565571	chr11:128565571:G:C	1.96063e-05	-1.11805	-3.62583e-10	7.39442e-05	-1.52784	-3.62583e-10	7.40418e-05	-1.52788	-3.62583e-10
128565680	chr11:128565680:G:A	3.55697e-06	-1.4699	-1.35509	1.95074e-05	-1.52144	-1.33891	1.95334e-05	-1.52144	-1.33894
128566073	chr11:128566073:G:A	1.52774e-05	-1.19804e-10	-1.36753	8.67017e-05	-1.19804e-10	-1.36867	8.68198e-05	-1.19804e-10	-1.36867
128566241	chr11:128566241:A:G	1.55014e-05	-1.19804e-10	-1.35297	8.80562e-05	-1.19804e-10	-1.35317	8.81763e-05	-1.19804e-10	-1.35317
128566360	chr11:128566360:G:A	4.79735e-05	-1.19804e-10	-0.223251	0.000278765	-1.19804e-10	-0.200776	0.00027914	-1.19804e-10	-0.200794
128566433	chr11:128566433:T:C	1.55259e-05	-1.19804e-10	-1.35139	8.8756e-05	-1.19804e-10	-1.34526	8.88764e-05	-1.19804e-10	-1.34526
128566606	chr11:128566606:AC:A	1.48893e-05	-1.39326	-3.62583e-10	8.57286e-05	-1.37996	-3.62583e-10	8.58492e-05	-1.37992	-3.62583e-10
128566770	chr11:128566770:A:G	1.53101e-05	-1.19804e-10	-1.36539	8.71988e-05	-1.19804e-10	-1.36296	8.73179e-05	-1.19804e-10	-1.36295
128566967	chr11:128566967:G:A	1.56141e-05	-1.19804e-10	-1.34573	8.96454e-05	-1.19804e-10	-1.33528	8.97676e-05	-1.19804e-10	-1.33528
128567058	chr11:128567058:C:T	6.29004e-06	-1.58028	-0.674649	4.14999e-05	-1.51728	-0.588176	4.15524e-05	-1.5173	-0.588258
128567107	chr11:128567107:G:A	2.52951e-05	-1.19804e-10	-0.863287	0.000150876	-1.19804e-10	-0.814686	0.000151061	-1.19804e-10	-0.814826
128567177	chr11:128567177:G:A	7.91304e-06	-0.796836	-1.22855	4.78613e-05	-0.703228	-1.25961	4.7928e-05	-0.70323	-1.25958
128567179	chr11:128567179:T:G	1.65639e-05	-1.19804e-10	-1.28667	9.32659e-05	-1.19804e-10	-1.29569	9.33908e-05	-1.19804e-10	-1.29571
128567250	chr11:128567250:G:A	3.61117e-05	-1.19804e-10	-0.507281	0.000226882	-1.19804e-10	-0.406718	0.000227182	-1.19804e-10	-0.406756
128567321	chr11:128567321:C:T	1.65218e-05	-1.19804e-10	-1.28922	9.30078e-05	-1.19804e-10	-1.29846	9.31323e-05	-1.19804e-10	-1.29849
128567477	chr11:128567477:CA:C	3.27039e-05	-1.19804e-10	-0.606403	0.000180121	-1.19804e-10	-0.637516	0.000180379	-1.19804e-10	-0.637448
128567837	chr11:128567837:T:G	8.52697e-06	-0.715439	-1.23523	5.18896e-05	-0.616624	-1.2654	5.1962e-05	-0.616626	-1.26537
128568079	chr11:128568079:A:G	2.21151e-05	-1.19804e-10	-0.99764	0.000125345	-1.19804e-10	-1.00008	0.000125502	-1.19804e-10	-1.00019
128568139	chr11:128568139:G:A	2.04024e-05	-1.19804e-10	-1.07825	0.000118029	-1.19804e-10	-1.06022	0.000118203	-1.19804e-10	-1.06011
128568292	chr11:128568292:G:A	1.65644e-05	-1.19804e-10	-1.28664	9.51498e-05	-1.19804e-10	-1.27569	9.52787e-05	-1.19804e-10	-1.2757
128568368	chr11:128568368:G:A	1.52451e-05	-1.19804e-10	-1.36964	8.66902e-05	-1.19804e-10	-1.36881	8.68085e-05	-1.19804e-10	-1.3688
128568738	chr11:128568738:G:A	1.66199e-05	-1.19804e-10	-1.2833	9.55302e-05	-1.19804e-10	-1.2717	9.56598e-05	-1.19804e-10	-1.27171
128568745	chr11:128568745:G:A	1.30528e-05	-1.52489	-3.62583e-10	8.57419e-05	-1.3798	-3.62583e-10	8.5858e-05	-1.37981	-3.62583e-10
128568756	chr11:128568756:G:A	1.69987e-05	-1.19804e-10	-1.26076	9.78635e-05	-1.19804e-10	-1.24757	9.79962e-05	-1.19804e-10	-1.24758
128568785	chr11:128568785:ACCTC:A	7.91783e-06	-0.714475	-1.31031	4.43173e-05	-0.6971	-1.34267	4.4373e-05	-0.697189	-1.34269
128568909	chr11:128568909:C:T	3.96285e-05	-1.19804e-10	-0.414351	0.000219858	-1.19804e-10	-0.438163	0.000220171	-1.19804e-10	-0.438103
128569538	chr11:128569538:T:A	1.63232e-05	-1.19804e-10	-1.30131	9.36446e-05	-1.19804e-10	-1.29164	9.3772e-05	-1.19804e-10	-1.29164
128570091	chr11:128570091:T:C	2.09509e-05	-1.19804e-10	-1.05172	0.000127673	-1.19804e-10	-0.981676	0.000127841	-1.19804e-10	-0.981723
128570622	chr11:128570622:C:T	6.32422e-06	-1.51057	-0.738944	3.79116e-05	-1.5237	-0.672187	3.79659e-05	-1.52371	-0.672105
128570688	chr11:128570688:T:C	1.53619e-05	-1.19804e-10	-1.36201	8.72566e-05	-1.19804e-10	-1.36229	8.73762e-05	-1.19804e-10	-1.36228
128570751	chr11:128570751:A:G	2.13445e-05	-1.59665	0.563542	0.000139867	-1.57951	0.689058	0.000140066	-1.57952	0.689131
128570848	chr11:128570848:A:G	4.60647e-06	-1.23175	-1.33469	2.07087e-05	-1.46699	-1.33361	2.07366e-05	-1.46696	-1.33365
128571107	chr11:128571107:A:G	4.00436e-05	-1.19804e-10	-0.40393	0.000215009	-1.19804e-10	-0.460465	0.000215304	-1.19804e-10	-0.460458
128571127	chr11:128571127:A:T	1.97609e-05	-1.19804e-10	-1.11019	0.000119602	-1.19804e-10	-1.04698	0.00011976	-1.19804e-10	-1.04702
128571843	chr11:128571843:G:A	1.62856e-05	-1.19804e-10	-1.30362	9.27208e-05	-1.19804e-10	-1.30155	9.28437e-05	-1.19804e-10	-1.30159
128572030	chr11:128572030:C:T	7.58462e-06	-0.857026	-1.21075	4.6398e-05	-0.760174	-1.23372	4.64653e-05	-0.760114	-1.23369
128572464	chr11:128572464:G:A	4.48153e-06	-1.51672	-1.07722	2.19698e-05	-1.56977	-1.17171	2.20007e-05	-1.56977	-1.17166
128572487	chr11:128572487:T:C	1.52464e-05	-1.19804e-10	-1.36955	8.67117e-05	-1.19804e-10	-1.36856	8.68296e-05	-1.19804e-10	-1.36856
128572597	chr11:128572597:G:A	1.5603e-05	-1.19804e-10	-1.34644	8.84909e-05	-1.19804e-10	-1.34825	8.86096e-05	-1.19804e-10	-1.34827
128572739	chr11:128572739:C:A	4.5472e-06	-1.50273	-1.07665	2.21747e-05	-1.56105	-1.17114	2.2206e-05	-1.56105	-1.1711
128572772	chr11:128572772:C:T	1.62554e-05	-1.19804e-10	-1.30547	9.23449e-05	-1.19804e-10	-1.30562	9.2471e-05	-1.19804e-10	-1.30561
128573204	chr11:128573204:A:C	2.42912e-05	-1.58166	0.677882	0.000161476	-1.5538	0.80701	0.000161706	-1.55381	0.807085
128573749	chr11:128573749:T:A	2.19077e-05	-1.58007	0.57301	0.000145274	-1.55136	0.698835	0.00014548	-1.55138	0.698907
128573807	chr11:128573807:C:T	0.000177886	1.08724	-3.62583e-10	0.000650951	0.647289	-3.62583e-10	0.000651896	0.647377	-3.62583e-10
128573912	chr11:128573912:C:T	1.52548e-05	-1.19804e-10	-1.36901	8.66873e-05	-1.19804e-10	-1.36884	8.68052e-05	-1.19804e-10	-1.36884
128573938	chr11:128573938:A:C	2.20505e-05	-1.58273	0.582167	0.000146062	-1.55546	0.70835	0.00014627	-1.55548	0.708422
128574116	chr11:128574116:C:T	7.65563e-06	-1.29503	-0.763427	5.44198e-05	-1.1719	-0.662515	5.44903e-05	-1.17193	-0.662554
128574164	chr11:128574164:AG:A	7.67191e-06	-0.832004	-1.22433	4.70555e-05	-0.73361	-1.24621	4.71238e-05	-0.733549	-1.24618
128574652	chr11:128574652:G:A	1.27119e-05	-1.55136	-3.62583e-10	8.16411e-05	-1.42881	-3.62583e-10	8.17585e-05	-1.42874	-3.62583e-10
128574981	chr11:128574981:C:G	1.94229e-05	-1.19804e-10	-1.12745	0.000117127	-1.19804e-10	-1.06789	0.000117281	-1.19804e-10	-1.06793
128575586	chr11:128575586:A:G	1.93672e-05	-1.19804e-10	-1.13032	0.000116747	-1.19804e-10	-1.07114	0.000116901	-1.19804e-10	-1.07118
128575758	chr11:128575758:T:C	1.52905e-05	-1.19804e-10	-1.36667	8.70801e-05	-1.19804e-10	-1.36432	8.71985e-05	-1.19804e-10	-1.36432
128575954	chr11:128575954:C:T	1.88631e-05	-1.58187	0.425181	0.000124419	-1.5541	0.546606	0.000124595	-1.55412	0.546677
128576018	chr11:128576018:A:G	1.33452e-05	-1.50274	-3.62583e-10	7.36975e-05	-1.53118	-3.62583e-10	7.37961e-05	-1.5312	-3.62583e-10
128576292	chr11:128576292:G:A	1.90933e-05	-1.57692	0.432359	0.000126229	-1.54667	0.553618	0.000126407	-1.54669	0.553688
128576422	chr11:128576422:T:C	1.54538e-05	-1.19804e-10	-1.35604	8.74428e-05	-1.19804e-10	-1.36016	8.75635e-05	-1.19804e-10	-1.36014
128576423	chr11:128576423:C:T	1.48968e-05	-1.39276	-3.62583e-10	6.88879e-05	-1.59866	-3.62583e-10	6.89812e-05	-1.59867	-3.62583e-10
128576473	chr11:128576473:C:CA	4.58983e-06	-1.51903	-1.05102	2.24187e-05	-1.57133	-1.14992	2.24503e-05	-1.57133	-1.14988
128576611	chr11:128576611:G:A	1.55793e-05	-1.19804e-10	-1.34796	8.95131e-05	-1.19804e-10	-1.33676	8.96367e-05	-1.19804e-10	-1.33674
128577082	chr11:128577082:C:G	7.7906e-06	-0.828489	-1.21249	4.77349e-05	-0.730048	-1.23544	4.78041e-05	-0.729987	-1.23541
128577326	chr11:128577326:A:G	1.56416e-05	-1.19804e-10	-1.34396	8.96434e-05	-1.19804e-10	-1.33531	8.97642e-05	-1.19804e-10	-1.33532
128577637	chr11:128577637:C:T	1.83825e-05	-1.19804e-10	-1.1825	0.000110124	-1.19804e-10	-1.12954	0.00011027	-1.19804e-10	-1.12958
128577835	chr11:128577835:T:A	8.86893e-05	0.39124	-3.62583e-10	0.000188994	-0.58943	-3.62583e-10	0.000189219	-0.589601	-3.62583e-10
128578243	chr11:128578243:G:A	0.000274389	-1.19804e-10	1.52065	0.00177584	-1.19804e-10	1.65088	0.00177872	-1.19804e-10	1.65114
128579139	chr11:128579139:T:A	1.53026e-05	-1.19804e-10	-1.36588	8.67756e-05	-1.19804e-10	-1.36782	8.68945e-05	-1.19804e-10	-1.36781
128579337	chr11:128579337:C:A	1.22808e-05	-1.58587	-3.62583e-10	6.88e-05	-1.59994	-3.62583e-10	6.88936e-05	-1.59994	-3.62583e-10
128579520	chr11:128579520:G:A	3.16669e-06	-1.58344	-1.35777	1.89091e-05	-1.54175	-1.34975	1.89359e-05	-1.5417	-1.34975
128580043	chr11:128580043:C:T	1.55869e-05	-1.19804e-10	-1.34747	8.91004e-05	-1.19804e-10	-1.34138	8.92193e-05	-1.19804e-10	-1.34141
128580074	chr11:128580074:A:G	0.000254354	-1.19804e-10	1.44483	0.00164572	-1.19804e-10	1.57479	0.00164839	-1.19804e-10	1.57504
128580566	chr11:128580566:G:A	6.99309e-06	-1.36564	-0.783337	4.09137e-05	-1.39578	-0.723903	4.09723e-05	-1.3958	-0.723814
128580817	chr11:128580817:C:T	1.82884e-05	-1.19804e-10	-1.18763	0.000109161	-1.19804e-10	-1.13832	0.000109307	-1.19804e-10	-1.13835
128580818	chr11:128580818:G:A	5.89329e-05	-1.19804e-10	-0.0174988	0.000303539	-1.19804e-10	-0.115637	0.000303986	-1.19804e-10	-0.115526
128581259	chr11:128581259:A:G	2.7482e-05	-1.19804e-10	-0.780367	0.000156899	-1.19804e-10	-0.775546	0.00015709	-1.19804e-10	-0.775686
128581385	chr11:128581385:A:G	4.53654e-06	-1.41424	-1.16749	2.18125e-05	-1.50372	-1.24494	2.1843e-05	-1.50372	-1.24491
128581456	chr11:128581456:T:C	1.60863e-05	-1.19804e-10	-1.31593	9.09288e-05	-1.19804e-10	-1.32107	9.10559e-05	-1.19804e-10	-1.32103
128581737	chr11:128581737:C:T	0.000193452	-0.927386	2.09852	0.00155679	-0.991772	2.51101	0.00155782	-0.991888	2.51043
128581765	chr11:128581765:C:T	1.1123e-05	-1.40824	-0.276639	8.99985e-05	-1.28897	-0.0423843	9.00871e-05	-1.289	-0.0427254
128581923	chr11:128581923:T:A	1.52556e-05	-1.19804e-10	-1.36896	8.66719e-05	-1.19804e-10	-1.36902	8.67902e-05	-1.19804e-10	-1.36901
128582032	chr11:128582032:G:A	1.54477e-05	-1.19804e-10	-1.35644	8.74438e-05	-1.19804e-10	-1.36015	8.75632e-05	-1.19804e-10	-1.36015
128582438	chr11:128582438:A:C	1.24127e-05	-1.57518	-3.62583e-10	6.8647e-05	-1.60217	-3.62583e-10	6.87405e-05	-1.60217	-3.62583e-10
128582958	chr11:128582958:T:C	1.52169e-05	-1.37149	-3.62583e-10	7.03136e-05	-1.57818	-3.62583e-10	7.04082e-05	-1.5782	-3.62583e-10
128583115	chr11:128583115:C:T	1.08281e-05	-1.40944	-0.302317	8.73427e-05	-1.29032	-0.0709823	8.74288e-05	-1.29036	-0.0713218
128583731	chr11:128583731:T:C	1.74095e-05	-1.19804e-10	-1.23688	0.000103106	-1.19804e-10	-1.19539	0.000103243	-1.19804e-10	-1.19542
128583843	chr11:128583843:T:C	1.0281e-05	-1.43127	-0.332328	8.2171e-05	-1.31826	-0.104086	8.22526e-05	-1.31829	-0.104421
128583933	chr11:128583933:T:C	7.92927e-06	-0.784687	-1.23865	4.88298e-05	-0.683838	-1.25897	4.89007e-05	-0.683775	-1.25894
128584472	chr11:128584472:T:C	0.000296836	-1.19804e-10	1.59928	0.0019256	-1.19804e-10	1.73185	0.00192873	-1.19804e-10	1.73211
128584494	chr11:128584494:C:T	7.82513e-06	-0.78836	-1.2482	4.82117e-05	-0.687875	-1.26767	4.82816e-05	-0.687811	-1.26764
128584578	chr11:128584578:G:A	6.88014e-06	-1.3417	-0.823557	4.01508e-05	-1.37344	-0.765063	4.02082e-05	-1.37346	-0.764976
128584835	chr11:128584835:A:T	2.11198e-05	-1.19804e-10	-1.04369	0.000118623	-1.19804e-10	-1.05519	0.000118783	-1.19804e-10	-1.05521
128585561	chr11:128585561:T:C	6.11089e-05	-1.19804e-10	0.0187593	0.00035716	-1.19804e-10	0.0470384	0.000357692	-1.19804e-10	0.0471655
128585741	chr11:128585741:G:A	1.75273e-05	-1.19804e-10	-1.23014	0.000103941	-1.19804e-10	-1.18732	0.000104079	-1.19804e-10	-1.18736
128585994	chr11:128585994:T:C	1.7683e-05	-1.19804e-10	-1.2213	0.000104956	-1.19804e-10	-1.1776	0.000105095	-1.19804e-10	-1.17764
128586401	chr11:128586401:GC:G	1.00318e-05	-0.54944	-1.2387	6.25432e-05	-0.437043	-1.25825	6.26343e-05	-0.436968	-1.25823
128586457	chr11:128586457:C:T	5.47851e-06	-1.24434	-1.14872	2.58934e-05	-1.40232	-1.17484	2.59283e-05	-1.4023	-1.17487
128586487	chr11:128586487:G:T	1.56212e-05	-1.19804e-10	-1.34527	8.82778e-05	-1.19804e-10	-1.35066	8.83982e-05	-1.19804e-10	-1.35066
128586662	chr11:128586662:T:A	0.000315845	-1.19804e-10	1.66135	0.00204979	-1.19804e-10	1.79435	0.00205312	-1.19804e-10	1.79461
128587004	chr11:128587004:C:G	9.86235e-06	-0.571102	-1.23407	6.14533e-05	-0.458866	-1.254	6.15428e-05	-0.458794	-1.25398
128587298	chr11:128587298:G:A	1.54e-05	-1.19804e-10	-1.35953	8.81342e-05	-1.19804e-10	-1.35229	8.82556e-05	-1.19804e-10	-1.35227
128588142	chr11:128588142:AC:A	1.00499e-05	-0.569458	-1.21688	6.25604e-05	-0.456948	-1.23807	6.26516e-05	-0.456875	-1.23804
128588815	chr11:128588815:C:A	1.5465e-05	-1.19804e-10	-1.35532	8.77882e-05	-1.19804e-10	-1.35622	8.79086e-05	-1.19804e-10	-1.35621
128589833	chr11:128589833:G:A	4.24844e-06	-1.47266	-1.17468	2.07857e-05	-1.54914	-1.24774	2.08149e-05	-1.54914	-1.2477
128590130	chr11:128590130:C:T	1.53108e-05	-1.19804e-10	-1.36534	8.68079e-05	-1.19804e-10	-1.36745	8.69262e-05	-1.19804e-10	-1.36745
128590154	chr11:128590154:G:A	1.05405e-05	-1.46418	-0.274487	8.34494e-05	-1.36252	-0.0443894	8.3532e-05	-1.36255	-0.0447294
128590539	chr11:128590539:C:T	8.05124e-06	-1.50568	-0.50239	4.79148e-05	-1.53074	-0.43098	4.79847e-05	-1.53075	-0.430874
128590659	chr11:128590659:A:G	1.04579e-05	-0.570224	-1.17632	6.49379e-05	-0.457409	-1.20031	6.50328e-05	-0.457337	-1.20028
128591599	chr11:128591599:G:A	1.56376e-05	-1.19804e-10	-1.34422	8.88832e-05	-1.19804e-10	-1.34382	8.90042e-05	-1.19804e-10	-1.34382
128591635	chr11:128591635:G:C	4.94305e-06	-1.38181	-1.11411	2.42428e-05	-1.49978	-1.14324	2.42753e-05	-1.49977	-1.14328
128592261	chr11:128592261:T:C	1.36636e-05	-0.309431	-1.16973	8.59206e-05	-0.183554	-1.19417	8.60469e-05	-0.183472	-1.19414
128593545	chr11:128593545:A:G	1.03186e-05	-0.54542	-1.21453	6.42864e-05	-0.431883	-1.23591	6.43802e-05	-0.431811	-1.23589
128593862	chr11:128593862:C:T	7.55444e-06	-1.4653	-0.606462	4.44957e-05	-1.49451	-0.541244	4.45602e-05	-1.49452	-0.541146
128593961	chr11:128593961:A:G	2.20757e-05	-1.19804e-10	-0.999423	0.000119389	-1.19804e-10	-1.04876	0.000119559	-1.19804e-10	-1.0487
128593991	chr11:128593991:G:A	2.32354e-05	-1.19804e-10	-0.948223	0.000130258	-1.19804e-10	-0.961628	0.000130433	-1.19804e-10	-0.961645
128594344	chr11:128594344:C:A	1.15831e-05	-0.43198	-1.21237	7.25344e-05	-0.313199	-1.23389	7.26405e-05	-0.313122	-1.23386
128594427	chr11:128594427:C:T	1.72794e-05	-1.19804e-10	-1.24438	9.86079e-05	-1.19804e-10	-1.24	9.87412e-05	-1.19804e-10	-1.24001
128595301	chr11:128595301:T:A	1.72977e-05	-1.19804e-10	-1.24332	9.87144e-05	-1.19804e-10	-1.23892	9.88478e-05	-1.19804e-10	-1.23893
128595708	chr11:128595708:T:C	7.63922e-05	-1.19804e-10	0.241982	0.000446836	-1.19804e-10	0.271045	0.000447507	-1.19804e-10	0.271185
128596280	chr11:128596280:G:A	1.17915e-05	-0.412568	-1.21395	7.377e-05	-0.294738	-1.23546	7.38775e-05	-0.294666	-1.23543
128596477	chr11:128596477:A:AG	1.38829e-05	-0.307773	-1.15547	8.70371e-05	-0.184652	-1.18016	8.71649e-05	-0.184578	-1.18013
128596954	chr11:128596954:A:G	8.71112e-06	-1.44094	-0.488359	5.02826e-05	-1.49076	-0.422731	5.03572e-05	-1.49076	-0.422608
128597218	chr11:128597218:G:A	1.58769e-05	-1.34217	0.0131351	0.000127688	-1.23844	0.25688	0.000127816	-1.23846	0.256541
128597497	chr11:128597497:C:T	1.94012e-05	-1.19804e-10	-1.12857	0.000110642	-1.19804e-10	-1.12484	0.000110793	-1.19804e-10	-1.12484
128597615	chr11:128597615:T:C	5.71744e-06	-1.37945	-0.970926	2.78349e-05	-1.49858	-1.00627	2.78722e-05	-1.49857	-1.00631
128597662	chr11:128597662:G:A	0.000310426	-1.19804e-10	1.64405	0.00201322	-1.19804e-10	1.77635	0.0020165	-1.19804e-10	1.77661
128597763	chr11:128597763:C:T	2.00901e-05	-1.19804e-10	-1.09367	0.000112876	-1.19804e-10	-1.10486	0.000113035	-1.19804e-10	-1.10481
128597829	chr11:128597829:T:A	1.75287e-05	-1.19804e-10	-1.23006	0.000100055	-1.19804e-10	-1.22543	0.00010019	-1.19804e-10	-1.22544
128598017	chr11:128598017:A:T	1.15811e-05	-0.434593	-1.20993	7.23688e-05	-0.317692	-1.23168	7.24742e-05	-0.317621	-1.23166
128598448	chr11:128598448:A:T	1.20835e-05	-1.60206	-3.62583e-10	6.94424e-05	-1.59065	-3.62583e-10	6.95374e-05	-1.59064	-3.62583e-10
128599158	chr11:128599158:C:A	4.56025e-06	-1.21154	-1.36498	2.03556e-05	-1.45295	-1.36484	2.03835e-05	-1.45293	-1.36485
128599355	chr11:128599355:C:T	1.20874e-05	-1.60173	-3.62583e-10	6.90395e-05	-1.59647	-3.62583e-10	6.91339e-05	-1.59646	-3.62583e-10
128599403	chr11:128599403:C:T	1.57021e-05	-1.19804e-10	-1.34011	9.04305e-05	-1.19804e-10	-1.32656	9.05556e-05	-1.19804e-10	-1.32654
128599553	chr11:128599553:G:C	1.20113e-05	-0.418891	-1.18916	7.49287e-05	-0.302357	-1.21225	7.50379e-05	-0.302287	-1.21223
128599735	chr11:128599735:G:A	1.8302e-05	-1.19804e-10	-1.18689	0.000104396	-1.19804e-10	-1.18295	0.000104539	-1.19804e-10	-1.18295
128599796	chr11:128599796:C:T	3.39457e-05	-1.19804e-10	-0.569138	0.000189385	-1.19804e-10	-0.587363	0.000189654	-1.19804e-10	-0.587307
128601345	chr11:128601345:A:C	8.18174e-06	-1.36777	-0.624222	5.95218e-05	-1.24166	-0.503145	5.95967e-05	-1.24169	-0.503217
128602291	chr11:128602291:G:A	1.54018e-05	-1.19804e-10	-1.35942	8.75956e-05	-1.19804e-10	-1.35842	8.77136e-05	-1.19804e-10	-1.35843
128602443	chr11:128602443:A:G	8.30449e-06	-1.3812	-0.595907	4.88744e-05	-1.41375	-0.528147	4.89452e-05	-1.41376	-0.528044
128602785	chr11:128602785:C:G	1.69491e-05	-1.19804e-10	-1.26369	9.66945e-05	-1.19804e-10	-1.25959	9.68253e-05	-1.19804e-10	-1.2596
128602823	chr11:128602823:A:C	1.30776e-05	-0.366108	-1.15689	8.14254e-05	-0.250163	-1.1813	8.15441e-05	-0.250092	-1.18127
128603317	chr11:128603317:C:T	1.7445e-05	-1.19804e-10	-1.23485	9.70579e-05	-1.19804e-10	-1.25584	9.71854e-05	-1.19804e-10	-1.25589
128604096	chr11:128604096:G:A	2.10383e-05	-1.19804e-10	-1.04755	0.000116006	-1.19804e-10	-1.0775	0.000116166	-1.19804e-10	-1.07749
128604196	chr11:128604196:G:A	6.28801e-06	-0.971795	-1.28346	2.95504e-05	-1.15599	-1.28906	2.9589e-05	-1.15602	-1.28908
128604231	chr11:128604231:C:T	1.54344e-05	-1.19804e-10	-1.3573	8.72229e-05	-1.19804e-10	-1.36268	8.7343e-05	-1.19804e-10	-1.36266
128605106	chr11:128605106:G:A	6.92363e-06	-1.31073	-0.848225	3.69587e-05	-1.35859	-0.862752	3.70111e-05	-1.35855	-0.862739
128606070	chr11:128606070:G:C	4.51745e-06	-1.43622	-1.14973	3.28836e-05	-1.37013	-0.968039	3.29248e-05	-1.37003	-0.968255
128606136	chr11:128606136:T:C	1.53199e-05	-1.19804e-10	-1.36475	8.75312e-05	-1.19804e-10	-1.35915	8.76515e-05	-1.19804e-10	-1.35914
128606166	chr11:128606166:C:T	6.06921e-05	-1.19804e-10	0.0119144	0.000353167	-1.19804e-10	0.0357936	0.00035368	-1.19804e-10	0.0358846
128606452	chr11:128606452:A:G	1.89963e-05	-1.19804e-10	-1.14965	0.000106629	-1.19804e-10	-1.16179	0.000106778	-1.19804e-10	-1.16175
128606735	chr11:128606735:A:G	1.7205e-05	-1.19804e-10	-1.2487	9.90735e-05	-1.19804e-10	-1.23528	9.92074e-05	-1.19804e-10	-1.23529
128607235	chr11:128607235:C:T	0.000241481	-1.19804e-10	1.39289	0.00154709	-1.19804e-10	1.51299	0.00154938	-1.19804e-10	1.5131
128607274	chr11:128607274:C:T	6.59942e-06	-0.873626	-1.33329	3.16816e-05	-1.03881	-1.3366	3.17232e-05	-1.03884	-1.33662
128607577	chr11:128607577:C:T	5.16955e-06	-1.40465	-1.04646	3.78205e-05	-1.32755	-0.870745	3.78682e-05	-1.32743	-0.870966
128607643	chr11:128607643:T:G	6.74439e-06	-0.846442	-1.33875	3.22563e-05	-1.01555	-1.34188	3.22987e-05	-1.01559	-1.34189
128607768	chr11:128607768:T:C	1.53176e-05	-1.19804e-10	-1.3649	8.67335e-05	-1.19804e-10	-1.36831	8.6852e-05	-1.19804e-10	-1.3683
128607819	chr11:128607819:G:C	1.43474e-05	-1.43033	-3.62583e-10	7.59909e-05	-1.50053	-3.62583e-10	7.60926e-05	-1.50056	-3.62583e-10
128608234	chr11:128608234:G:A	1.40397e-05	-1.33839	-0.11362	0.000126384	-1.25416	0.262341	0.000126527	-1.25403	0.261986
128608240	chr11:128608240:A:G	2.04159e-05	-0.121279	-0.956308	0.000135584	-0.0838193	-0.837735	0.000135783	-0.0836008	-0.837848
128608249	chr11:128608249:C:T	1.21146e-05	-1.59948	-3.62583e-10	6.92248e-05	-1.59379	-3.62583e-10	6.93188e-05	-1.59379	-3.62583e-10
128608431	chr11:128608431:A:C	7.75568e-06	-1.19526	-0.850211	4.1076e-05	-1.25129	-0.864429	4.11348e-05	-1.25124	-0.864414
128608485	chr11:128608485:G:A	9.14973e-06	-0.836369	-1.0438	4.05313e-05	-1.03055	-1.09852	4.05886e-05	-1.03057	-1.09845
128608638	chr11:128608638:C:A	6.85583e-06	-0.852487	-1.31631	3.27956e-05	-1.02046	-1.32039	3.28386e-05	-1.0205	-1.3204
128609160	chr11:128609160:C:T	7.32883e-06	-0.854733	-1.24735	3.50055e-05	-1.02267	-1.25297	3.5051e-05	-1.0227	-1.253
128609509	chr11:128609509:C:T	9.23257e-06	-1.35933	-0.511836	7.39183e-05	-1.27544	-0.252743	7.40094e-05	-1.27532	-0.252995
128609616	chr11:128609616:T:C	9.96483e-06	-0.514669	-1.28017	4.32128e-05	-0.755413	-1.3096	4.3273e-05	-0.755428	-1.30955
128609755	chr11:128609755:C:G	2.37416e-05	-1.19804e-10	-0.926671	0.000137142	-1.19804e-10	-0.91013	0.000137331	-1.19804e-10	-0.910117
128609815	chr11:128609815:G:A	1.57697e-05	-1.19804e-10	-1.33581	8.95717e-05	-1.19804e-10	-1.33611	8.96945e-05	-1.19804e-10	-1.3361
128610108	chr11:128610108:G:A	1.72812e-05	-1.19804e-10	-1.24428	9.65175e-05	-1.19804e-10	-1.26142	9.66533e-05	-1.19804e-10	-1.26138
128610401	chr11:128610401:G:A	9.5251e-06	-0.916113	-0.923856	4.90884e-05	-0.997637	-0.939886	4.91606e-05	-0.997557	-0.939858
128610458	chr11:128610458:C:G	3.59385e-05	-0.512091	-3.62583e-10	0.000190673	-0.580589	-3.62583e-10	0.000190925	-0.580628	-3.62583e-10
128610725	chr11:128610725:T:TC	3.04391e-05	-1.19804e-10	-0.678169	0.000168819	-1.19804e-10	-0.702317	0.000169044	-1.19804e-10	-0.702346
128610985	chr11:128610985:G:C	1.00318e-05	-0.523812	-1.26432	4.34528e-05	-0.761095	-1.29838	4.35138e-05	-0.761108	-1.29832
128610995	chr11:128610995:T:C	1.68968e-05	-1.19804e-10	-1.26678	9.54507e-05	-1.19804e-10	-1.27254	9.55809e-05	-1.19804e-10	-1.27253
128611181	chr11:128611181:A:G	2.99374e-05	-1.19804e-10	-0.69479	0.000166018	-1.19804e-10	-0.71905	0.000166239	-1.19804e-10	-0.719078
128612270	chr11:128612270:A:G	1.05265e-05	-0.489734	-1.25027	4.50422e-05	-0.736852	-1.28669	4.51056e-05	-0.736865	-1.28664
128612446	chr11:128612446:G:A	2.9059e-05	-0.724569	-3.62583e-10	0.000143014	-0.868203	-3.62583e-10	0.000143205	-0.868233	-3.62583e-10
128612536	chr11:128612536:T:G	1.42131e-05	-0.153723	-1.28601	8.94736e-05	-0.0878674	-1.24933	8.96128e-05	-0.087623	-1.24939
128614071	chr11:128614071:T:A	5.75964e-06	-1.22586	-1.11717	4.33204e-05	-1.12969	-0.932832	4.33766e-05	-1.12954	-0.933047
128614268	chr11:128614268:G:C	1.20884e-05	-1.60165	-3.62583e-10	7.12785e-05	-1.56455	-3.62583e-10	7.13761e-05	-1.56454	-3.62583e-10
128614529	chr11:128614529:A:G	2.02641e-05	-1.19804e-10	-1.08505	0.00012066	-1.19804e-10	-1.03817	0.000120813	-1.19804e-10	-1.03827
128614531	chr11:128614531:G:A	3.3885e-05	-1.19804e-10	-0.570928	0.000187484	-1.19804e-10	-0.597454	0.000187732	-1.19804e-10	-0.597494
128614843	chr11:128614843:A:ATT	3.61225e-05	0.307746	-0.814729	0.000234528	0.353562	-0.727135	0.000234878	0.353815	-0.727255
128614970	chr11:128614970:G:A	1.54599e-05	-1.19804e-10	-1.35565	8.68834e-05	-1.19804e-10	-1.36658	8.70021e-05	-1.19804e-10	-1.36657
128615695	chr11:128615695:C:T	3.35391e-05	-0.581186	-3.62583e-10	0.000114553	-1.09011	-3.62583e-10	0.000114729	-1.08994	-3.62583e-10
128615758	chr11:128615758:A:G	2.1441e-05	-1.60054	0.571951	0.000190809	-1.59869	1.01882	0.000190966	-1.59868	1.01827
128615847	chr11:128615847:A:T	1.52572e-05	-1.19804e-10	-1.36884	8.66888e-05	-1.19804e-10	-1.36882	8.68069e-05	-1.19804e-10	-1.36882
128616108	chr11:128616108:T:C	1.24722e-05	-0.417367	-1.15303	3.97683e-05	-1.01604	-1.13203	3.98191e-05	-1.01601	-1.13215
128616246	chr11:128616246:ATG:A	5.75741e-06	-1.36816	-0.975251	3.82638e-05	-1.42713	-0.759506	3.83112e-05	-1.42706	-0.75971
128616306	chr11:128616306:A:C	1.70747e-05	-1.19804e-10	-1.2563	9.40437e-05	-1.19804e-10	-1.28739	9.41752e-05	-1.19804e-10	-1.28735
128616441	chr11:128616441:C:A	1.54777e-05	-1.19804e-10	-1.3545	8.77158e-05	-1.19804e-10	-1.35704	8.78356e-05	-1.19804e-10	-1.35704
128616449	chr11:128616449:C:G	1.58471e-05	-1.33091	-3.62583e-10	8.76396e-05	-1.35791	-3.62583e-10	8.776e-05	-1.3579	-3.62583e-10
128616598	chr11:128616598:A:G	1.52447e-05	-1.19804e-10	-1.36967	8.67019e-05	-1.19804e-10	-1.36867	8.68204e-05	-1.19804e-10	-1.36867
128616725	chr11:128616725:C:T	0.000123759	0.724436	-3.62583e-10	0.000417884	0.204059	-3.62583e-10	0.00041853	0.20424	-3.62583e-10
128616747	chr11:128616747:C:T	2.00754e-05	-1.19804e-10	-1.0944	0.000116998	-1.19804e-10	-1.06899	0.000117159	-1.19804e-10	-1.06897
128616856	chr11:128616856:G:A	1.24622e-05	-0.25897	-1.31223	6.683e-05	-0.362822	-1.26617	6.69257e-05	-0.362716	-1.26621
128617069	chr11:128617069:G:A	1.54821e-05	-1.35421	-3.62583e-10	7.03951e-05	-1.57702	-3.62583e-10	7.04893e-05	-1.57705	-3.62583e-10
128617118	chr11:128617118:T:C	1.58866e-05	-1.19804e-10	-1.32842	8.85342e-05	-1.19804e-10	-1.34776	8.86569e-05	-1.19804e-10	-1.34773
128617174	chr11:128617174:T:C	1.06834e-05	-0.418258	-1.30695	5.21858e-05	-0.532801	-1.34354	5.22638e-05	-0.532692	-1.34351
128617574	chr11:128617574:A:G	1.07895e-05	-0.393063	-1.32226	5.29871e-05	-0.508147	-1.35295	5.30661e-05	-0.508037	-1.35293
128617919	chr11:128617919:G:T	1.34879e-05	-0.132988	-1.35912	7.13607e-05	-0.228082	-1.33532	7.14642e-05	-0.227972	-1.33534
128617959	chr11:128617959:T:C	2.54716e-05	-0.830191	-0.0261421	0.000102023	-1.01514	-0.190809	0.000102177	-1.0151	-0.1907
128618134	chr11:128618134:G:C	1.64696e-05	-1.19804e-10	-1.29238	9.70291e-05	-1.19804e-10	-1.25613	9.71551e-05	-1.19804e-10	-1.2562
128618427	chr11:128618427:G:A	7.45635e-06	-1.59681	-0.488017	4.50522e-05	-1.57963	-0.4437	4.51122e-05	-1.57962	-0.443734
128618898	chr11:128618898:C:T	1.97407e-05	0.231987	-1.34321	0.000105093	0.135286	-1.31159	0.000105246	0.135405	-1.31161
128619064	chr11:128619064:C:T	1.82738e-05	-1.19804e-10	-1.18843	0.000100806	-1.19804e-10	-1.21795	0.000100945	-1.19804e-10	-1.21793
128619095	chr11:128619095:G:A	3.32108e-06	-1.52443	-1.36918	2.454e-05	-1.26135	-1.36949	2.45734e-05	-1.26135	-1.36949
128619156	chr11:128619156:T:G	3.09925e-05	-1.19804e-10	-0.660153	0.000188422	-1.19804e-10	-0.592464	0.000188647	-1.19804e-10	-0.592629
128619189	chr11:128619189:T:C	1.52578e-05	-1.19804e-10	-1.36881	8.67678e-05	-1.19804e-10	-1.36791	8.68858e-05	-1.19804e-10	-1.36791
128619375	chr11:128619375:G:A	2.07763e-05	-1.19804e-10	-1.06009	0.000125081	-1.19804e-10	-1.00219	0.000125245	-1.19804e-10	-1.00224
128619485	chr11:128619485:C:T	5.48926e-06	-1.60135	-0.789759	3.40033e-05	-1.60088	-0.703811	3.40486e-05	-1.60088	-0.70384
128619640	chr11:128619640:C:T	4.95174e-06	-1.60151	-0.892646	3.03345e-05	-1.60029	-0.818568	3.03751e-05	-1.60029	-0.818591
128619923	chr11:128619923:C:T	4.91012e-06	-1.59957	-0.903029	3.56456e-05	-1.60177	-0.655751	3.56829e-05	-1.60177	-0.656068
128620414	chr11:128620414:C:G	1.52554e-05	-1.19804e-10	-1.36896	8.72611e-05	-1.19804e-10	-1.36224	8.73787e-05	-1.19804e-10	-1.36226
128620487	chr11:128620487:G:A	1.01469e-05	-0.408502	-1.36823	5.49867e-05	-0.454522	-1.36953	5.50681e-05	-0.454404	-1.36953
128620847	chr11:128620847:T:C	4.08228e-06	-1.53984	-1.1474	2.98045e-05	-1.29603	-1.14046	2.98478e-05	-1.29602	-1.14038
128621453	chr11:128621453:A:G	2.14388e-05	-1.19804e-10	-1.0287	0.00011727	-1.19804e-10	-1.06667	0.000117427	-1.19804e-10	-1.06669
128622050	chr11:128622050:T:C	1.23797e-05	-0.991477	-0.586368	4.23495e-05	-1.38248	-0.702709	4.24088e-05	-1.38245	-0.7027
128622157	chr11:128622157:C:A	1.5377e-05	-1.19804e-10	-1.36103	8.72539e-05	-1.19804e-10	-1.36232	8.73722e-05	-1.19804e-10	-1.36233
128622225	chr11:128622225:A:G	1.52599e-05	-1.19804e-10	-1.36867	8.66154e-05	-1.19804e-10	-1.36967	8.67334e-05	-1.19804e-10	-1.36967
128622395	chr11:128622395:A:T	1.369e-05	-1.47724	-3.62583e-10	7.84509e-05	-1.46867	-3.62583e-10	7.85612e-05	-1.46863	-3.62583e-10
128622478	chr11:128622478:G:T	6.93857e-06	-0.980456	-1.17635	2.624e-05	-1.36365	-1.20021	2.62766e-05	-1.36363	-1.2002
128622553	chr11:128622553:C:T	1.52578e-05	-1.19804e-10	-1.36881	8.66571e-05	-1.19804e-10	-1.36919	8.67749e-05	-1.19804e-10	-1.36919
128622676	chr11:128622676:G:T	3.51152e-06	-1.598	-1.23985	2.08044e-05	-1.59693	-1.19905	2.08324e-05	-1.59693	-1.19906
128622701	chr11:128622701:G:T	6.9991e-06	-0.873376	-1.27474	5.08871e-05	-0.667736	-1.2338	5.09521e-05	-0.667735	-1.23389
128622844	chr11:128622844:T:C	3.18172e-06	-1.59508	-1.34139	1.84719e-05	-1.59364	-1.32126	1.84969e-05	-1.59364	-1.32126
128623757	chr11:128623757:T:C	1.52738e-05	-1.19804e-10	-1.36776	8.71168e-05	-1.19804e-10	-1.3639	8.72363e-05	-1.19804e-10	-1.36389
128624129	chr11:128624129:C:A	2.25679e-05	-1.19804e-10	-0.97737	0.00012345	-1.19804e-10	-1.01531	0.000123615	-1.19804e-10	-1.01534
128624492	chr11:128624492:G:A	0.00012412	0.727347	-3.62583e-10	0.000420054	0.209236	-3.62583e-10	0.000420701	0.209414	-3.62583e-10
128624536	chr11:128624536:G:A	2.10312e-05	-1.19804e-10	-1.04789	0.000120563	-1.19804e-10	-1.03897	0.000120731	-1.19804e-10	-1.03894
128624583	chr11:128624583:A:G	6.17333e-06	-0.976634	-1.29703	2.28922e-05	-1.34156	-1.3588	2.29252e-05	-1.34151	-1.35876
128624729	chr11:128624729:C:T	2.4807e-05	-1.19804e-10	-0.882774	0.000141161	-1.19804e-10	-0.881247	0.000141339	-1.19804e-10	-0.881347
128624981	chr11:128624981:C:T	1.66511e-05	-1.19804e-10	-1.28142	9.3306e-05	-1.19804e-10	-1.29526	9.34297e-05	-1.19804e-10	-1.2953
128625054	chr11:128625054:T:C	8.97504e-05	-1.19804e-10	0.403134	0.000544576	-1.19804e-10	0.468861	0.000545217	-1.19804e-10	0.468677
128625094	chr11:128625094:A:G	2.50723e-05	-1.19804e-10	-0.872136	0.000144027	-1.19804e-10	-0.861145	0.000144233	-1.19804e-10	-0.861076
128625170	chr11:128625170:A:T	1.36265e-05	-1.48188	-3.62583e-10	6.90631e-05	-1.59613	-3.62583e-10	6.91567e-05	-1.59613	-3.62583e-10
128625205	chr11:128625205:T:C	7.59027e-06	-0.722879	-1.34415	3.88532e-05	-0.808442	-1.36291	3.89102e-05	-0.808351	-1.3629
128625312	chr11:128625312:C:T	4.63423e-05	-1.19804e-10	-0.257844	0.000266322	-1.19804e-10	-0.246441	0.000266719	-1.19804e-10	-0.246312
128625435	chr11:128625435:G:A	1.52873e-05	-1.19804e-10	-1.36687	8.72528e-05	-1.19804e-10	-1.36234	8.73726e-05	-1.19804e-10	-1.36233
128626124	chr11:128626124:C:T	1.85079e-05	-1.19804e-10	-1.1757	0.000104465	-1.19804e-10	-1.1823	0.000104605	-1.19804e-10	-1.18232
128627057	chr11:128627057:C:T	1.501e-05	-1.59964	0.214462	0.00013229	-1.55171	0.605561	0.000132419	-1.55169	0.605156
128627203	chr11:128627203:GA:G	1.53958e-05	-1.19804e-10	-1.3598	8.80649e-05	-1.19804e-10	-1.35307	8.81864e-05	-1.19804e-10	-1.35305
128627231	chr11:128627231:G:A	2.57311e-05	-1.19804e-10	-0.846198	0.000147472	-1.19804e-10	-0.837509	0.00014768	-1.19804e-10	-0.837458
128627405	chr11:128627405:T:G	1.21001e-05	-1.60069	-3.62583e-10	7.38922e-05	-1.52854	-3.62583e-10	7.39943e-05	-1.52852	-3.62583e-10
128627433	chr11:128627433:G:T	1.54098e-05	-1.19804e-10	-1.35889	8.7083e-05	-1.19804e-10	-1.36428	8.72008e-05	-1.19804e-10	-1.36429
128627660	chr11:128627660:C:T	1.5284e-05	-1.19804e-10	-1.36709	8.72007e-05	-1.19804e-10	-1.36293	8.73198e-05	-1.19804e-10	-1.36293
128627763	chr11:128627763:T:C	3.98652e-05	-1.19804e-10	-0.408395	0.000223512	-1.19804e-10	-0.42168	0.00022381	-1.19804e-10	-0.421708
128627894	chr11:128627894:G:T	2.34322e-05	-1.19804e-10	-0.939787	0.000131945	-1.19804e-10	-0.94876	0.000132126	-1.19804e-10	-0.948752
128628398	chr11:128628398:T:C	1.45032e-05	-1.41953	-3.62583e-10	7.09983e-05	-1.56849	-3.62583e-10	7.10936e-05	-1.56851	-3.62583e-10
128628611	chr11:128628611:AC:A	7.3463e-06	-1.07804	-1.02166	3.80721e-05	-1.1034	-1.08826	3.81293e-05	-1.10331	-1.08821
128628841	chr11:128628841:T:C	1.7144e-05	-1.19804e-10	-1.25225	9.75604e-05	-1.19804e-10	-1.25067	9.76945e-05	-1.19804e-10	-1.25066
128628865	chr11:128628865:A:G	6.97915e-06	-0.784375	-1.3666	8.84259e-05	-0.0045518	-1.34443	8.85361e-05	-0.00462357	-1.34447
128628966	chr11:128628966:G:A	0.000129413	0.769111	-3.62583e-10	0.000733633	0.766863	-3.62583e-10	0.000734818	0.767116	-3.62583e-10
128629105	chr11:128629105:T:C	8.80433e-06	-1.44294	-0.475719	3.18407e-05	-1.59132	-0.779082	3.18955e-05	-1.59131	-0.778738
128629317	chr11:128629317:A:G	2.10618e-05	-1.19804e-10	-1.04644	0.000125833	-1.19804e-10	-0.996188	0.000125999	-1.19804e-10	-0.996234
128630010	chr11:128630010:T:C	7.2115e-06	-1.492	-0.626225	2.79159e-05	-1.60104	-0.900911	2.79628e-05	-1.60104	-0.900597
128630582	chr11:128630582:A:C	3.33686e-06	-1.52814	-1.36073	1.7526e-05	-1.6021	-1.36536	1.75499e-05	-1.6021	-1.36536
128631414	chr11:128631414:G:A	1.3093e-05	-1.52182	-3.62583e-10	7.03013e-05	-1.57836	-3.62583e-10	7.03971e-05	-1.57836	-3.62583e-10
128631448	chr11:128631448:C:T	1.64004e-05	-1.19804e-10	-1.2966	9.13207e-05	-1.19804e-10	-1.31677	9.14479e-05	-1.19804e-10	-1.31674
128631524	chr11:128631524:G:A	1.70362e-05	-1.19804e-10	-1.25856	0.000101316	-1.19804e-10	-1.2129	0.000101449	-1.19804e-10	-1.21295
128631677	chr11:128631677:A:G	2.43516e-05	0.020213	-0.921516	0.000251017	0.587973	-0.893599	0.000251358	0.587931	-0.893562
128631887	chr11:128631887:AAATT:A	7.31187e-06	-0.785364	-1.31904	9.28597e-05	0.0341328	-1.33419	9.29851e-05	0.0340764	-1.33414
128632327	chr11:128632327:A:G	7.64103e-06	-0.724899	-1.33547	9.9792e-05	0.119616	-1.34767	9.99257e-05	0.119559	-1.34764
128632372	chr11:128632372:C:T	1.61244e-05	-1.19804e-10	-1.31356	9.35645e-05	-1.19804e-10	-1.2925	9.36861e-05	-1.19804e-10	-1.29256
128632601	chr11:128632601:A:G	7.85113e-06	-1.05066	-0.982582	9.43541e-05	-0.275747	-1.00834	9.4491e-05	-0.27576	-1.00824
128632837	chr11:128632837:T:C	7.57647e-06	-1.07392	-0.994928	8.98957e-05	-0.312435	-1.02006	9.0026e-05	-0.312448	-1.01996
128633507	chr11:128633507:C:T	9.15927e-06	-0.952858	-0.926274	0.000116532	-0.152549	-0.920428	0.000116694	-0.152547	-0.920406
128633700	chr11:128633700:G:A	1.93195e-05	-1.13278	-3.62583e-10	0.000125506	-0.998793	-3.62583e-10	0.000125666	-0.998876	-3.62583e-10
128633706	chr11:128633706:A:C	2.18595e-05	-1.00926	-3.62583e-10	9.17539e-05	-1.31204	-3.62583e-10	9.18716e-05	-1.31212	-3.62583e-10
128633766	chr11:128633766:C:T	6.81657e-06	-0.918659	-1.25588	8.89627e-05	-0.059701	-1.28323	8.90875e-05	-0.0597206	-1.28317
128633959	chr11:128633959:G:A	1.61508e-05	-1.19804e-10	-1.31193	9.31116e-05	-1.19804e-10	-1.29735	9.32414e-05	-1.19804e-10	-1.29732
128634046	chr11:128634046:T:G	1.69068e-05	-1.19804e-10	-1.26618	9.56114e-05	-1.19804e-10	-1.27085	9.57413e-05	-1.19804e-10	-1.27086
128634278	chr11:128634278:T:TA	6.37859e-06	-1.55449	-0.686465	2.70215e-05	-1.59052	-0.94399	2.70662e-05	-1.59054	-0.943684
128634479	chr11:128634479:C:T	1.78881e-05	-1.19804e-10	-1.20977	9.96158e-05	-1.19804e-10	-1.22982	9.97615e-05	-1.19804e-10	-1.22973
128634543	chr11:128634543:G:A	1.21181e-05	-1.5992	-3.62583e-10	6.93124e-05	-1.59252	-3.62583e-10	6.94066e-05	-1.59253	-3.62583e-10
128634584	chr11:128634584:G:A	1.65893e-05	-1.19804e-10	-1.28514	9.43546e-05	-1.19804e-10	-1.28409	9.4484e-05	-1.19804e-10	-1.28408
128634595	chr11:128634595:G:C	1.90088e-05	-1.19804e-10	-1.149	0.0001095	-1.19804e-10	-1.13522	0.000109648	-1.19804e-10	-1.13523
128634636	chr11:128634636:A:G	1.42917e-05	-0.734123	-0.7001	0.000186102	0.24536	-0.85021	0.000186397	0.245333	-0.849959
128634730	chr11:128634730:C:G	1.84577e-05	-1.19804e-10	-1.17842	0.00010258	-1.19804e-10	-1.2005	0.000102731	-1.19804e-10	-1.20039
128634809	chr11:128634809:A:G	1.06823e-05	-0.719974	-1.00534	0.00014764	0.194456	-1.03082	0.000147848	0.194466	-1.03079
128635598	chr11:128635598:G:A	1.64332e-05	-1.19804e-10	-1.2946	9.33506e-05	-1.19804e-10	-1.29478	9.3477e-05	-1.19804e-10	-1.29479
128635997	chr11:128635997:A:C	1.53614e-05	-1.19804e-10	-1.36204	8.82377e-05	-1.19804e-10	-1.35111	8.83561e-05	-1.19804e-10	-1.35113
128636186	chr11:128636186:T:C	1.52688e-05	-1.19804e-10	-1.36809	8.7488e-05	-1.19804e-10	-1.35964	8.76063e-05	-1.19804e-10	-1.35965
128636570	chr11:128636570:G:T	1.5331e-05	-1.19804e-10	-1.36402	8.71568e-05	-1.19804e-10	-1.36344	8.7276e-05	-1.19804e-10	-1.36343
128636613	chr11:128636613:G:T	2.95591e-05	-0.707508	-3.62583e-10	0.000159508	-0.759053	-3.62583e-10	0.00015971	-0.759145	-3.62583e-10
128637171	chr11:128637171:A:G	6.07806e-06	-1.56385	-0.725367	2.62822e-05	-1.59005	-0.972203	2.63222e-05	-1.59007	-0.972024
128637352	chr11:128637352:A:G	1.51094e-05	-1.30378	-0.0748014	8.95389e-05	-1.27972	-0.0567527	8.96743e-05	-1.2798	-0.0565214
128637483	chr11:128637483:T:C	1.72505e-05	-1.19804e-10	-1.24606	9.78824e-05	-1.19804e-10	-1.24738	9.80153e-05	-1.19804e-10	-1.24738
128637530	chr11:128637530:T:C	1.55286e-05	-1.19804e-10	-1.35121	8.73818e-05	-1.19804e-10	-1.36086	8.75016e-05	-1.19804e-10	-1.36085
128637793	chr11:128637793:T:G	6.02259e-06	-1.42374	-0.874641	3.26752e-05	-1.51052	-0.83401	3.27116e-05	-1.51054	-0.834236
128638038	chr11:128638038:G:A	2.83927e-05	-1.19804e-10	-0.747767	0.000161894	-1.19804e-10	-0.744203	0.000162111	-1.19804e-10	-0.744224
128638227	chr11:128638227:A:G	2.62503e-05	-1.19804e-10	-0.826221	0.000145908	-1.19804e-10	-0.848168	0.000146111	-1.19804e-10	-0.848138
128638249	chr11:128638249:A:G	4.55668e-06	-1.58857	-0.988733	2.59841e-05	-1.57348	-1.00018	2.60212e-05	-1.57349	-1.00011
128638266	chr11:128638266:T:A	3.56549e-05	-1.19804e-10	-0.520011	0.000188489	-1.19804e-10	-0.592109	0.000188734	-1.19804e-10	-0.592169
128638360	chr11:128638360:A:G	3.22186e-05	-1.49976	0.878408	0.000187178	-1.24498	0.64589	0.000187489	-1.2451	0.646308
128638496	chr11:128638496:C:T	1.55719e-05	-1.19804e-10	-1.34843	8.97572e-05	-1.19804e-10	-1.33404	8.98775e-05	-1.19804e-10	-1.33406
128638518	chr11:128638518:A:T	5.15522e-05	-1.49037	1.33907	0.000344054	-1.25889	1.26854	0.000344591	-1.259	1.26885
128638543	chr11:128638543:A:G	4.68126e-06	-1.58593	-0.964396	2.71966e-05	-1.44223	-1.08582	2.72377e-05	-1.44211	-1.0858
128638564	chr11:128638564:G:A	2.8428e-05	-1.19804e-10	-0.746525	0.000162094	-1.19804e-10	-0.74297	0.000162311	-1.19804e-10	-0.742991
128638593	chr11:128638593:A:G	1.54722e-05	-1.19804e-10	-1.35486	8.75789e-05	-1.19804e-10	-1.35861	8.76982e-05	-1.19804e-10	-1.35861
128638610	chr11:128638610:T:C	2.84317e-05	-1.19804e-10	-0.746392	0.000162116	-1.19804e-10	-0.742832	0.000162334	-1.19804e-10	-0.742853
128638762	chr11:128638762:T:G	1.38272e-05	-1.44912	-0.0181486	8.8303e-05	-1.15819	-0.19218	8.84404e-05	-1.15832	-0.191856
128638792	chr11:128638792:T:C	8.90295e-06	-1.45101	-0.456503	6.05004e-05	-1.42541	-0.303085	6.05622e-05	-1.42541	-0.303425
128638833	chr11:128638833:G:T	2.84968e-05	-1.19804e-10	-0.744108	0.000162485	-1.19804e-10	-0.740558	0.000162703	-1.19804e-10	-0.740579
128638980	chr11:128638980:C:G	1.60522e-05	-1.19804e-10	-1.31805	9.32119e-05	-1.19804e-10	-1.29627	9.3336e-05	-1.19804e-10	-1.2963
128639011	chr11:128639011:G:C	1.21335e-05	-1.59793	-3.62583e-10	6.89444e-05	-1.59785	-3.62583e-10	6.90381e-05	-1.59785	-3.62583e-10
128639250	chr11:128639250:T:A	1.57211e-05	-1.19804e-10	-1.3389	9.20489e-05	-1.19804e-10	-1.30883	9.2171e-05	-1.19804e-10	-1.30886
128639794	chr11:128639794:A:T	1.82869e-05	-1.19804e-10	-1.18771	0.000100851	-1.19804e-10	-1.2175	0.00010099	-1.19804e-10	-1.21749
128640234	chr11:128640234:A:G	1.33668e-05	-1.50112	-3.62583e-10	7.7354e-05	-1.48275	-3.62583e-10	7.74624e-05	-1.48271	-3.62583e-10
128640263	chr11:128640263:C:T	1.70803e-05	-1.19804e-10	-1.25597	0.000102537	-1.19804e-10	-1.20092	0.00010267	-1.19804e-10	-1.20099
128640459	chr11:128640459:T:C	2.81392e-05	-1.19804e-10	-0.756735	0.000160421	-1.19804e-10	-0.753344	0.000160637	-1.19804e-10	-0.753363
128640643	chr11:128640643:A:G	1.602e-05	-1.44711	0.127049	0.000100205	-1.15334	-0.0705919	0.000100362	-1.15347	-0.0702551
128640756	chr11:128640756:C:G	3.60052e-05	-1.47604	0.965801	0.000211709	-1.20292	0.726988	0.00021206	-1.20305	0.727409
128641182	chr11:128641182:A:G	1.21219e-05	-1.59889	-3.62583e-10	6.91734e-05	-1.59453	-3.62583e-10	6.92681e-05	-1.59452	-3.62583e-10
128641351	chr11:128641351:T:C	0.000107927	-1.46104	2.04859	0.000729012	-1.20521	1.96576	0.000730118	-1.20535	1.96605
128641481	chr11:128641481:A:T	1.21459e-05	-1.59691	-3.62583e-10	7.01415e-05	-1.58063	-3.62583e-10	7.02363e-05	-1.58064	-3.62583e-10
128643222	chr11:128643222:A:C	1.54439e-05	-1.19804e-10	-1.35668	8.91723e-05	-1.19804e-10	-1.34058	8.92924e-05	-1.19804e-10	-1.34059
128643327	chr11:128643327:A:C	2.91193e-05	-1.48299	0.760494	0.000182425	-1.23417	0.60936	0.000182706	-1.23429	0.609658
128643328	chr11:128643328:C:T	2.99523e-05	-1.48108	0.786787	0.000187677	-1.23089	0.634467	0.000187966	-1.23102	0.634767
128643337	chr11:128643337:T:A	1.19352e-05	-1.58784	-0.0265672	6.22288e-05	-1.59259	-0.107742	6.23291e-05	-1.59263	-0.107448
128643418	chr11:128643418:C:T	1.6686e-05	-1.19804e-10	-1.27933	9.51276e-05	-1.19804e-10	-1.27593	9.5256e-05	-1.19804e-10	-1.27594
128643519	chr11:128643519:G:A	1.59942e-05	-1.19804e-10	-1.32167	8.96662e-05	-1.19804e-10	-1.33505	8.97872e-05	-1.19804e-10	-1.33506
128643562	chr11:128643562:A:G	2.65359e-05	-1.3812	0.565797	0.000169584	-1.04395	0.346154	0.000169851	-1.04409	0.346507
128643720	chr11:128643720:C:T	1.58593e-05	-1.19804e-10	-1.33014	9.18633e-05	-1.19804e-10	-1.31084	9.19857e-05	-1.19804e-10	-1.31087
128645229	chr11:128645229:T:C	2.83478e-05	-1.19804e-10	-0.749349	0.000166241	-1.19804e-10	-0.717705	0.000166459	-1.19804e-10	-0.717761
128645236	chr11:128645236:G:C	0.000264181	-1.19804e-10	1.48274	0.0017688	-1.19804e-10	1.64691	0.00177097	-1.19804e-10	1.64677
128645815	chr11:128645815:G:A	2.74052e-05	-1.19804e-10	-0.783166	0.000152589	-1.19804e-10	-0.803397	0.000152799	-1.19804e-10	-0.803387
128646007	chr11:128646007:A:T	2.44385e-05	-1.19804e-10	-0.897737	0.000132294	-1.19804e-10	-0.946117	0.000132473	-1.19804e-10	-0.94613
128646112	chr11:128646112:T:A	1.86379e-05	-1.19804e-10	-1.1687	0.000100094	-1.19804e-10	-1.22504	0.000100231	-1.19804e-10	-1.22503
128646540	chr11:128646540:C:G	0.000138956	0.840259	-3.62583e-10	0.000547369	0.473977	-3.62583e-10	0.00054814	0.474024	-3.62583e-10
128646944	chr11:128646944:G:A	1.5955e-05	-1.19804e-10	-1.32413	9.10315e-05	-1.19804e-10	-1.31994	9.11562e-05	-1.19804e-10	-1.31993
128647110	chr11:128647110:C:T	1.75236e-05	-1.19804e-10	-1.23035	0.000103284	-1.19804e-10	-1.19366	0.000103418	-1.19804e-10	-1.19373
128647261	chr11:128647261:A:G	1.62654e-05	-1.19804e-10	-1.30486	9.25244e-05	-1.19804e-10	-1.30367	9.26485e-05	-1.19804e-10	-1.30369
128647318	chr11:128647318:T:G	2.63046e-05	-1.19804e-10	-0.824157	0.000146597	-1.19804e-10	-0.843458	0.000146798	-1.19804e-10	-0.843448
128647882	chr11:128647882:G:A	1.33739e-05	-1.50059	-3.62583e-10	7.63242e-05	-1.49616	-3.62583e-10	7.64335e-05	-1.49609	-3.62583e-10
128648128	chr11:128648128:AG:A	0.000155225	-1.19804e-10	0.950978	0.000978819	-1.19804e-10	1.0552	0.000980496	-1.19804e-10	1.05555
128648200	chr11:128648200:GA:G	2.64125e-05	-0.820063	-3.62583e-10	0.000108866	-1.14103	-3.62583e-10	0.000109036	-1.14083	-3.62583e-10
128648335	chr11:128648335:T:C	2.64174e-05	-1.19804e-10	-0.819875	0.000142357	-1.19804e-10	-0.87281	0.00014255	-1.19804e-10	-0.872816
128648587	chr11:128648587:C:T	0.000239179	1.38331	-3.62583e-10	0.00222583	1.87674	-3.62583e-10	0.00222823	1.87646	-3.62583e-10
128648811	chr11:128648811:A:G	1.53123e-05	-1.19804e-10	-1.36524	8.75204e-05	-1.19804e-10	-1.35927	8.76401e-05	-1.19804e-10	-1.35927
128648871	chr11:128648871:G:A	2.48893e-05	-1.19804e-10	-0.879461	0.000137864	-1.19804e-10	-0.904875	0.000138054	-1.19804e-10	-0.904862
128650268	chr11:128650268:G:C	1.53092e-05	-1.19804e-10	-1.36545	8.75055e-05	-1.19804e-10	-1.35944	8.76251e-05	-1.19804e-10	-1.35944
128650298	chr11:128650298:G:T	1.53492e-05	-1.19804e-10	-1.36284	8.78431e-05	-1.19804e-10	-1.35559	8.79633e-05	-1.19804e-10	-1.35559
128650345	chr11:128650345:C:T	2.08063e-05	-1.19804e-10	-1.05864	0.00011386	-1.19804e-10	-1.09617	0.000114014	-1.19804e-10	-1.09618
128650735	chr11:128650735:A:G	3.32756e-06	-1.60192	-1.28974	1.93882e-05	-1.54522	-1.32126	1.9415e-05	-1.54522	-1.32124
128651159	chr11:128651159:A:G	1.65332e-05	-1.19804e-10	-1.28853	9.0154e-05	-1.19804e-10	-1.32963	9.02801e-05	-1.19804e-10	-1.32959
128651168	chr11:128651168:A:G	1.62743e-05	-1.19804e-10	-1.30431	8.92136e-05	-1.19804e-10	-1.34011	8.93377e-05	-1.19804e-10	-1.34008
128651426	chr11:128651426:C:T	0.000313432	-1.19804e-10	1.65368	0.00211401	-1.19804e-10	1.82519	0.00211657	-1.19804e-10	1.82504
128651483	chr11:128651483:A:G	1.7296e-05	-1.19804e-10	-1.24343	9.60286e-05	-1.19804e-10	-1.2665	9.6161e-05	-1.19804e-10	-1.26648
128651573	chr11:128651573:C:T	0.000138585	-1.46997	2.30756	0.000947571	-1.4348	2.45755	0.000949258	-1.43469	2.45786
128651956	chr11:128651956:C:T	1.55229e-05	-1.19804e-10	-1.35158	8.83293e-05	-1.19804e-10	-1.35007	8.84499e-05	-1.19804e-10	-1.35007
128652367	chr11:128652367:A:G	1.6541e-05	-1.19804e-10	-1.28805	9.82304e-05	-1.19804e-10	-1.24383	9.83588e-05	-1.19804e-10	-1.24388
128652373	chr11:128652373:T:C	3.7202e-06	-1.43152	-1.3486	1.99584e-05	-1.51567	-1.32183	1.99846e-05	-1.51569	-1.32186
128652523	chr11:128652523:G:A	7.64096e-05	-1.19804e-10	0.24221	0.00042564	-1.19804e-10	0.222447	0.000426205	-1.19804e-10	0.222412
128652598	chr11:128652598:A:G	5.30183e-05	-1.19804e-10	-0.123261	0.000292764	-1.19804e-10	-0.151779	0.000293181	-1.19804e-10	-0.151718
128652826	chr11:128652826:T:C	5.48104e-05	-1.19804e-10	-0.0900195	0.000301081	-1.19804e-10	-0.123768	0.000301473	-1.19804e-10	-0.123827
128652901	chr11:128652901:A:G	0.00020358	-1.00618	2.22834	0.00119031	-1.11517	2.36599	0.00119262	-1.11493	2.36633
128653037	chr11:128653037:G:A	8.36382e-05	-1.19804e-10	0.332601	0.000542645	-1.19804e-10	0.46531	0.000543306	-1.19804e-10	0.465166
128653105	chr11:128653105:T:C	3.86248e-05	-1.19804e-10	-0.440005	0.000208624	-1.19804e-10	-0.490611	0.000208903	-1.19804e-10	-0.490639
128653282	chr11:128653282:T:A	9.59445e-06	-1.311	-0.52171	6.14594e-05	-1.21587	-0.4969	6.15491e-05	-1.21579	-0.496878
128653355	chr11:128653355:A:G	8.99748e-05	-1.19804e-10	0.405631	0.000475682	-1.19804e-10	0.333604	0.000476321	-1.19804e-10	0.333584
128653624	chr11:128653624:T:C	1.02639e-05	-0.873651	-0.891614	5.78941e-05	-0.922888	-0.849643	5.79912e-05	-0.922539	-0.849678
128654038	chr11:128654038:G:T	1.70295e-05	-1.19804e-10	-1.25895	9.49871e-05	-1.19804e-10	-1.2774	9.51168e-05	-1.19804e-10	-1.2774
128654193	chr11:128654193:T:C	2.64693e-05	-0.838822	0.0209076	0.000119142	-1.0821	0.0312686	0.000119314	-1.08205	0.0312978
128654325	chr11:128654325:A:T	3.46411e-05	-1.19804e-10	-0.548858	0.000201605	-1.19804e-10	-0.524837	0.000201879	-1.19804e-10	-0.524839
128654549	chr11:128654549:G:A	2.09669e-05	-1.19804e-10	-1.05096	0.000123629	-1.19804e-10	-1.01386	0.000123789	-1.19804e-10	-1.01393
128654597	chr11:128654597:C:T	1.6277e-05	-1.19804e-10	-1.30415	9.39176e-05	-1.19804e-10	-1.28873	9.40479e-05	-1.19804e-10	-1.2887
128654671	chr11:128654671:T:C	4.58473e-06	-1.56293	-1.00824	2.53995e-05	-1.5844	-1.01201	2.54327e-05	-1.58442	-1.01205
128654757	chr11:128654757:A:G	5.01539e-06	-1.59992	-0.88147	2.87634e-05	-1.58912	-0.882925	2.88021e-05	-1.5891	-0.882959
128654765	chr11:128654765:A:G	3.96895e-06	-1.54854	-1.16686	2.53068e-05	-1.50113	-1.09894	2.53419e-05	-1.50109	-1.09896
128654967	chr11:128654967:A:T	1.68103e-05	-1.27191	-3.62583e-10	9.64442e-05	-1.26218	-3.62583e-10	9.65878e-05	-1.26206	-3.62583e-10
128655078	chr11:128655078:G:A	1.52891e-05	-1.19804e-10	-1.36676	8.66229e-05	-1.19804e-10	-1.36958	8.6741e-05	-1.19804e-10	-1.36958
128655450	chr11:128655450:C:T	1.64955e-05	-1.19804e-10	-1.29081	9.53812e-05	-1.19804e-10	-1.27326	9.55127e-05	-1.19804e-10	-1.27325
128655528	chr11:128655528:C:T	5.76315e-06	-1.3971	-0.945312	4.21363e-05	-1.19961	-0.89063	4.21948e-05	-1.1996	-0.890612
128655529	chr11:128655529:G:A	0.000465861	-1.19804e-10	2.04999	0.00307361	-1.19804e-10	2.19946	0.00307912	-1.19804e-10	2.19989
128655616	chr11:128655616:T:A	1.2999e-05	-1.52902	-3.62583e-10	7.20166e-05	-1.55425	-3.62583e-10	7.21114e-05	-1.5543	-3.62583e-10
128655631	chr11:128655631:G:A	1.64341e-05	-1.19804e-10	-1.29454	9.4995e-05	-1.19804e-10	-1.27732	9.51259e-05	-1.19804e-10	-1.27731
128655780	chr11:128655780:T:G	5.24685e-06	-1.58959	-0.846682	3.00697e-05	-1.5991	-0.828531	3.0108e-05	-1.59911	-0.828612
128655782	chr11:128655782:G:A	5.16508e-06	-1.59213	-0.859844	2.9637e-05	-1.60028	-0.841845	2.96748e-05	-1.60028	-0.841925
128656094	chr11:128656094:T:C	5.34966e-06	-1.59066	-0.82621	3.06878e-05	-1.59962	-0.807657	3.07268e-05	-1.59963	-0.80774
128656197	chr11:128656197:C:T	5.22594e-06	-1.59028	-0.849986	2.99682e-05	-1.59942	-0.831591	3.00064e-05	-1.59942	-0.831672
128656236	chr11:128656236:T:C	2.29405e-05	-1.19804e-10	-0.960994	0.000139415	-1.19804e-10	-0.893689	0.000139586	-1.19804e-10	-0.893828
128656511	chr11:128656511:A:G	6.48735e-06	-1.39158	-0.832465	3.36927e-05	-1.4917	-0.822161	3.37306e-05	-1.49182	-0.822281
128656526	chr11:128656526:T:C	5.35569e-06	-1.58459	-0.831145	3.06626e-05	-1.59638	-0.811724	3.07016e-05	-1.59639	-0.811807
128656571	chr11:128656571:TTTA:T	1.07801e-05	-1.50523	-0.210967	6.67811e-05	-1.43623	-0.193496	6.68673e-05	-1.43618	-0.193622
128656590	chr11:128656590:A:G	5.28843e-06	-1.57401	-0.854365	3.01107e-05	-1.58989	-0.836378	3.01489e-05	-1.5899	-0.836459
128656619	chr11:128656619:G:A	5.76924e-06	-1.56925	-0.772105	3.28655e-05	-1.58664	-0.752086	3.2907e-05	-1.58665	-0.752169
128656707	chr11:128656707:C:T	4.37922e-06	-1.24833	-1.3687	2.19055e-05	-1.37531	-1.3691	2.19315e-05	-1.37549	-1.3691
128656720	chr11:128656720:T:C	5.90493e-06	-1.58056	-0.737551	3.37939e-05	-1.59409	-0.716775	3.38367e-05	-1.5941	-0.71686
128657057	chr11:128657057:A:T	1.91238e-05	-1.19804e-10	-1.14296	0.000112133	-1.19804e-10	-1.11146	0.000112279	-1.19804e-10	-1.11152
128657215	chr11:128657215:T:C	5.5131e-06	-1.58215	-0.804624	3.15762e-05	-1.59499	-0.783753	3.16161e-05	-1.595	-0.78384
128657235	chr11:128657235:T:C	5.80722e-06	-1.57463	-0.760165	3.31995e-05	-1.59033	-0.738282	3.32413e-05	-1.59034	-0.738371
128657269	chr11:128657269:A:G	5.29639e-06	-1.58541	-0.841465	3.03515e-05	-1.59687	-0.821432	3.039e-05	-1.59688	-0.821515
128657274	chr11:128657274:T:C	5.62737e-06	-1.37485	-0.991409	4.10711e-05	-1.17335	-0.942489	4.11281e-05	-1.17335	-0.942463
128657449	chr11:128657449:C:T	5.33706e-06	-1.58677	-0.832457	3.06065e-05	-1.59769	-0.812244	3.06453e-05	-1.5977	-0.812327
128657612	chr11:128657612:TC:T	5.42425e-06	-1.15249	-1.25053	2.72573e-05	-1.30495	-1.22087	2.72894e-05	-1.30515	-1.22086
128657719	chr11:128657719:C:T	2.32538e-05	-1.19804e-10	-0.947428	0.000136817	-1.19804e-10	-0.9125	0.000137006	-1.19804e-10	-0.912486
128657789	chr11:128657789:T:C	5.97285e-06	-1.56299	-0.743684	3.39486e-05	-1.58267	-0.723625	3.39914e-05	-1.58269	-0.723707
128657819	chr11:128657819:A:G	5.50817e-06	-1.57895	-0.808719	3.15016e-05	-1.59304	-0.788073	3.15414e-05	-1.59305	-0.788158
128658093	chr11:128658093:C:T	1.64071e-05	-1.19804e-10	-1.29619	9.48037e-05	-1.19804e-10	-1.27934	9.49344e-05	-1.19804e-10	-1.27932
128658279	chr11:128658279:G:A	5.55255e-06	-1.58995	-0.789693	3.19223e-05	-1.59926	-0.768583	3.19628e-05	-1.59926	-0.768671
128658415	chr11:128658415:C:T	3.57418e-06	-1.58565	-1.23451	2.20307e-05	-1.55874	-1.17997	2.20612e-05	-1.55871	-1.17998
128658425	chr11:128658425:G:A	1.30311e-05	-1.52656	-3.62583e-10	7.21893e-05	-1.55185	-3.62583e-10	7.22843e-05	-1.5519	-3.62583e-10
128658567	chr11:128658567:G:T	4.45323e-06	-1.23382	-1.36645	2.22368e-05	-1.36382	-1.36557	2.22633e-05	-1.364	-1.36557
128658698	chr11:128658698:G:A	4.93655e-06	-1.59635	-0.900881	2.84342e-05	-1.60176	-0.881791	2.84703e-05	-1.60177	-0.881879
128658823	chr11:128658823:G:A	7.04681e-06	-1.5956	-0.545721	4.17389e-05	-1.60136	-0.498357	4.17896e-05	-1.60136	-0.498501
128658918	chr11:128658918:T:C	4.51125e-06	-1.21887	-1.36845	2.24594e-05	-1.35155	-1.36789	2.24859e-05	-1.35173	-1.36789
128658973	chr11:128658973:T:C	1.6086e-05	-1.19804e-10	-1.31595	9.03171e-05	-1.19804e-10	-1.32782	9.0443e-05	-1.19804e-10	-1.32779
128659314	chr11:128659314:A:AT	5.69456e-06	-1.18179	-1.1726	2.88805e-05	-1.32785	-1.14013	2.8915e-05	-1.32804	-1.14011
128659337	chr11:128659337:T:C	6.97805e-06	-1.30613	-0.844999	3.62185e-05	-1.42395	-0.817622	3.62585e-05	-1.4241	-0.817731
128659598	chr11:128659598:T:C	6.14313e-06	-1.35073	-0.927832	3.16503e-05	-1.46008	-0.916317	3.16857e-05	-1.46021	-0.916429
128659882	chr11:128659882:G:A	5.5236e-06	-1.57395	-0.810915	3.15457e-05	-1.58977	-0.789942	3.15854e-05	-1.58978	-0.790028
128659947	chr11:128659947:C:T	6.91413e-06	-1.29644	-0.863892	3.57795e-05	-1.41691	-0.836866	3.5819e-05	-1.41706	-0.836972
128660028	chr11:128660028:C:T	1.58686e-05	-1.19804e-10	-1.32956	9.12992e-05	-1.19804e-10	-1.317	9.14247e-05	-1.19804e-10	-1.31699
128660072	chr11:128660072:G:A	1.90934e-05	-1.19804e-10	-1.14456	0.000111939	-1.19804e-10	-1.11319	0.000112085	-1.19804e-10	-1.11325
128660360	chr11:128660360:A:G	5.60633e-06	-1.57997	-0.79003	3.20928e-05	-1.59355	-0.768965	3.21332e-05	-1.59356	-0.769053
128660511	chr11:128660511:G:A	5.50509e-06	-1.58251	-0.805714	3.15385e-05	-1.59517	-0.784761	3.15784e-05	-1.59519	-0.784848
128660680	chr11:128660680:T:C	5.61385e-06	-1.58502	-0.783638	3.22154e-05	-1.59664	-0.762059	3.22561e-05	-1.59665	-0.762149
128660789	chr11:128660789:T:C	1.58854e-05	-1.19804e-10	-1.3285	9.13572e-05	-1.19804e-10	-1.31637	9.14835e-05	-1.19804e-10	-1.31635
128661066	chr11:128661066:A:G	5.53764e-06	-1.58454	-0.79779	3.17502e-05	-1.59637	-0.776878	3.17904e-05	-1.59638	-0.776966
128661155	chr11:128661155:A:C	5.52031e-06	-1.57779	-0.807673	3.15653e-05	-1.59228	-0.78681	3.16051e-05	-1.59229	-0.786897
128661844	chr11:128661844:C:A	5.22966e-06	-1.07413	-1.36543	3.73783e-05	-0.847582	-1.36247	3.74295e-05	-0.847575	-1.36247
128662124	chr11:128662124:C:G	6.3714e-06	-1.3492	-0.892875	3.28289e-05	-1.45901	-0.880828	3.28654e-05	-1.45914	-0.880946
128662442	chr11:128662442:A:T	4.44525e-06	-1.23635	-1.36571	2.22176e-05	-1.36552	-1.36475	2.22441e-05	-1.36569	-1.36474
128662492	chr11:128662492:T:C	4.51828e-06	-1.21751	-1.36826	2.24919e-05	-1.35033	-1.36766	2.25185e-05	-1.35052	-1.36765
128662753	chr11:128662753:G:T	6.02604e-06	-1.58656	-0.711249	3.46617e-05	-1.5975	-0.688014	3.47053e-05	-1.59751	-0.688109
128662759	chr11:128662759:C:A	4.68168e-06	-1.35141	-1.19883	2.33984e-05	-1.44447	-1.23401	2.3428e-05	-1.44461	-1.23396
128663017	chr11:128663017:T:G	6.61499e-06	-0.855197	-1.34936	4.94403e-05	-0.58754	-1.34284	4.95079e-05	-0.587535	-1.34284
128663334	chr11:128663334:T:C	7.24198e-06	-1.28045	-0.833552	3.74021e-05	-1.40383	-0.805585	3.7443e-05	-1.40399	-0.805698
128663335	chr11:128663335:G:A	5.70662e-06	-1.5825	-0.769776	3.27211e-05	-1.59512	-0.748003	3.27623e-05	-1.59513	-0.748093
128663407	chr11:128663407:A:G	4.55344e-06	-1.21064	-1.36737	2.26466e-05	-1.34451	-1.36663	2.26734e-05	-1.34469	-1.36662
128663812	chr11:128663812:T:C	2.08686e-05	-1.19804e-10	-1.05565	0.00011445	-1.19804e-10	-1.09101	0.000114614	-1.19804e-10	-1.09094
128663967	chr11:128663967:A:G	1.58806e-05	-1.19804e-10	-1.3288	9.1377e-05	-1.19804e-10	-1.31615	9.15026e-05	-1.19804e-10	-1.31614
128664155	chr11:128664155:C:T	1.63266e-05	-1.19804e-10	-1.3011	9.39792e-05	-1.19804e-10	-1.28807	9.4105e-05	-1.19804e-10	-1.2881
128664163	chr11:128664163:A:G	1.53334e-05	-1.19804e-10	-1.36387	8.76195e-05	-1.19804e-10	-1.35814	8.77381e-05	-1.19804e-10	-1.35815
128664264	chr11:128664264:C:T	2.43749e-05	-1.19804e-10	-0.900347	0.000132872	-1.19804e-10	-0.941759	0.000133059	-1.19804e-10	-0.941713
128664679	chr11:128664679:A:G	1.67376e-05	-1.19804e-10	-1.27624	9.39535e-05	-1.19804e-10	-1.28835	9.40817e-05	-1.19804e-10	-1.28834
128665286	chr11:128665286:G:A	1.95683e-05	-1.19804e-10	-1.11999	0.000109772	-1.19804e-10	-1.13274	0.000109924	-1.19804e-10	-1.13272
128665600	chr11:128665600:G:A	2.26509e-05	-1.19804e-10	-0.973698	0.000132816	-1.19804e-10	-0.942183	0.000132985	-1.19804e-10	-0.94227
128666075	chr11:128666075:T:TTTTCTTTCTTC	2.45278e-05	-1.19804e-10	-0.894091	0.000149516	-1.19804e-10	-0.823745	0.000149708	-1.19804e-10	-0.823818
128666384	chr11:128666384:AC:A	2.58139e-05	-1.19804e-10	-0.842986	0.000158723	-1.19804e-10	-0.763984	0.000158916	-1.19804e-10	-0.764134
128666428	chr11:128666428:C:T	1.94061e-05	-1.19804e-10	-1.12831	0.000107428	-1.19804e-10	-1.15433	0.000107577	-1.19804e-10	-1.1543
128667067	chr11:128667067:C:A	1.70585e-05	-1.19804e-10	-1.25725	9.82362e-05	-1.19804e-10	-1.24377	9.83703e-05	-1.19804e-10	-1.24377
128667123	chr11:128667123:C:T	1.6743e-05	-1.19804e-10	-1.27592	9.39818e-05	-1.19804e-10	-1.28805	9.41101e-05	-1.19804e-10	-1.28804
128667169	chr11:128667169:A:G	3.60722e-06	-1.58784	-1.22312	2.22428e-05	-1.56238	-1.16674	2.22736e-05	-1.56235	-1.16675
128667783	chr11:128667783:G:A	2.38949e-05	-1.19804e-10	-0.920232	0.000130435	-1.19804e-10	-0.960273	0.000130618	-1.19804e-10	-0.960229
128667800	chr11:128667800:G:A	5.01529e-06	-1.38287	-1.09854	2.57575e-05	-1.56474	-1.01768	2.57909e-05	-1.5648	-1.01769
128667850	chr11:128667850:G:A	1.93495e-05	-1.19804e-10	-1.13123	0.000108385	-1.19804e-10	-1.14546	0.000108536	-1.19804e-10	-1.14542
128667914	chr11:128667914:T:C	2.33397e-05	-1.19804e-10	-0.943741	0.000137434	-1.19804e-10	-0.908005	0.000137626	-1.19804e-10	-0.907968
128668120	chr11:128668120:T:C	3.57566e-06	-1.58137	-1.23838	2.20645e-05	-1.55224	-1.18493	2.20951e-05	-1.55221	-1.18494
128668177	chr11:128668177:G:A	1.67319e-05	-1.19804e-10	-1.27658	9.39239e-05	-1.19804e-10	-1.28866	9.40521e-05	-1.19804e-10	-1.28866
128668227	chr11:128668227:A:G	0.000151308	-1.19804e-10	0.925418	0.000770983	-1.19804e-10	0.81652	0.000772017	-1.19804e-10	0.8165
128668411	chr11:128668411:G:A	1.90599e-05	-1.19804e-10	-1.14631	0.00011173	-1.19804e-10	-1.11507	0.000111875	-1.19804e-10	-1.11513
128668454	chr11:128668454:A:AGCC	5.97738e-06	-0.937609	-1.36831	4.37931e-05	-0.688236	-1.36343	4.38532e-05	-0.688224	-1.36343
128668706	chr11:128668706:G:A	1.21703e-05	-1.5949	-3.62583e-10	7.04216e-05	-1.57665	-3.62583e-10	7.05164e-05	-1.57666	-3.62583e-10
128669077	chr11:128669077:G:T	0.00011483	-1.19804e-10	0.649558	0.000664234	-1.19804e-10	0.667489	0.000665107	-1.19804e-10	0.66744
128669230	chr11:128669230:A:G	1.77935e-05	-1.19804e-10	-1.21507	9.948e-05	-1.19804e-10	-1.23119	9.96162e-05	-1.19804e-10	-1.23118
128669683	chr11:128669683:G:T	1.99238e-05	-1.19804e-10	-1.10198	0.000117177	-1.19804e-10	-1.06746	0.000117329	-1.19804e-10	-1.06753
128669766	chr11:128669766:A:G	1.71239e-05	-1.19804e-10	-1.25342	9.64651e-05	-1.19804e-10	-1.26196	9.6596e-05	-1.19804e-10	-1.26197
128670079	chr11:128670079:A:G	1.48929e-05	-1.39302	-3.62583e-10	9.69258e-05	-1.2572	-3.62583e-10	9.7065e-05	-1.25713	-3.62583e-10
128670204	chr11:128670204:A:G	3.76133e-06	-1.57636	-1.19276	2.03757e-05	-1.58588	-1.23092	2.04037e-05	-1.5859	-1.23089
128670211	chr11:128670211:T:C	3.56351e-06	-1.57753	-1.24562	2.1996e-05	-1.54611	-1.19417	2.20266e-05	-1.54608	-1.19418
128670633	chr11:128670633:T:C	1.58543e-05	-1.19804e-10	-1.33046	9.11335e-05	-1.19804e-10	-1.31882	9.12591e-05	-1.19804e-10	-1.3188
128670689	chr11:128670689:G:A	1.83719e-05	-1.19804e-10	-1.18307	0.000102547	-1.19804e-10	-1.20083	0.000102687	-1.19804e-10	-1.20082
128671258	chr11:128671258:G:A	1.73005e-05	-1.19804e-10	-1.24316	9.67139e-05	-1.19804e-10	-1.25939	9.68487e-05	-1.19804e-10	-1.25936
128671423	chr11:128671423:T:C	1.56762e-05	-1.19804e-10	-1.34176	8.99535e-05	-1.19804e-10	-1.33185	9.00773e-05	-1.19804e-10	-1.33184
128671776	chr11:128671776:G:A	1.98879e-05	-1.19804e-10	-1.10379	0.000115705	-1.19804e-10	-1.0801	0.000115857	-1.19804e-10	-1.08015
128671910	chr11:128671910:A:G	1.8383e-05	-1.19804e-10	-1.18247	0.000102605	-1.19804e-10	-1.20026	0.000102746	-1.19804e-10	-1.20025
128671945	chr11:128671945:C:T	2.0406e-05	-1.19804e-10	-1.07807	0.00011439	-1.19804e-10	-1.09153	0.000114549	-1.19804e-10	-1.0915
128672126	chr11:128672126:A:C	2.19289e-05	-1.19804e-10	-1.0061	0.000128803	-1.19804e-10	-0.972862	0.000128983	-1.19804e-10	-0.972829
128672306	chr11:128672306:C:T	0.000157536	-1.15511	2.12086	0.000956018	-1.27079	2.30242	0.000957515	-1.27078	2.30261
128672378	chr11:128672378:T:C	1.83673e-05	-1.19804e-10	-1.18333	0.000102523	-1.19804e-10	-1.20106	0.000102663	-1.19804e-10	-1.20106
128672479	chr11:128672479:A:T	2.02151e-05	-1.19804e-10	-1.08747	0.000113114	-1.19804e-10	-1.10275	0.000113273	-1.19804e-10	-1.10271
128672572	chr11:128672572:C:T	5.18682e-05	-1.19804e-10	-0.145192	0.000337808	-1.19804e-10	-0.00866891	0.000338211	-1.19804e-10	-0.00883738
128673231	chr11:128673231:G:A	1.83743e-05	-1.19804e-10	-1.18295	0.000102559	-1.19804e-10	-1.20071	0.0001027	-1.19804e-10	-1.2007
128673245	chr11:128673245:G:A	2.05786e-05	-1.19804e-10	-1.06965	0.000121413	-1.19804e-10	-1.03195	0.000121571	-1.19804e-10	-1.03201
128673402	chr11:128673402:T:C	4.08741e-06	-1.31965	-1.36634	2.0821e-05	-1.42894	-1.36625	2.0846e-05	-1.42909	-1.36626
128673435	chr11:128673435:A:G	2.83793e-05	-1.19804e-10	-0.748239	0.000154136	-1.19804e-10	-0.79331	0.000154337	-1.19804e-10	-0.793372
128673513	chr11:128673513:G:C	4.39968e-06	-1.25235	-1.36002	2.21159e-05	-1.38333	-1.35152	2.21424e-05	-1.3835	-1.35151
128674357	chr11:128674357:G:A	1.91926e-05	-1.19804e-10	-1.13937	0.000107105	-1.19804e-10	-1.15733	0.000107251	-1.19804e-10	-1.15734
128674968	chr11:128674968:A:T	7.8509e-06	-1.59655	-0.436723	4.53196e-05	-1.60189	-0.415514	4.53762e-05	-1.60189	-0.415625
128674996	chr11:128674996:A:G	7.61402e-06	-1.33691	-0.726997	5.75943e-05	-1.11503	-0.662689	5.76733e-05	-1.11502	-0.66269
128675140	chr11:128675140:G:T	2.84698e-05	-1.19804e-10	-0.745055	0.000154997	-1.19804e-10	-0.787742	0.000155215	-1.19804e-10	-0.787695
128675181	chr11:128675181:C:T	4.84552e-05	-1.19804e-10	-0.213259	0.000314504	-1.19804e-10	-0.0801496	0.00031488	-1.19804e-10	-0.0803152
128675322	chr11:128675322:C:T	3.51357e-06	-1.56775	-1.26951	2.1613e-05	-1.53167	-1.22618	2.16431e-05	-1.53163	-1.22619
128675323	chr11:128675323:G:A	1.99238e-05	-1.19804e-10	-1.10198	0.000117177	-1.19804e-10	-1.06746	0.000117329	-1.19804e-10	-1.06753
128675520	chr11:128675520:C:T	6.7288e-06	-0.818807	-1.3687	4.41971e-05	-0.673685	-1.3688	4.42587e-05	-0.673651	-1.3688
128675546	chr11:128675546:G:A	1.6015e-05	-1.19804e-10	-1.32037	8.91287e-05	-1.19804e-10	-1.34107	8.92514e-05	-1.19804e-10	-1.34105
128675564	chr11:128675564:C:T	1.55601e-05	-1.19804e-10	-1.34919	8.92087e-05	-1.19804e-10	-1.34017	8.93308e-05	-1.19804e-10	-1.34016
128675656	chr11:128675656:A:T	1.7375e-05	-1.19804e-10	-1.23887	9.68399e-05	-1.19804e-10	-1.25809	9.69769e-05	-1.19804e-10	-1.25803
128675813	chr11:128675813:A:G	1.85381e-05	-1.19804e-10	-1.17407	0.00010343	-1.19804e-10	-1.19226	0.000103571	-1.19804e-10	-1.19225
128675948	chr11:128675948:A:T	1.83606e-05	-1.19804e-10	-1.18369	0.000102487	-1.19804e-10	-1.20141	0.000102627	-1.19804e-10	-1.20141
128676689	chr11:128676689:C:A	1.77852e-05	-1.19804e-10	-1.21553	9.94108e-05	-1.19804e-10	-1.23189	9.95469e-05	-1.19804e-10	-1.23188
128676726	chr11:128676726:G:A	2.06029e-05	-1.19804e-10	-1.06847	0.000113925	-1.19804e-10	-1.09561	0.000114077	-1.19804e-10	-1.09564
128676739	chr11:128676739:G:T	3.21401e-06	-1.59329	-1.33309	1.78393e-05	-1.59778	-1.35197	1.78637e-05	-1.59779	-1.35195
128677054	chr11:128677054:T:G	1.83743e-05	-1.19804e-10	-1.18295	0.000102559	-1.19804e-10	-1.20071	0.0001027	-1.19804e-10	-1.2007
128677325	chr11:128677325:A:G	2.19551e-05	-1.19804e-10	-1.0049	0.000128934	-1.19804e-10	-0.971848	0.000129113	-1.19804e-10	-0.971817
128677367	chr11:128677367:C:T	1.55595e-05	-1.19804e-10	-1.34923	8.92093e-05	-1.19804e-10	-1.34016	8.93315e-05	-1.19804e-10	-1.34015
128677533	chr11:128677533:C:A	4.31979e-05	-1.19804e-10	-0.328106	0.000272001	-1.19804e-10	-0.225339	0.000272341	-1.19804e-10	-0.225454
128677997	chr11:128677997:A:G	1.56084e-05	-1.19804e-10	-1.34609	8.95362e-05	-1.19804e-10	-1.3365	8.96588e-05	-1.19804e-10	-1.3365
128678129	chr11:128678129:C:A	4.65686e-05	-0.252973	-3.62583e-10	0.00016324	-0.735924	-3.62583e-10	0.000163429	-0.736127	-3.62583e-10
128678354	chr11:128678354:C:T	1.83743e-05	-1.19804e-10	-1.18295	0.000102559	-1.19804e-10	-1.20071	0.0001027	-1.19804e-10	-1.2007
128678397	chr11:128678397:C:A	1.83743e-05	-1.19804e-10	-1.18295	0.000102559	-1.19804e-10	-1.20071	0.0001027	-1.19804e-10	-1.2007
128678465	chr11:128678465:G:A	1.68095e-05	-1.19804e-10	-1.27195	9.51516e-05	-1.19804e-10	-1.27567	9.52822e-05	-1.19804e-10	-1.27566
128678874	chr11:128678874:T:C	1.83424e-05	-1.19804e-10	-1.18468	0.000102389	-1.19804e-10	-1.20236	0.00010253	-1.19804e-10	-1.20236
128679064	chr11:128679064:C:G	2.46865e-05	-1.19804e-10	-0.88764	0.00015113	-1.19804e-10	-0.813006	0.000151314	-1.19804e-10	-0.813151
128679095	chr11:128679095:C:T	1.52628e-05	-1.19804e-10	-1.36848	8.6672e-05	-1.19804e-10	-1.36902	8.679e-05	-1.19804e-10	-1.36902
128679119	chr11:128679119:A:T	2.45072e-05	-1.19804e-10	-0.894933	0.000149937	-1.19804e-10	-0.82093	0.00015012	-1.19804e-10	-0.821074
128679151	chr11:128679151:C:T	5.28706e-06	-1.154	-1.27464	2.54137e-05	-1.30465	-1.29121	2.54429e-05	-1.30485	-1.29122
128679946	chr11:128679946:TTTG:T	1.56601e-05	-1.19804e-10	-1.34278	8.98469e-05	-1.19804e-10	-1.33304	8.99705e-05	-1.19804e-10	-1.33303
128680012	chr11:128680012:C:T	2.45461e-05	-1.19804e-10	-0.893346	0.000150202	-1.19804e-10	-0.819163	0.000150386	-1.19804e-10	-0.819305
128680210	chr11:128680210:A:G	1.99238e-05	-1.19804e-10	-1.10198	0.000117177	-1.19804e-10	-1.06746	0.000117329	-1.19804e-10	-1.06753
128680506	chr11:128680506:T:C	1.55392e-05	-1.19804e-10	-1.35053	8.76689e-05	-1.19804e-10	-1.35758	8.77884e-05	-1.19804e-10	-1.35758
128681682	chr11:128681682:C:T	2.10778e-05	-1.19804e-10	-1.04568	0.000121823	-1.19804e-10	-1.02858	0.000121987	-1.19804e-10	-1.02859
128681775	chr11:128681775:C:A	3.07964e-05	-1.19804e-10	-0.6665	0.000191265	-1.19804e-10	-0.577485	0.000191493	-1.19804e-10	-0.577658
128681869	chr11:128681869:C:T	2.02156e-05	-1.19804e-10	-1.08744	0.000116606	-1.19804e-10	-1.07234	0.000116763	-1.19804e-10	-1.07237
128681962	chr11:128681962:G:A	1.57406e-05	-1.19804e-10	-1.33766	9.03865e-05	-1.19804e-10	-1.32705	9.05109e-05	-1.19804e-10	-1.32704
128682968	chr11:128682968:G:A	3.0811e-05	-1.19804e-10	-0.666026	0.000191375	-1.19804e-10	-0.576911	0.000191603	-1.19804e-10	-0.577083
128683519	chr11:128683519:T:C	6.91972e-05	-1.19804e-10	0.143061	0.000385831	-1.19804e-10	0.124253	0.00038634	-1.19804e-10	0.124209
128684057	chr11:128684057:G:A	2.09516e-05	-1.05169	-3.62583e-10	0.000102451	-1.20176	-3.62583e-10	0.000102599	-1.20168	-3.62583e-10
128684186	chr11:128684186:C:T	1.68534e-05	-1.19804e-10	-1.26934	9.72329e-05	-1.19804e-10	-1.25404	9.73682e-05	-1.19804e-10	-1.25401
128685106	chr11:128685106:C:A	2.40774e-05	-1.19804e-10	-0.912626	0.000146912	-1.19804e-10	-0.841315	0.000147091	-1.19804e-10	-0.841455
128685121	chr11:128685121:G:T	2.42811e-05	-1.19804e-10	-0.904198	0.000148251	-1.19804e-10	-0.832239	0.000148432	-1.19804e-10	-0.832381
128685484	chr11:128685484:T:C	6.50407e-06	-0.876023	-1.34545	5.05235e-05	-0.577078	-1.33163	5.05911e-05	-0.577101	-1.33163
128685992	chr11:128685992:C:T	1.79104e-05	-1.19804e-10	-1.20852	0.000100494	-1.19804e-10	-1.22105	0.000100626	-1.19804e-10	-1.22109
128686389	chr11:128686389:C:T	1.218e-05	-1.5941	-3.62583e-10	7.22452e-05	-1.55108	-3.62583e-10	7.23494e-05	-1.551	-3.62583e-10
128686660	chr11:128686660:A:G	2.19196e-05	-1.19804e-10	-1.00652	0.000131248	-1.19804e-10	-0.954056	0.000131411	-1.19804e-10	-0.954175
128686835	chr11:128686835:T:C	2.08488e-05	-1.19804e-10	-1.0566	0.000124331	-1.19804e-10	-1.0082	0.000124486	-1.19804e-10	-1.00831
128687163	chr11:128687163:C:G	3.58199e-05	-1.19804e-10	-0.515396	0.000223252	-1.19804e-10	-0.422845	0.000223533	-1.19804e-10	-0.42295
128687459	chr11:128687459:G:C	2.49277e-05	-1.19804e-10	-0.877919	0.000148809	-1.19804e-10	-0.828482	0.000148994	-1.19804e-10	-0.828602
128688554	chr11:128688554:A:G	0.000112584	-1.19804e-10	0.629801	0.000754008	-1.19804e-10	0.794256	0.000754936	-1.19804e-10	0.794126
128688601	chr11:128688601:C:CTGG	1.8815e-05	-1.19804e-10	-1.15924	0.000112387	-1.19804e-10	-1.1092	0.00011253	-1.19804e-10	-1.10929
128688653	chr11:128688653:G:A	2.37344e-05	-1.19804e-10	-0.926973	0.000141336	-1.19804e-10	-0.880006	0.000141512	-1.19804e-10	-0.88012
128688845	chr11:128688845:C:T	1.90219e-05	-1.19804e-10	-1.14831	0.000104737	-1.19804e-10	-1.1797	0.000104878	-1.19804e-10	-1.17971
128689076	chr11:128689076:A:G	0.000157163	-1.19804e-10	0.963384	0.000836826	-1.19804e-10	0.89847	0.000837819	-1.19804e-10	0.898295
128689172	chr11:128689172:C:T	1.71499e-05	-1.19804e-10	-1.25191	9.55826e-05	-1.19804e-10	-1.27116	9.57126e-05	-1.19804e-10	-1.27116
128690381	chr11:128690381:T:C	4.31809e-05	0.939727	-1.26823	0.000253242	0.991234	-1.28803	0.000253874	0.992263	-1.28793
128690634	chr11:128690634:T:C	0.000184987	-1.45043	2.57682	0.000952448	-1.49269	2.52058	0.000954106	-1.49266	2.52093
128690731	chr11:128690731:C:T	7.14088e-05	0.880388	-0.705866	0.000587209	1.13678	-0.592545	0.000588582	1.13778	-0.592572
128690813	chr11:128690813:G:A	1.963e-05	-1.19804e-10	-1.11684	0.000114252	-1.19804e-10	-1.09274	0.000114415	-1.19804e-10	-1.09268
128691179	chr11:128691179:CA:C	3.65688e-05	-1.19804e-10	-0.494705	0.000197926	-1.19804e-10	-0.543255	0.000198194	-1.19804e-10	-0.543261
128691325	chr11:128691325:T:C	1.57565e-05	-1.19804e-10	-1.33665	8.88392e-05	-1.19804e-10	-1.34432	8.89616e-05	-1.19804e-10	-1.3443
128691926	chr11:128691926:G:A	2.19005e-05	-1.19804e-10	-1.00739	0.000126468	-1.19804e-10	-0.991161	0.000126639	-1.19804e-10	-0.991167
128692203	chr11:128692203:C:T	0.000300694	2.1206	-0.508407	0.00338299	2.77596	-0.480594	0.0033933	2.77749	-0.480439
128692229	chr11:128692229:G:A	0.000106208	-1.19804e-10	0.571504	0.000642036	-1.19804e-10	0.633498	0.000642846	-1.19804e-10	0.633398
128692676	chr11:128692676:C:A	0.000134643	-1.19804e-10	0.808731	0.000752339	-1.19804e-10	0.792041	0.000753352	-1.19804e-10	0.792025
128693142	chr11:128693142:G:C	3.37072e-06	-1.51143	-1.36734	2.05351e-05	-1.44618	-1.36283	2.05635e-05	-1.44615	-1.36284
128693497	chr11:128693497:C:T	1.72093e-05	-1.52443	0.275979	0.000107784	-1.53537	0.384357	0.000107934	-1.53539	0.38441
128693778	chr11:128693778:G:C	0.0021352	-1.19804e-10	3.57242	0.0146293	-1.19804e-10	3.75964	0.0146587	-1.19804e-10	3.76028
128693788	chr11:128693788:T:C	2.75047e-05	-1.19804e-10	-0.779543	0.000163895	-1.19804e-10	-0.73192	0.00016411	-1.19804e-10	-0.731971
128693831	chr11:128693831:T:C	3.18267e-05	-1.19804e-10	-0.633594	0.000175126	-1.19804e-10	-0.665641	0.000175363	-1.19804e-10	-0.665648
128694832	chr11:128694832:C:A	1.23924e-05	-1.48769	-0.089125	8.00178e-05	-1.39743	-0.0514711	8.01385e-05	-1.39735	-0.0514019
128695101	chr11:128695101:T:C	0.000559532	3.45448	-1.22127	0.0066619	4.17725	-1.20424	0.0066832	4.179	-1.20415
128695139	chr11:128695139:C:T	0.000200869	2.34071	-1.13195	0.00126685	2.36157	-1.04843	0.00127008	2.36285	-1.04853
128695248	chr11:128695248:G:A	2.12596e-05	-1.19804e-10	-1.03709	0.000122419	-1.19804e-10	-1.02369	0.000122576	-1.19804e-10	-1.02377
128695249	chr11:128695249:T:C	1.60758e-05	-1.19804e-10	-1.31659	8.98343e-05	-1.19804e-10	-1.33318	8.99583e-05	-1.19804e-10	-1.33316
128695855	chr11:128695855:A:G	1.56544e-05	-1.19804e-10	-1.34315	8.96896e-05	-1.19804e-10	-1.33479	8.98112e-05	-1.19804e-10	-1.3348
128696001	chr11:128696001:C:T	2.12905e-05	-1.19804e-10	-1.03564	0.000122453	-1.19804e-10	-1.02342	0.00012261	-1.19804e-10	-1.0235
128696020	chr11:128696020:G:A	0.00014606	-1.19804e-10	0.890119	0.000907157	-1.19804e-10	0.979169	0.00090834	-1.19804e-10	0.979111
128696263	chr11:128696263:G:A	9.28372e-06	-1.58586	-0.279777	6.27782e-05	-1.52662	-0.164924	6.28721e-05	-1.52658	-0.164825
128697113	chr11:128697113:G:A	1.53159e-05	-1.19804e-10	-1.365	8.73337e-05	-1.19804e-10	-1.36141	8.74536e-05	-1.19804e-10	-1.3614
128697600	chr11:128697600:G:A	1.75588e-05	-1.19804e-10	-1.22834	9.76846e-05	-1.19804e-10	-1.2494	9.78156e-05	-1.19804e-10	-1.24942
128697981	chr11:128697981:G:A	0.000369178	2.07757	-0.260192	0.00248075	2.13229	-0.147115	0.00248686	2.13352	-0.147256
128698034	chr11:128698034:TC:T	0.000409159	2.91235	-0.99215	0.00486075	3.61861	-0.960808	0.00487631	3.62031	-0.960676
128698382	chr11:128698382:G:A	4.50829e-05	-1.19804e-10	-0.285396	0.000242955	-1.19804e-10	-0.33827	0.000243251	-1.19804e-10	-0.338412
128698594	chr11:128698594:T:C	1.06713e-05	-1.51372	-0.212628	6.97959e-05	-1.42403	-0.161536	6.98993e-05	-1.42397	-0.161481
128698796	chr11:128698796:A:G	7.44096e-05	-1.19804e-10	0.215686	0.000446447	-1.19804e-10	0.270175	0.000447028	-1.19804e-10	0.270115
128698804	chr11:128698804:C:T	2.91645e-05	-1.19804e-10	-0.720946	0.0001744	-1.19804e-10	-0.669796	0.000174608	-1.19804e-10	-0.669963
128698842	chr11:128698842:C:T	4.74977e-05	-1.19804e-10	-0.233218	0.000255379	-1.19804e-10	-0.288399	0.000255689	-1.19804e-10	-0.288546
128698933	chr11:128698933:G:A	1.0532e-05	-1.53056	-0.208918	7.34337e-05	-1.4411	-0.0936613	7.35465e-05	-1.44104	-0.0935455
128699520	chr11:128699520:C:T	3.13297e-06	-1.59774	-1.35418	1.76446e-05	-1.60146	-1.35926	1.76686e-05	-1.60146	-1.35926
128699559	chr11:128699559:T:C	7.16644e-06	-1.5306	-0.593886	4.51754e-05	-1.45565	-0.564947	4.52422e-05	-1.45558	-0.564892
128699674	chr11:128699674:C:T	6.33983e-06	-1.49145	-0.755597	4.04384e-05	-1.40191	-0.729461	4.04986e-05	-1.40183	-0.729409
128699698	chr11:128699698:A:G	3.40882e-05	-1.19804e-10	-0.564948	0.000184899	-1.19804e-10	-0.611338	0.00018516	-1.19804e-10	-0.61129
128699736	chr11:128699736:G:A	4.59522e-05	-1.19804e-10	-0.266297	0.000247523	-1.19804e-10	-0.319641	0.000247825	-1.19804e-10	-0.319785
128699980	chr11:128699980:C:T	1.5248e-05	-1.19804e-10	-1.36945	8.66624e-05	-1.19804e-10	-1.36913	8.67803e-05	-1.19804e-10	-1.36913
128700453	chr11:128700453:A:C	5.03718e-05	-1.19804e-10	-0.174466	0.000270337	-1.19804e-10	-0.231476	0.000270718	-1.19804e-10	-0.23143
128700466	chr11:128700466:G:C	2.68954e-05	-0.801945	-3.62583e-10	0.000146556	-0.843737	-3.62583e-10	0.000146733	-0.843891	-3.62583e-10
128700881	chr11:128700881:A:G	1.93777e-05	-1.19804e-10	-1.12977	0.000106576	-1.19804e-10	-1.16229	0.000106724	-1.19804e-10	-1.16226
128701148	chr11:128701148:A:G	1.03019e-05	-1.52495	-0.23662	7.18582e-05	-1.43293	-0.12352	7.19687e-05	-1.43287	-0.123403
128701185	chr11:128701185:T:C	1.01971e-05	-1.53866	-0.233133	7.06486e-05	-1.45361	-0.119817	7.07571e-05	-1.45356	-0.119698
128701749	chr11:128701749:C:A	1.95859e-05	-1.11909	-3.62583e-10	0.000142995	-0.868337	-3.62583e-10	0.000143214	-0.868169	-3.62583e-10
128701761	chr11:128701761:G:C	4.63166e-05	-1.19804e-10	-0.258399	0.000249117	-1.19804e-10	-0.313223	0.000249421	-1.19804e-10	-0.313366
128701815	chr11:128701815:T:C	0.000130189	2.12733	-1.35224	0.00148583	2.82011	-1.34752	0.00149023	2.82167	-1.34749
128702359	chr11:128702359:C:T	2.06395e-05	-1.19804e-10	-1.06669	0.000120379	-1.19804e-10	-1.0405	0.000120533	-1.19804e-10	-1.04058
128702499	chr11:128702499:G:A	7.53994e-05	-1.19804e-10	0.2289	0.000452968	-1.19804e-10	0.284676	0.000453541	-1.19804e-10	0.284577
128702648	chr11:128702648:G:A	2.06154e-05	-1.19804e-10	-1.06786	0.00012023	-1.19804e-10	-1.04174	0.000120384	-1.19804e-10	-1.04182
128702790	chr11:128702790:A:T	3.96672e-05	-1.19804e-10	-0.413375	0.000213983	-1.19804e-10	-0.465251	0.000214244	-1.19804e-10	-0.46539
128703490	chr11:128703490:C:T	1.20859e-05	-1.60186	-3.62583e-10	6.87608e-05	-1.60051	-3.62583e-10	6.88547e-05	-1.60051	-3.62583e-10
128703567	chr11:128703567:G:A	4.541e-05	-1.19804e-10	-0.278167	0.000248665	-1.19804e-10	-0.315038	0.000249008	-1.19804e-10	-0.315021
128703678	chr11:128703678:A:G	1.60013e-05	-1.19804e-10	-1.32123	9.19542e-05	-1.19804e-10	-1.30986	9.20793e-05	-1.19804e-10	-1.30986
128703725	chr11:128703725:C:G	5.16061e-05	-1.19804e-10	-0.150259	0.000278092	-1.19804e-10	-0.203196	0.000278425	-1.19804e-10	-0.203359
128704255	chr11:128704255:C:T	3.54704e-06	-1.60212	-1.22566	2.09695e-05	-1.60079	-1.18729	2.09986e-05	-1.60079	-1.18726
128704278	chr11:128704278:G:A	8.85114e-06	-1.56957	-0.343782	6.09317e-05	-1.49498	-0.226416	6.10242e-05	-1.49494	-0.226301
128704291	chr11:128704291:AC:A	1.52517e-05	-1.19804e-10	-1.36921	8.66618e-05	-1.19804e-10	-1.36913	8.678e-05	-1.19804e-10	-1.36913
128704782	chr11:128704782:C:A	5.01312e-05	-1.19804e-10	-0.179255	0.000269607	-1.19804e-10	-0.234181	0.000269934	-1.19804e-10	-0.234331
128704962	chr11:128704962:G:T	2.60911e-05	-0.832303	-3.62583e-10	0.000169103	-0.700636	-3.62583e-10	0.000169325	-0.700687	-3.62583e-10
128705553	chr11:128705553:CAGG:C	1.94603e-05	-1.19804e-10	-1.12552	0.000111738	-1.19804e-10	-1.11499	0.000111883	-1.19804e-10	-1.11506
128705602	chr11:128705602:G:A	1.94697e-05	-1.19804e-10	-1.12504	0.000111794	-1.19804e-10	-1.11449	0.000111938	-1.19804e-10	-1.11456
128705935	chr11:128705935:C:T	2.74679e-05	-1.19804e-10	-0.780879	0.000150309	-1.19804e-10	-0.818452	0.000150545	-1.19804e-10	-0.818245
128706244	chr11:128706244:C:G	8.03359e-05	-1.19804e-10	0.292318	0.000483526	-1.19804e-10	0.34996	0.000484135	-1.19804e-10	0.349856
128706386	chr11:128706386:C:T	1.2091e-05	-1.60143	-3.62583e-10	6.86875e-05	-1.60158	-3.62583e-10	6.87814e-05	-1.60157	-3.62583e-10
128706430	chr11:128706430:G:T	1.54052e-05	-1.19804e-10	-1.3592	8.78079e-05	-1.19804e-10	-1.356	8.79274e-05	-1.19804e-10	-1.356
128706637	chr11:128706637:A:T	8.11566e-05	-1.19804e-10	0.302482	0.000488539	-1.19804e-10	0.360273	0.000489154	-1.19804e-10	0.360169
128706882	chr11:128706882:T:C	1.5263e-05	-1.19804e-10	-1.36847	8.68228e-05	-1.19804e-10	-1.36728	8.69411e-05	-1.19804e-10	-1.36728
128707144	chr11:128707144:T:C	3.10191e-06	-1.59244	-1.36944	1.75342e-05	-1.5987	-1.3683	1.7558e-05	-1.5987	-1.3683
128707729	chr11:128707729:G:C	0.000300919	2.44717	-0.834227	0.00198896	2.47818	-0.713957	0.00199401	2.47948	-0.714081
128708152	chr11:128708152:T:G	0.000178501	2.2649	-1.17421	0.00209014	2.9687	-1.15486	0.00209651	2.97028	-1.15476
128708185	chr11:128708185:C:T	1.23218e-05	-1.58253	-3.62583e-10	6.97394e-05	-1.58638	-3.62583e-10	6.98332e-05	-1.5864	-3.62583e-10
128708262	chr11:128708262:T:C	5.76401e-06	-1.60178	-0.74049	3.42681e-05	-1.58119	-0.715741	3.43176e-05	-1.58117	-0.715683
128708311	chr11:128708311:A:G	2.42356e-05	-1.19804e-10	-0.906075	0.000140451	-1.19804e-10	-0.886288	0.000140642	-1.19804e-10	-0.886293
128708377	chr11:128708377:C:T	2.05635e-05	-1.19804e-10	-1.07038	0.000114932	-1.19804e-10	-1.08681	0.000115086	-1.19804e-10	-1.08683
128709830	chr11:128709830:C:T	1.22411e-05	-1.5891	-3.62583e-10	6.93317e-05	-1.59224	-3.62583e-10	6.94252e-05	-1.59226	-3.62583e-10
128710360	chr11:128710360:C:G	5.00692e-05	-1.19804e-10	-0.180492	0.00026791	-1.19804e-10	-0.240495	0.000268287	-1.19804e-10	-0.240449
128710683	chr11:128710683:T:C	2.14855e-05	-1.19804e-10	-1.02652	0.000115176	-1.19804e-10	-1.08469	0.000115345	-1.19804e-10	-1.08458
128711713	chr11:128711713:A:G	4.61881e-05	-1.19804e-10	-0.261176	0.000288534	-1.19804e-10	-0.166333	0.0002889	-1.19804e-10	-0.166427
128712362	chr11:128712362:G:A	1.63322e-05	-1.19804e-10	-1.30076	9.40152e-05	-1.19804e-10	-1.28769	9.41436e-05	-1.19804e-10	-1.28769
128712379	chr11:128712379:T:C	1.53157e-05	-1.19804e-10	-1.36502	8.72577e-05	-1.19804e-10	-1.36228	8.73776e-05	-1.19804e-10	-1.36227
128712619	chr11:128712619:T:C	4.57267e-06	-1.25226	-1.32154	2.99676e-05	-1.08496	-1.34607	3.00073e-05	-1.08502	-1.34605
128712662	chr11:128712662:T:C	4.31705e-06	-1.56761	-1.06372	2.4655e-05	-1.5483	-1.07787	2.46894e-05	-1.54824	-1.07789
128712968	chr11:128712968:T:A	1.81113e-05	-1.19804e-10	-1.19736	0.000103956	-1.19804e-10	-1.18718	0.000104104	-1.19804e-10	-1.18712
128713049	chr11:128713049:C:T	8.19093e-06	-1.27694	-0.713928	5.79258e-05	-1.14858	-0.6234	5.80236e-05	-1.14825	-0.623403
128713120	chr11:128713120:C:T	1.96691e-05	-1.19804e-10	-1.11485	0.00010928	-1.19804e-10	-1.13724	0.000109436	-1.19804e-10	-1.13717
128713165	chr11:128713165:C:G	6.80107e-05	-0.448938	0.574704	0.000382974	-0.625317	0.742139	0.000383463	-0.6251	0.741837
128713359	chr11:128713359:C:T	1.83989e-05	-1.19804e-10	-1.18161	0.000101325	-1.19804e-10	-1.21281	0.000101465	-1.19804e-10	-1.2128
128713615	chr11:128713615:G:A	1.83578e-05	-1.19804e-10	-1.18385	0.000102601	-1.19804e-10	-1.2003	0.000102742	-1.19804e-10	-1.20029
128713680	chr11:128713680:T:C	1.55594e-05	-1.19804e-10	-1.34924	8.78047e-05	-1.19804e-10	-1.35603	8.79258e-05	-1.19804e-10	-1.35601
128714080	chr11:128714080:C:T	1.41442e-05	-1.4446	-3.62583e-10	9.72333e-05	-1.25403	-3.62583e-10	9.73758e-05	-1.25393	-3.62583e-10
128714425	chr11:128714425:C:T	5.21905e-05	0.319285	-0.458284	0.000309552	0.31905	-0.41507	0.00031	0.319258	-0.415194
128714846	chr11:128714846:C:CCGTG	1.55911e-05	-1.19804e-10	-1.3472	8.79473e-05	-1.19804e-10	-1.35441	8.80687e-05	-1.19804e-10	-1.35439
128714870	chr11:128714870:A:C	0.000594548	2.4527	-0.158796	0.00467154	2.75695	-0.138849	0.00468652	2.75855	-0.138607
128714918	chr11:128714918:G:A	5.32536e-05	0.646483	-0.765316	0.000293814	0.634295	-0.782495	0.000294262	0.634467	-0.782504
128715132	chr11:128715132:G:C	1.57021e-05	-1.19804e-10	-1.3401	8.84688e-05	-1.19804e-10	-1.3485	8.85912e-05	-1.19804e-10	-1.34847
128715325	chr11:128715325:C:T	1.25509e-05	-1.56411	-3.62583e-10	7.85667e-05	-1.4672	-3.62583e-10	7.86766e-05	-1.46716	-3.62583e-10
128716000	chr11:128716000:G:C	1.52452e-05	-1.19804e-10	-1.36963	8.66305e-05	-1.19804e-10	-1.36949	8.67482e-05	-1.19804e-10	-1.3695
128716029	chr11:128716029:G:A	1.54595e-05	-0.0703439	-1.28533	7.45063e-05	-0.264721	-1.25554	7.46229e-05	-0.264453	-1.25561
128716367	chr11:128716367:G:C	6.32219e-06	-1.59554	-0.654289	4.28335e-05	-1.56247	-0.511356	4.28945e-05	-1.56237	-0.511394
128717178	chr11:128717178:T:C	1.76635e-05	-1.19804e-10	-1.2224	9.60793e-05	-1.19804e-10	-1.26597	9.62144e-05	-1.19804e-10	-1.26593
128717401	chr11:128717401:C:T	2.47201e-05	-1.19804e-10	-0.88628	0.00014134	-1.19804e-10	-0.879976	0.00014154	-1.19804e-10	-0.879922
128717508	chr11:128717508:C:T	1.68308e-05	-1.19804e-10	-1.27069	9.65375e-05	-1.19804e-10	-1.26121	9.66723e-05	-1.19804e-10	-1.26118
128717516	chr11:128717516:C:T	8.23978e-06	-1.58886	-0.396066	5.68462e-05	-1.59908	-0.191717	5.69184e-05	-1.59905	-0.191839
128718446	chr11:128718446:TC:T	0.000130519	1.96781	-1.19019	0.00110057	2.33035	-1.15792	0.00110354	2.33172	-1.15796
128719312	chr11:128719312:G:C	3.49911e-05	-1.19804e-10	-0.538805	0.000202068	-1.19804e-10	-0.522542	0.000202358	-1.19804e-10	-0.522468
128719318	chr11:128719318:A:AT	1.56895e-05	-1.19804e-10	-1.34091	8.9467e-05	-1.19804e-10	-1.33728	8.95898e-05	-1.19804e-10	-1.33727
128719487	chr11:128719487:T:C	1.68183e-05	-1.19804e-10	-1.27143	9.62621e-05	-1.19804e-10	-1.26407	9.63948e-05	-1.19804e-10	-1.26406
128719577	chr11:128719577:C:T	1.53891e-05	-1.5444	0.184156	9.85141e-05	-1.55684	0.31589	9.8636e-05	-1.55691	0.315836
128719607	chr11:128719607:G:A	0.000395243	1.8856	-3.62583e-10	0.00180503	1.66718	-3.62583e-10	0.0018083	1.66763	-3.62583e-10
128720428	chr11:128720428:C:T	1.54884e-05	-1.19804e-10	-1.35381	8.73345e-05	-1.19804e-10	-1.3614	8.74533e-05	-1.19804e-10	-1.3614
128721974	chr11:128721974:A:G	2.5871e-05	-1.19804e-10	-0.840775	0.000142662	-1.19804e-10	-0.870666	0.000142861	-1.19804e-10	-0.870638
128722137	chr11:128722137:G:A	6.08093e-06	-0.927863	-1.36088	4.23638e-05	-0.719501	-1.36535	4.24339e-05	-0.71922	-1.36534
128722339	chr11:128722339:G:A	2.22677e-05	-1.19804e-10	-0.990761	0.00012458	-1.19804e-10	-1.0062	0.00012475	-1.19804e-10	-1.00619
128722649	chr11:128722649:T:C	2.63478e-05	-1.19804e-10	-0.822512	0.000146737	-1.19804e-10	-0.842503	0.000146935	-1.19804e-10	-0.842516
128722932	chr11:128722932:C:T	6.57045e-06	-0.850699	-1.36062	4.64165e-05	-0.628601	-1.36489	4.64936e-05	-0.628309	-1.36488
128723293	chr11:128723293:G:A	4.21888e-05	-0.351744	-3.62583e-10	0.000190067	-0.583769	-3.62583e-10	0.000190318	-0.583809	-3.62583e-10
128723386	chr11:128723386:A:G	0.000107537	1.48898	-0.90504	0.000828456	1.76987	-0.88145	0.000830853	1.77125	-0.881302
128723388	chr11:128723388:G:A	1.25018e-05	-1.56803	-3.62583e-10	7.05962e-05	-1.57417	-3.62583e-10	7.06903e-05	-1.5742	-3.62583e-10
128723598	chr11:128723598:G:A	0.000122652	1.33018	-0.614725	0.000583583	1.2496	-0.711557	0.000584655	1.24976	-0.711247
128723651	chr11:128723651:G:T	0.000242425	2.09534	-0.698551	0.00220325	2.47443	-0.607885	0.00220952	2.47588	-0.607856
128723912	chr11:128723912:G:T	1.57523e-05	-1.19804e-10	-1.33691	8.92933e-05	-1.19804e-10	-1.33922	8.94173e-05	-1.19804e-10	-1.33919
128724266	chr11:128724266:C:T	1.52138e-05	-1.51707	0.145377	9.77899e-05	-1.53298	0.284659	9.7919e-05	-1.53307	0.284705
128724282	chr11:128724282:C:A	1.21702e-05	-1.59491	-3.62583e-10	6.92843e-05	-1.59293	-3.62583e-10	6.93781e-05	-1.59294	-3.62583e-10
128724956	chr11:128724956:C:T	0.000111391	1.22869	-0.609536	0.000530123	1.14884	-0.706876	0.000531095	1.149	-0.706565
128724980	chr11:128724980:G:A	1.38502e-05	-0.359978	-1.10562	8.65772e-05	-0.347729	-1.02238	8.67336e-05	-0.347243	-1.02242
128724989	chr11:128724989:C:T	1.52464e-05	-1.19804e-10	-1.36955	8.67992e-05	-1.19804e-10	-1.36755	8.69173e-05	-1.19804e-10	-1.36755
128725278	chr11:128725278:A:G	1.47373e-05	-0.29629	-1.10723	9.21911e-05	-0.282983	-1.0243	9.2359e-05	-0.282485	-1.02434
128725645	chr11:128725645:TCC:T	0.000118646	0.8433	-0.161054	0.000592624	0.74432	-0.190906	0.000593609	0.744417	-0.190703
128725778	chr11:128725778:C:T	4.04333e-06	-1.50527	-1.19156	2.19945e-05	-1.53791	-1.20245	2.2025e-05	-1.53782	-1.20251
128726376	chr11:128726376:G:A	7.46691e-06	-0.816963	-1.26645	5.4368e-05	-0.569203	-1.26617	5.44553e-05	-0.568912	-1.26622
128726474	chr11:128726474:T:A	0.00096504	3.65748	-0.879214	0.00647067	3.86409	-0.920199	0.00648373	3.86478	-0.920234
128727101	chr11:128727101:T:C	1.67183e-05	-1.19804e-10	-1.2774	9.59118e-05	-1.19804e-10	-1.26772	9.6044e-05	-1.19804e-10	-1.2677
128727151	chr11:128727151:A:G	0.000226878	2.56033	-1.22981	0.00160117	2.78238	-1.23504	0.00160427	2.78297	-1.23505
128727262	chr11:128727262:G:A	6.17541e-05	-1.19804e-10	0.0292617	0.000368832	-1.19804e-10	0.079195	0.000369375	-1.19804e-10	0.0793047
128727505	chr11:128727505:G:A	5.87272e-06	-1.11516	-1.20842	3.883e-05	-0.943527	-1.22843	3.88945e-05	-0.943285	-1.22837
128727822	chr11:128727822:C:G	2.56816e-05	-1.19804e-10	-0.848125	0.000150475	-1.19804e-10	-0.81735	0.000150684	-1.19804e-10	-0.817319
128727965	chr11:128727965:A:G	3.00087e-05	-1.19804e-10	-0.69241	0.000173239	-1.19804e-10	-0.676474	0.000173485	-1.19804e-10	-0.676419
128729127	chr11:128729127:G:A	1.62292e-05	-1.19804e-10	-1.30709	9.15611e-05	-1.19804e-10	-1.31414	9.16847e-05	-1.19804e-10	-1.31415
128729313	chr11:128729313:G:C	1.79777e-05	-1.19804e-10	-1.20476	0.000104945	-1.19804e-10	-1.17771	0.000105091	-1.19804e-10	-1.17768
128730061	chr11:128730061:G:A	2.93141e-05	-1.19804e-10	-0.71583	0.000169183	-1.19804e-10	-0.700168	0.000169422	-1.19804e-10	-0.700114
128730155	chr11:128730155:C:A	1.63818e-05	-1.19804e-10	-1.29773	9.44082e-05	-1.19804e-10	-1.28352	9.4538e-05	-1.19804e-10	-1.28351
128730311	chr11:128730311:C:T	5.63035e-05	1.16853	-1.23168	0.000287523	1.08512	-1.25496	0.000287993	1.08527	-1.25484
128730486	chr11:128730486:G:A	3.03478e-05	-1.19804e-10	-0.681175	0.000175183	-1.19804e-10	-0.665318	0.000175431	-1.19804e-10	-0.665263
128730832	chr11:128730832:G:A	2.19553e-05	-1.19804e-10	-1.00489	0.00012862	-1.19804e-10	-0.974283	0.000128785	-1.19804e-10	-0.974366
128730855	chr11:128730855:C:T	6.30477e-05	1.3737	-1.32371	0.000326111	1.30177	-1.34567	0.000326624	1.30192	-1.34562
128731143	chr11:128731143:C:T	1.33036e-05	-1.50586	-3.62583e-10	6.94472e-05	-1.59058	-3.62583e-10	6.95401e-05	-1.5906	-3.62583e-10
128731300	chr11:128731300:A:C	1.75342e-05	-1.22974	-3.62583e-10	0.0001088	-1.14163	-3.62583e-10	0.000108938	-1.14173	-3.62583e-10
128731688	chr11:128731688:G:A	1.86642e-05	-1.19804e-10	-1.16729	0.000109289	-1.19804e-10	-1.13715	0.000109442	-1.19804e-10	-1.13712
128731725	chr11:128731725:G:T	6.31841e-05	1.38602	-1.33387	0.000328128	1.31514	-1.35289	0.000328642	1.3153	-1.35284
128731831	chr11:128731831:T:C	4.62152e-05	0.855601	-1.11619	0.000214403	0.658725	-1.12201	0.000214768	0.659089	-1.12204
128731896	chr11:128731896:C:T	4.35902e-05	0.79964	-1.11871	0.000202821	0.605297	-1.12412	0.000203166	0.605656	-1.12414
128731897	chr11:128731897:G:A	1.74619e-05	-1.19804e-10	-1.23388	9.66476e-05	-1.19804e-10	-1.26007	9.67806e-05	-1.19804e-10	-1.26006
128731975	chr11:128731975:G:C	6.34175e-05	1.37176	-1.31592	0.000327444	1.30004	-1.33987	0.000327962	1.3002	-1.33981
128732251	chr11:128732251:C:T	4.33144e-05	0.796186	-1.1216	0.000201504	0.602019	-1.12736	0.000201846	0.602379	-1.12738
128732338	chr11:128732338:G:A	3.1179e-05	-0.654154	-3.62583e-10	0.000244765	-0.330846	-3.62583e-10	0.00024514	-0.330676	-3.62583e-10
128732579	chr11:128732579:T:C	6.39384e-06	-1.00902	-1.22955	4.27568e-05	-0.826423	-1.24919	4.28282e-05	-0.826169	-1.24914
128732932	chr11:128732932:A:G	0.000114101	1.49888	-0.855696	0.000915664	1.82344	-0.834938	0.000918088	1.82475	-0.834964
128733076	chr11:128733076:A:T	2.18606e-05	-1.19804e-10	-1.00921	0.000129155	-1.19804e-10	-0.970136	0.000129334	-1.19804e-10	-0.97011
128733098	chr11:128733098:T:C	2.19611e-05	-1.19804e-10	-1.00462	0.000129779	-1.19804e-10	-0.965315	0.000129959	-1.19804e-10	-0.965288
128733129	chr11:128733129:G:A	1.52763e-05	-1.19804e-10	-1.3676	8.68684e-05	-1.19804e-10	-1.36675	8.69871e-05	-1.19804e-10	-1.36675
128733250	chr11:128733250:T:G	1.55752e-05	-1.19804e-10	-1.34822	8.86796e-05	-1.19804e-10	-1.34612	8.88006e-05	-1.19804e-10	-1.34611
128733253	chr11:128733253:A:C	3.34224e-05	-1.19804e-10	-0.584672	0.000195793	-1.19804e-10	-0.55409	0.000196064	-1.19804e-10	-0.554069
128733314	chr11:128733314:C:T	1.80692e-05	-1.19804e-10	-1.19969	0.000103033	-1.19804e-10	-1.19609	0.000103177	-1.19804e-10	-1.19606
128733508	chr11:128733508:C:T	2.02775e-05	-1.19804e-10	-1.08439	0.000120579	-1.19804e-10	-1.03884	0.00012074	-1.19804e-10	-1.03887
128734115	chr11:128734115:C:T	4.68163e-06	-1.5974	-0.952852	2.58218e-05	-1.60184	-0.978088	2.58603e-05	-1.60183	-0.977969
128734127	chr11:128734127:G:A	5.89455e-06	-0.975169	-1.3447	4.01641e-05	-0.785983	-1.35219	4.023e-05	-0.785722	-1.35217
128734196	chr11:128734196:G:A	1.60462e-05	-1.19804e-10	-1.31843	9.04182e-05	-1.19804e-10	-1.3267	9.05414e-05	-1.19804e-10	-1.3267
128734337	chr11:128734337:G:T	1.1318e-05	-1.45306	-0.214443	7.11971e-05	-1.47593	-0.0897603	7.12893e-05	-1.47605	-0.0897119
128734370	chr11:128734370:G:A	4.2697e-06	-1.34873	-1.29362	2.74953e-05	-1.26094	-1.25619	2.75358e-05	-1.26075	-1.25627
128734490	chr11:128734490:G:A	1.63885e-05	-1.19804e-10	-1.29732	9.61014e-05	-1.19804e-10	-1.26574	9.6223e-05	-1.19804e-10	-1.26584
128734808	chr11:128734808:C:T	1.62585e-05	-1.19804e-10	-1.30528	9.31332e-05	-1.19804e-10	-1.29712	9.32612e-05	-1.19804e-10	-1.2971
128734847	chr11:128734847:G:A	1.56762e-05	-1.19804e-10	-1.34175	8.94186e-05	-1.19804e-10	-1.33782	8.9541e-05	-1.19804e-10	-1.33781
128735165	chr11:128735165:T:C	3.14481e-05	-1.19804e-10	-0.64556	0.000185908	-1.19804e-10	-0.605892	0.000186138	-1.19804e-10	-0.606018
128735274	chr11:128735274:T:A	2.0173e-05	-0.237982	-0.851572	0.000136486	-0.188596	-0.726325	0.000136722	-0.188122	-0.726436
128735405	chr11:128735405:G:A	1.6119e-05	-1.19804e-10	-1.3139	9.38135e-05	-1.19804e-10	-1.28984	9.39361e-05	-1.19804e-10	-1.28989
128735659	chr11:128735659:G:A	1.92689e-05	-1.19804e-10	-1.1354	0.000114103	-1.19804e-10	-1.09404	0.000114255	-1.19804e-10	-1.09407
128735706	chr11:128735706:C:T	1.62087e-05	-1.19804e-10	-1.30835	9.50186e-05	-1.19804e-10	-1.27707	9.51436e-05	-1.19804e-10	-1.27712
128735961	chr11:128735961:T:C	1.85699e-05	-1.19804e-10	-1.17236	0.000109754	-1.19804e-10	-1.13291	0.000109899	-1.19804e-10	-1.13295
128736437	chr11:128736437:T:G	1.90683e-05	-1.19804e-10	-1.14587	0.000105765	-1.19804e-10	-1.16992	0.00010591	-1.19804e-10	-1.16992
128736613	chr11:128736613:C:T	1.14134e-05	-1.46666	-0.19245	7.18886e-05	-1.48861	-0.0674146	7.19826e-05	-1.48872	-0.0673613
128736809	chr11:128736809:T:C	1.8585e-05	-1.19804e-10	-1.17155	0.000103238	-1.19804e-10	-1.19411	0.000103379	-1.19804e-10	-1.19411
128737143	chr11:128737143:T:C	1.83151e-05	-1.19804e-10	-1.18617	0.000108703	-1.19804e-10	-1.14253	0.000108842	-1.19804e-10	-1.14261
128737188	chr11:128737188:G:C	4.63044e-05	0.74184	-1.0005	0.000215709	0.550183	-1.0074	0.000216075	0.550545	-1.00743
128737237	chr11:128737237:C:A	1.86106e-05	-1.19804e-10	-1.17017	0.00010337	-1.19804e-10	-1.19283	0.000103511	-1.19804e-10	-1.19283
128737395	chr11:128737395:C:T	1.61591e-05	-1.19804e-10	-1.31142	9.40922e-05	-1.19804e-10	-1.28687	9.42151e-05	-1.19804e-10	-1.28693
128737424	chr11:128737424:A:C	1.61968e-05	-1.19804e-10	-1.30909	9.43521e-05	-1.19804e-10	-1.28411	9.44752e-05	-1.19804e-10	-1.28417
128737457	chr11:128737457:T:C	1.64679e-05	-1.19804e-10	-1.29249	9.38484e-05	-1.19804e-10	-1.28947	9.39753e-05	-1.19804e-10	-1.28948
128737572	chr11:128737572:G:A	1.65582e-05	-1.19804e-10	-1.28702	9.75485e-05	-1.19804e-10	-1.2508	9.76762e-05	-1.19804e-10	-1.25085
128737714	chr11:128737714:T:C	7.42886e-05	1.57423	-1.36017	0.000402349	1.53472	-1.36855	0.000402956	1.53485	-1.36854
128737824	chr11:128737824:A:G	1.6596e-05	-1.19804e-10	-1.28473	9.7814e-05	-1.19804e-10	-1.24808	9.7942e-05	-1.19804e-10	-1.24813
128737840	chr11:128737840:T:C	3.31499e-05	-1.42569	0.832836	0.000211074	-1.38672	0.907784	0.000211345	-1.38687	0.907853
128737863	chr11:128737863:C:T	1.75996e-05	-1.19804e-10	-1.22602	9.67857e-05	-1.19804e-10	-1.25865	9.69215e-05	-1.19804e-10	-1.25861
128738099	chr11:128738099:A:T	1.54846e-05	-1.19804e-10	-1.35405	8.81631e-05	-1.19804e-10	-1.35196	8.82835e-05	-1.19804e-10	-1.35195
128738168	chr11:128738168:C:T	2.34727e-05	-1.19804e-10	-0.938061	0.000135351	-1.19804e-10	-0.923275	0.000135541	-1.19804e-10	-0.92323
128738346	chr11:128738346:C:T	1.62914e-05	-1.19804e-10	-1.30326	9.50066e-05	-1.19804e-10	-1.2772	9.51304e-05	-1.19804e-10	-1.27726
128738370	chr11:128738370:C:T	1.7023e-05	-1.19804e-10	-1.25933	9.44836e-05	-1.19804e-10	-1.28272	9.46135e-05	-1.19804e-10	-1.28271
128738839	chr11:128738839:G:A	1.56704e-05	-1.19804e-10	-1.34212	8.93336e-05	-1.19804e-10	-1.33877	8.94562e-05	-1.19804e-10	-1.33876
128738923	chr11:128738923:G:A	1.57415e-05	-1.19804e-10	-1.3376	8.97728e-05	-1.19804e-10	-1.33386	8.9896e-05	-1.19804e-10	-1.33385
128739124	chr11:128739124:A:G	1.86424e-05	-1.19804e-10	-1.16846	0.000110865	-1.19804e-10	-1.12283	0.000111007	-1.19804e-10	-1.12292
128739197	chr11:128739197:G:C	3.15153e-05	-0.643426	-3.62583e-10	0.000193086	-0.568013	-3.62583e-10	0.000193331	-0.568103	-3.62583e-10
128739500	chr11:128739500:A:C	1.79614e-05	-1.19804e-10	-1.20567	0.000107566	-1.19804e-10	-1.15304	0.000107702	-1.19804e-10	-1.15314
128739614	chr11:128739614:T:G	1.78954e-05	-1.19804e-10	-1.20936	0.000107056	-1.19804e-10	-1.15779	0.000107194	-1.19804e-10	-1.15787
128739966	chr11:128739966:A:T	1.52693e-05	-1.19804e-10	-1.36805	8.68178e-05	-1.19804e-10	-1.36733	8.69354e-05	-1.19804e-10	-1.36734
128739967	chr11:128739967:GA:G	1.52689e-05	-1.19804e-10	-1.36808	8.68148e-05	-1.19804e-10	-1.36737	8.69323e-05	-1.19804e-10	-1.36738
128739970	chr11:128739970:CCA:C	1.52689e-05	-1.19804e-10	-1.36808	8.68148e-05	-1.19804e-10	-1.36737	8.69323e-05	-1.19804e-10	-1.36738
128740110	chr11:128740110:T:C	1.79256e-05	-1.19804e-10	-1.20767	0.000100393	-1.19804e-10	-1.22205	0.000100531	-1.19804e-10	-1.22204
128740368	chr11:128740368:C:T	2.82885e-05	0.448998	-1.20044	0.000148981	0.360844	-1.18817	0.000149195	0.360908	-1.18816
128740416	chr11:128740416:T:C	7.15936e-05	0.94786	-0.770752	0.000550175	1.23147	-0.75238	0.000551656	1.23268	-0.752268
128740442	chr11:128740442:G:A	1.54493e-05	-1.19804e-10	-1.35634	8.92361e-05	-1.19804e-10	-1.33986	8.93546e-05	-1.19804e-10	-1.33989
128740461	chr11:128740461:C:T	1.127e-05	-1.33473	-0.337024	6.87039e-05	-1.36381	-0.237529	6.87896e-05	-1.364	-0.237457
128740992	chr11:128740992:C:A	4.21935e-06	-1.29365	-1.36057	2.81179e-05	-1.14082	-1.35392	2.81602e-05	-1.14067	-1.35393
128741094	chr11:128741094:T:C	1.79288e-05	-1.19804e-10	-1.20749	0.000105329	-1.19804e-10	-1.17405	0.000105468	-1.19804e-10	-1.1741
128741266	chr11:128741266:G:A	1.74737e-05	-1.19804e-10	-1.2332	9.67081e-05	-1.19804e-10	-1.25945	9.68412e-05	-1.19804e-10	-1.25944
128741286	chr11:128741286:G:A	1.57516e-05	-1.19804e-10	-1.33696	8.84375e-05	-1.19804e-10	-1.34885	8.85586e-05	-1.19804e-10	-1.34884
128741329	chr11:128741329:G:T	3.80489e-06	-1.48601	-1.2716	2.40951e-05	-1.43036	-1.21877	2.41276e-05	-1.43033	-1.21882
128741388	chr11:128741388:G:A	5.74132e-05	1.31225	-1.35587	0.000315168	1.28981	-1.36785	0.000315608	1.28983	-1.36783
128741440	chr11:128741440:C:T	2.26262e-05	-1.19804e-10	-0.974791	0.000130389	-1.19804e-10	-0.960625	0.000130572	-1.19804e-10	-0.960582
128741475	chr11:128741475:G:A	1.53058e-05	-1.19804e-10	-1.36567	8.78676e-05	-1.19804e-10	-1.35531	8.79851e-05	-1.19804e-10	-1.35534
128741568	chr11:128741568:C:T	8.848e-05	0.388878	-3.62583e-10	0.000542193	0.464476	-3.62583e-10	0.000543081	0.464751	-3.62583e-10
128741623	chr11:128741623:G:A	1.01268e-05	-1.37535	-0.403361	6.1737e-05	-1.40079	-0.307473	6.18151e-05	-1.40096	-0.307399
128742023	chr11:128742023:C:T	1.59184e-05	-1.19804e-10	-1.32643	9.24229e-05	-1.19804e-10	-1.30477	9.25444e-05	-1.19804e-10	-1.30482
128742300	chr11:128742300:G:A	1.52824e-05	-1.19804e-10	-1.3672	8.7597e-05	-1.19804e-10	-1.3584	8.77143e-05	-1.19804e-10	-1.35842
128742355	chr11:128742355:T:G	5.93691e-05	1.32182	-1.33195	0.000322251	1.29958	-1.3554	0.000322712	1.2996	-1.35535
128742728	chr11:128742728:C:A	1.7023e-05	-1.19804e-10	-1.25933	9.44836e-05	-1.19804e-10	-1.28272	9.46135e-05	-1.19804e-10	-1.28271
128742834	chr11:128742834:G:A	2.01983e-05	-1.19804e-10	-1.0883	0.000116685	-1.19804e-10	-1.07166	0.000116849	-1.19804e-10	-1.07162
128742842	chr11:128742842:G:A	2.65348e-05	-1.19804e-10	-0.815441	0.000151505	-1.19804e-10	-0.810525	0.000151715	-1.19804e-10	-0.810504
128743128	chr11:128743128:C:T	1.66461e-05	-1.19804e-10	-1.28172	9.24385e-05	-1.19804e-10	-1.3046	9.25676e-05	-1.19804e-10	-1.30457
128743275	chr11:128743275:G:A	1.57139e-05	-1.19804e-10	-1.33935	8.96042e-05	-1.19804e-10	-1.33574	8.97271e-05	-1.19804e-10	-1.33573
128743329	chr11:128743329:C:A	2.24326e-05	-1.19804e-10	-0.983384	0.000129943	-1.19804e-10	-0.964052	0.000130126	-1.19804e-10	-0.964003
128743482	chr11:128743482:C:T	1.85146e-05	-1.19804e-10	-1.17534	0.000106638	-1.19804e-10	-1.16171	0.000106786	-1.19804e-10	-1.16168
128743559	chr11:128743559:A:G	2.26011e-05	-1.19804e-10	-0.975902	0.000130953	-1.19804e-10	-0.956309	0.000131138	-1.19804e-10	-0.956259
128743583	chr11:128743583:GGA:G	8.83983e-05	1.11382	-0.725865	0.000684337	1.40344	-0.70614	0.000686208	1.4047	-0.706022
128743746	chr11:128743746:G:A	3.20881e-06	-1.57437	-1.35363	1.7643e-05	-1.59929	-1.36151	1.76675e-05	-1.59928	-1.36149
128743824	chr11:128743824:T:C	1.41082e-05	-0.41849	-1.02865	6.98451e-05	-0.620513	-0.964354	6.99513e-05	-0.620242	-0.964466
128743889	chr11:128743889:C:A	1.73508e-05	-1.19804e-10	-1.24026	0.000101365	-1.19804e-10	-1.21242	0.0001015	-1.19804e-10	-1.21245
128743993	chr11:128743993:T:C	5.56408e-05	1.01502	-1.09001	0.000287995	0.976288	-1.14449	0.00028845	0.976317	-1.1443
128744047	chr11:128744047:G:A	1.57441e-05	-1.19804e-10	-1.33743	8.97866e-05	-1.19804e-10	-1.33371	8.99096e-05	-1.19804e-10	-1.3337
128744108	chr11:128744108:G:A	1.23845e-05	-0.370471	-1.20698	5.93561e-05	-0.574314	-1.17328	5.94491e-05	-0.574036	-1.17335
128744171	chr11:128744171:G:A	1.649e-05	-1.19804e-10	-1.29114	9.33699e-05	-1.19804e-10	-1.29458	9.35014e-05	-1.19804e-10	-1.29453
128744218	chr11:128744218:G:T	1.65184e-05	-1.19804e-10	-1.28943	9.50489e-05	-1.19804e-10	-1.27675	9.5178e-05	-1.19804e-10	-1.27676
128744341	chr11:128744341:G:C	0.000148824	1.94179	-1.03293	0.000690819	1.7225	-1.01577	0.000691968	1.72277	-1.01573
128744411	chr11:128744411:A:G	1.52771e-05	-1.19804e-10	-1.36754	8.67345e-05	-1.19804e-10	-1.36829	8.68533e-05	-1.19804e-10	-1.36829
128744516	chr11:128744516:A:G	1.38259e-05	-1.46735	-3.62583e-10	9.353e-05	-1.29286	-3.62583e-10	9.36667e-05	-1.29276	-3.62583e-10
128744551	chr11:128744551:C:T	1.84267e-05	-1.1801	-3.62583e-10	0.000127598	-0.982262	-3.62583e-10	0.000127759	-0.982364	-3.62583e-10
128744662	chr11:128744662:C:G	1.60449e-05	-1.19804e-10	-1.31851	9.05936e-05	-1.19804e-10	-1.32476	9.07175e-05	-1.19804e-10	-1.32476
128744781	chr11:128744781:A:C	1.85751e-05	-1.19804e-10	-1.17208	0.000102208	-1.19804e-10	-1.20414	0.000102349	-1.19804e-10	-1.20412
128745484	chr11:128745484:G:A	1.83852e-05	-1.19804e-10	-1.18235	0.000101241	-1.19804e-10	-1.21364	0.000101381	-1.19804e-10	-1.21362
128745591	chr11:128745591:A:G	4.70824e-06	-1.60218	-0.94241	2.88051e-05	-1.59968	-0.870909	2.88458e-05	-1.59967	-0.870877
128746001	chr11:128746001:A:G	2.12829e-05	-1.19804e-10	-1.03599	0.000116424	-1.19804e-10	-1.07391	0.000116588	-1.19804e-10	-1.07386
128746385	chr11:128746385:C:T	1.86274e-05	-1.19804e-10	-1.16926	0.000105692	-1.19804e-10	-1.17061	0.00010584	-1.19804e-10	-1.17058
128746416	chr11:128746416:G:A	6.64592e-06	-1.5565	-0.64339	4.0436e-05	-1.57317	-0.558251	4.04901e-05	-1.57324	-0.558215
128746564	chr11:128746564:C:T	2.08658e-05	-1.19804e-10	-1.05579	0.000119632	-1.19804e-10	-1.04673	0.000119797	-1.19804e-10	-1.04671
128746638	chr11:128746638:G:A	2.31243e-05	-1.19804e-10	-0.953016	0.000132829	-1.19804e-10	-0.942085	0.000133013	-1.19804e-10	-0.942063
128746879	chr11:128746879:A:G	1.84068e-05	-1.19804e-10	-1.18118	0.000106374	-1.19804e-10	-1.16418	0.000106511	-1.19804e-10	-1.16425
128747263	chr11:128747263:G:A	1.64979e-05	-1.19804e-10	-1.29066	9.27981e-05	-1.19804e-10	-1.30072	9.29255e-05	-1.19804e-10	-1.30071
128747394	chr11:128747394:G:A	1.97291e-05	-1.19804e-10	-1.1118	0.000107966	-1.19804e-10	-1.14933	0.000108115	-1.19804e-10	-1.14931
128748131	chr11:128748131:T:C	1.83637e-05	-0.0497013	-1.13382	0.000104822	-0.0402105	-1.13867	0.000104976	-0.0401861	-1.13859
128748132	chr11:128748132:G:A	1.90688e-05	-1.19804e-10	-1.14584	0.000106683	-1.19804e-10	-1.16129	0.000106831	-1.19804e-10	-1.16126
128748170	chr11:128748170:C:T	3.19229e-06	-1.6017	-1.33147	1.90869e-05	-1.56123	-1.32092	1.9113e-05	-1.5612	-1.32094
128748698	chr11:128748698:G:A	2.55454e-05	-1.19804e-10	-0.85344	0.000150114	-1.19804e-10	-0.819753	0.000150305	-1.19804e-10	-0.819844
128748794	chr11:128748794:A:G	6.27242e-06	-1.08972	-1.16802	3.29851e-05	-1.20727	-1.12782	3.30311e-05	-1.2071	-1.12796
128748984	chr11:128748984:T:C	1.89335e-05	-1.19804e-10	-1.15297	0.000109547	-1.19804e-10	-1.13479	0.000109688	-1.19804e-10	-1.13487
128749426	chr11:128749426:C:T	1.55708e-05	-1.19804e-10	-1.3485	8.93818e-05	-1.19804e-10	-1.33823	8.95035e-05	-1.19804e-10	-1.33823
128749546	chr11:128749546:C:T	3.98874e-05	0.24549	-0.653327	0.000214753	0.19102	-0.652679	0.000215079	0.19118	-0.652683
128749673	chr11:128749673:T:C	1.66365e-05	-1.19804e-10	-1.2823	9.19938e-05	-1.19804e-10	-1.30943	9.21198e-05	-1.19804e-10	-1.30942
128749798	chr11:128749798:T:C	2.96218e-05	-1.19804e-10	-0.705386	0.000163427	-1.19804e-10	-0.734779	0.000163689	-1.19804e-10	-0.73454
128749940	chr11:128749940:A:G	1.62648e-05	-1.19804e-10	-1.30489	9.03117e-05	-1.19804e-10	-1.32788	9.04353e-05	-1.19804e-10	-1.32787
128750109	chr11:128750109:G:A	2.08035e-05	-1.19804e-10	-1.05878	0.000124237	-1.19804e-10	-1.00895	0.000124394	-1.19804e-10	-1.00906
128750169	chr11:128750169:C:T	5.98995e-06	-1.51902	-0.784792	3.78212e-05	-1.48457	-0.713711	3.78783e-05	-1.48444	-0.713686
128750237	chr11:128750237:C:T	2.04616e-05	0.263257	-1.33861	0.000115844	0.270606	-1.34951	0.000116087	0.27134	-1.3495
128750346	chr11:128750346:T:C	2.12272e-05	-1.19804e-10	-1.03861	0.000128022	-1.19804e-10	-0.978948	0.000128187	-1.19804e-10	-0.979015
128750572	chr11:128750572:C:T	2.0048e-05	-1.19804e-10	-1.09577	0.000109608	-1.19804e-10	-1.13423	0.00010976	-1.19804e-10	-1.13421
128750634	chr11:128750634:A:G	2.04299e-05	-1.19804e-10	-1.0769	0.000122747	-1.19804e-10	-1.02102	0.000122907	-1.19804e-10	-1.02108
128750675	chr11:128750675:G:A	9.79899e-05	-1.19804e-10	0.490966	0.00055656	-1.19804e-10	0.490629	0.000557331	-1.19804e-10	0.490651
128750730	chr11:128750730:C:T	2.19628e-05	-1.19804e-10	-1.00455	0.000130231	-1.19804e-10	-0.961837	0.000130391	-1.19804e-10	-0.961972
128750867	chr11:128750867:A:T	2.00299e-05	-1.19804e-10	-1.09667	0.000120086	-1.19804e-10	-1.04294	0.000120242	-1.19804e-10	-1.043
128751148	chr11:128751148:T:C	1.9648e-05	-1.19804e-10	-1.11592	0.000110781	-1.19804e-10	-1.12359	0.000110932	-1.19804e-10	-1.12359
128751348	chr11:128751348:T:C	3.00958e-05	-1.19804e-10	-0.689514	0.000182702	-1.19804e-10	-0.62329	0.000182925	-1.19804e-10	-0.623429
128751424	chr11:128751424:A:G	3.3089e-05	-1.19804e-10	-0.594697	0.000202115	-1.19804e-10	-0.522311	0.000202359	-1.19804e-10	-0.522465
128751922	chr11:128751922:A:C	6.19988e-06	-1.60209	-0.667278	3.95849e-05	-1.58151	-0.571188	3.96312e-05	-1.58155	-0.571337
128752040	chr11:128752040:A:G	2.28043e-05	-1.19804e-10	-0.96695	0.000132583	-1.19804e-10	-0.943939	0.000132757	-1.19804e-10	-0.943989
128752442	chr11:128752442:T:C	3.18707e-06	-1.59124	-1.34355	1.89868e-05	-1.52586	-1.36155	1.90135e-05	-1.52583	-1.36153
128753021	chr11:128753021:G:T	1.74922e-05	-1.19804e-10	-1.23214	9.60578e-05	-1.19804e-10	-1.2662	9.61903e-05	-1.19804e-10	-1.26618
128753467	chr11:128753467:G:A	1.57964e-05	-1.19804e-10	-1.33412	8.96274e-05	-1.19804e-10	-1.33548	8.97517e-05	-1.19804e-10	-1.33546
128753498	chr11:128753498:T:C	1.63787e-05	-1.19804e-10	-1.29792	9.44089e-05	-1.19804e-10	-1.28351	9.4535e-05	-1.19804e-10	-1.28354
128753547	chr11:128753547:G:T	1.66569e-05	-1.19804e-10	-1.28107	9.23194e-05	-1.19804e-10	-1.30589	9.24488e-05	-1.19804e-10	-1.30585
128753687	chr11:128753687:C:T	1.54289e-05	-1.19804e-10	-1.35766	8.80741e-05	-1.19804e-10	-1.35297	8.81923e-05	-1.19804e-10	-1.35299
128753912	chr11:128753912:A:T	3.27869e-06	-1.60205	-1.3044	1.87337e-05	-1.56437	-1.33645	1.87603e-05	-1.56434	-1.33642
128753975	chr11:128753975:C:G	5.64508e-06	-1.09577	-1.26735	3.32359e-05	-1.09305	-1.23447	3.32821e-05	-1.09297	-1.23452
128754081	chr11:128754081:AT:A	2.84926e-05	0.566862	-1.31111	0.000157623	0.555013	-1.32595	0.000157966	0.555821	-1.32595
128754133	chr11:128754133:A:G	1.21787e-05	-0.243514	-1.3507	7.15708e-05	-0.196062	-1.3644	7.16706e-05	-0.196054	-1.36437
128754309	chr11:128754309:G:A	1.96721e-05	-1.19804e-10	-1.1147	0.000116016	-1.19804e-10	-1.07742	0.000116161	-1.19804e-10	-1.07753
128754314	chr11:128754314:G:A	3.0026e-05	-1.19804e-10	-0.691836	0.000176726	-1.19804e-10	-0.656546	0.000176975	-1.19804e-10	-0.656497
128754641	chr11:128754641:T:C	6.10895e-06	-1.45331	-0.830837	3.89978e-05	-1.40995	-0.757694	3.90586e-05	-1.40978	-0.757662
128754916	chr11:128754916:A:G	3.18164e-06	-1.59239	-1.34411	1.8808e-05	-1.55317	-1.3437	1.88326e-05	-1.55324	-1.34368
128755050	chr11:128755050:C:T	2.92191e-05	-1.19804e-10	-0.719076	0.000171874	-1.19804e-10	-0.684383	0.000172115	-1.19804e-10	-0.684344
128755117	chr11:128755117:T:C	3.49038e-06	-1.60036	-1.24353	2.04812e-05	-1.57277	-1.23887	2.05081e-05	-1.57282	-1.23887
128755121	chr11:128755121:C:T	1.69184e-05	-0.449482	-0.816015	9.4318e-05	-0.424757	-0.859718	9.44597e-05	-0.42474	-0.859594
128755710	chr11:128755710:G:T	1.96325e-05	-1.19804e-10	-1.11671	0.000107537	-1.19804e-10	-1.15331	0.000107685	-1.19804e-10	-1.15329
128755912	chr11:128755912:C:T	2.52369e-05	0.415767	-1.28136	0.000138915	0.403104	-1.30039	0.000139214	0.403881	-1.30038
128756891	chr11:128756891:G:A	3.13888e-06	-1.60214	-1.34789	1.80888e-05	-1.58819	-1.34766	1.8113e-05	-1.58823	-1.34765
128757016	chr11:128757016:G:A	1.25583e-05	-1.56352	-3.62583e-10	6.96213e-05	-1.58808	-3.62583e-10	6.97192e-05	-1.58803	-3.62583e-10
128757664	chr11:128757664:C:T	2.12303e-05	-1.19804e-10	-1.03847	0.000123922	-1.19804e-10	-1.01149	0.000124073	-1.19804e-10	-1.01164
128757723	chr11:128757723:G:A	1.54362e-05	-1.19804e-10	-1.35718	8.81374e-05	-1.19804e-10	-1.35225	8.82555e-05	-1.19804e-10	-1.35227
128757831	chr11:128757831:T:A	1.75816e-05	-1.19804e-10	-1.22705	0.000100735	-1.19804e-10	-1.21865	0.000100872	-1.19804e-10	-1.21866
128758733	chr11:128758733:C:T	1.80882e-05	-1.19804e-10	-1.19864	0.000103651	-1.19804e-10	-1.19011	0.000103792	-1.19804e-10	-1.19012
128758861	chr11:128758861:T:C	3.50995e-06	-1.519	-1.3193	2.01469e-05	-1.52556	-1.30254	2.01772e-05	-1.52543	-1.30253
128758980	chr11:128758980:A:G	4.1769e-06	-1.54415	-1.12018	2.40803e-05	-1.54976	-1.1	2.41164e-05	-1.54965	-1.09996
128759040	chr11:128759040:C:T	3.2811e-06	-1.55298	-1.35274	1.84126e-05	-1.56105	-1.35706	1.84391e-05	-1.56096	-1.35707
128759066	chr11:128759066:G:A	2.15297e-05	-1.19804e-10	-1.02447	0.000123879	-1.19804e-10	-1.01184	0.000124049	-1.19804e-10	-1.01183
128759208	chr11:128759208:A:T	1.67243e-05	-1.19804e-10	-1.27704	9.61436e-05	-1.19804e-10	-1.2653	9.627e-05	-1.19804e-10	-1.26535
128759858	chr11:128759858:A:C	2.03141e-05	-1.19804e-10	-1.08258	0.000119667	-1.19804e-10	-1.04643	0.000119816	-1.19804e-10	-1.04655
128759976	chr11:128759976:G:C	9.93895e-06	-0.594553	-1.20288	4.99332e-05	-0.685667	-1.23479	5.00108e-05	-0.685562	-1.23471
128760414	chr11:128760414:C:T	1.40819e-05	-0.391931	-1.05708	9.3473e-05	-0.3381	-0.955373	9.35738e-05	-0.338098	-0.955658
128760791	chr11:128760791:G:T	4.92364e-06	-1.56324	-0.936615	2.95163e-05	-1.46015	-0.986059	2.95601e-05	-1.46009	-0.985991
128760932	chr11:128760932:G:A	2.31525e-05	-1.19804e-10	-0.951796	0.00013688	-1.19804e-10	-0.91204	0.000137047	-1.19804e-10	-0.912184
128761149	chr11:128761149:G:A	2.0897e-05	-1.19804e-10	-1.05429	0.000122809	-1.19804e-10	-1.02052	0.000122961	-1.19804e-10	-1.02064
128761886	chr11:128761886:C:G	1.75084e-05	-1.19804e-10	-1.23122	9.86038e-05	-1.19804e-10	-1.24004	9.87389e-05	-1.19804e-10	-1.24003
128762363	chr11:128762363:T:C	4.68875e-06	-1.43339	-1.11534	2.81982e-05	-1.41972	-1.07216	2.82427e-05	-1.41954	-1.07213
128762660	chr11:128762660:T:C	4.20529e-06	-1.48251	-1.17505	2.51277e-05	-1.47056	-1.13661	2.51666e-05	-1.47042	-1.13658
128762792	chr11:128762792:G:A	5.37101e-06	-1.51651	-0.896373	3.28998e-05	-1.50565	-0.832028	3.29509e-05	-1.50552	-0.831966
128762975	chr11:128762975:G:A	1.61548e-05	-1.19804e-10	-1.31168	9.25809e-05	-1.19804e-10	-1.30306	9.27028e-05	-1.19804e-10	-1.30311
128763038	chr11:128763038:A:G	5.57371e-06	-1.49195	-0.883888	3.41874e-05	-1.48049	-0.818804	3.42413e-05	-1.48034	-0.818736
128763223	chr11:128763223:A:G	8.10006e-06	-0.663095	-1.33893	4.92309e-05	-0.624873	-1.30975	4.92879e-05	-0.62497	-1.30986
128763402	chr11:128763402:A:G	1.52797e-05	-1.19804e-10	-1.36737	8.71662e-05	-1.19804e-10	-1.36333	8.72836e-05	-1.19804e-10	-1.36334
128763414	chr11:128763414:A:G	9.84759e-06	-0.439641	-1.36703	7.40556e-05	-0.161467	-1.36486	7.4201e-05	-0.16086	-1.36487
128763633	chr11:128763633:A:G	1.66515e-05	-1.19804e-10	-1.2814	9.62028e-05	-1.19804e-10	-1.26469	9.63297e-05	-1.19804e-10	-1.26473
128763699	chr11:128763699:A:C	2.10426e-05	-1.19804e-10	-1.04735	0.000123353	-1.19804e-10	-1.0161	0.000123513	-1.19804e-10	-1.01616
128763756	chr11:128763756:A:AG	7.13662e-06	-1.33589	-0.792769	5.11836e-05	-1.13602	-0.759708	5.1242e-05	-1.13617	-0.759779
128763759	chr11:128763759:A:G	3.27324e-06	-1.56361	-1.3445	1.8474e-05	-1.55689	-1.35789	1.8499e-05	-1.55692	-1.35787
128763770	chr11:128763770:C:T	3.61714e-06	-1.45103	-1.35718	2.41861e-05	-1.2917	-1.35367	2.42159e-05	-1.29183	-1.35367
128764056	chr11:128764056:C:T	4.21074e-06	-1.45788	-1.19838	2.34924e-05	-1.44512	-1.22935	2.35264e-05	-1.44508	-1.2293
128764330	chr11:128764330:C:A	1.57479e-05	-1.19804e-10	-1.33719	9.07205e-05	-1.19804e-10	-1.32336	9.08397e-05	-1.19804e-10	-1.32341
128764752	chr11:128764752:G:A	1.94769e-05	-1.19804e-10	-1.12467	0.000111404	-1.19804e-10	-1.11798	0.000111558	-1.19804e-10	-1.11796
128764865	chr11:128764865:C:T	1.22762e-05	-0.217913	-1.36832	7.73201e-05	-0.113716	-1.36948	7.74289e-05	-0.113669	-1.36948
128764878	chr11:128764878:T:C	0.000149671	-1.19804e-10	0.914544	0.0008047	-1.19804e-10	0.859323	0.000805902	-1.19804e-10	0.859455
128765228	chr11:128765228:C:T	1.85951e-05	-1.19804e-10	-1.171	0.000103917	-1.19804e-10	-1.18756	0.00010406	-1.19804e-10	-1.18754
128765489	chr11:128765489:G:A	4.42801e-06	-1.4279	-1.17805	2.65811e-05	-1.36806	-1.18289	2.66165e-05	-1.3681	-1.18288
128765784	chr11:128765784:A:G	6.47117e-06	-1.04299	-1.18355	3.18658e-05	-1.26433	-1.10528	3.19102e-05	-1.26416	-1.10542
128765922	chr11:128765922:A:C	2.00977e-05	-1.19804e-10	-1.09329	0.000113655	-1.19804e-10	-1.09798	0.000113814	-1.19804e-10	-1.09794
128766010	chr11:128766010:G:A	1.55208e-05	-1.19804e-10	-1.35172	8.82197e-05	-1.19804e-10	-1.35132	8.83394e-05	-1.19804e-10	-1.35132
128766184	chr11:128766184:T:C	0.000427548	3.32204	-1.35787	0.00414663	3.82486	-1.32596	0.00415069	3.82456	-1.32603
128766294	chr11:128766294:C:T	1.65278e-05	-1.28885	-3.62583e-10	0.000116457	-1.07362	-3.62583e-10	0.000116628	-1.07352	-3.62583e-10
128766338	chr11:128766338:G:A	0.000199829	-0.285276	1.48884	0.00111084	-0.139156	1.32088	0.00111278	-0.138931	1.32104
128766559	chr11:128766559:G:A	1.58449e-05	-1.19804e-10	-1.33105	9.15409e-05	-1.19804e-10	-1.31436	9.16627e-05	-1.19804e-10	-1.31439
128766589	chr11:128766589:T:C	1.57333e-05	-1.19804e-10	-1.33812	8.75632e-05	-1.19804e-10	-1.35879	8.76841e-05	-1.19804e-10	-1.35877
128766828	chr11:128766828:G:A	3.21551e-05	-1.19804e-10	-0.623327	0.000174719	-1.19804e-10	-0.66797	0.000174956	-1.19804e-10	-0.667975
128766964	chr11:128766964:C:T	1.57609e-05	-1.19804e-10	-1.33636	9.09738e-05	-1.19804e-10	-1.32057	9.1095e-05	-1.19804e-10	-1.3206
128767005	chr11:128767005:G:GCAGCGGGCACTGGGTGTGA	0.00011341	-1.19804e-10	0.637113	0.000642781	-1.19804e-10	0.634657	0.000643711	-1.19804e-10	0.634743
128767102	chr11:128767102:A:T	2.05444e-05	-1.19804e-10	-1.07131	0.000114598	-1.19804e-10	-1.08972	0.000114747	-1.19804e-10	-1.08978
128767161	chr11:128767161:A:G	0.000186426	-0.69089	1.82503	0.00095075	-0.613167	1.63927	0.000952354	-0.613021	1.63945
128767402	chr11:128767402:C:T	1.5245e-05	-1.19804e-10	-1.36965	8.71574e-05	-1.19804e-10	-1.36343	8.72748e-05	-1.19804e-10	-1.36345
128767518	chr11:128767518:T:C	3.56616e-06	-1.56732	-1.25508	2.21175e-05	-1.5519	-1.18288	2.21457e-05	-1.55188	-1.18299
128767732	chr11:128767732:C:T	1.91979e-05	-1.19804e-10	-1.1391	0.000106343	-1.19804e-10	-1.16448	0.000106487	-1.19804e-10	-1.16448
128767758	chr11:128767758:G:A	1.94175e-05	-1.19804e-10	-1.12772	0.000109211	-1.19804e-10	-1.13787	0.000109363	-1.19804e-10	-1.13783
128767812	chr11:128767812:GT:G	1.86717e-05	-1.19804e-10	-1.16689	9.93234e-05	-1.19804e-10	-1.23277	9.94645e-05	-1.19804e-10	-1.23271
128767841	chr11:128767841:G:A	3.67682e-06	-1.58487	-1.20698	2.15683e-05	-1.51866	-1.24126	2.15971e-05	-1.51869	-1.24126
128767904	chr11:128767904:C:T	1.55723e-05	-1.19804e-10	-1.3484	8.70679e-05	-1.19804e-10	-1.36446	8.71875e-05	-1.19804e-10	-1.36445
128767977	chr11:128767977:A:G	1.30116e-05	-0.160929	-1.36713	8.86196e-05	0.0227575	-1.36955	8.87406e-05	0.0227604	-1.36955
128768332	chr11:128768332:G:A	1.64449e-05	-1.19804e-10	-1.29389	9.47727e-05	-1.19804e-10	-1.27967	9.49024e-05	-1.19804e-10	-1.27966
128768471	chr11:128768471:G:C	2.22e-05	-1.19804e-10	-0.993808	0.000127946	-1.19804e-10	-0.979536	0.00012811	-1.19804e-10	-0.979622
128769438	chr11:128769438:T:C	1.02173e-05	-1.60135	-0.168469	5.85943e-05	-1.58247	-0.178042	5.86683e-05	-1.58248	-0.178129
128769479	chr11:128769479:T:G	0.000322624	3.00788	-1.32529	0.00127301	2.64575	-1.32776	0.00127553	2.64636	-1.32776
128769881	chr11:128769881:G:A	7.14412e-05	0.88107	-0.706094	0.000473518	1.02783	-0.698791	0.000474342	1.02837	-0.698952
128769935	chr11:128769935:C:T	1.65325e-05	-0.567358	-0.721213	0.000100039	-0.512946	-0.712642	0.000100169	-0.512832	-0.712821
128770050	chr11:128770050:T:C	2.77664e-05	-0.770073	-3.62583e-10	0.000147904	-0.834585	-3.62583e-10	0.000148064	-0.83486	-3.62583e-10
128770370	chr11:128770370:A:G	1.58e-05	-1.19804e-10	-1.33389	9.06103e-05	-1.19804e-10	-1.32458	9.07312e-05	-1.19804e-10	-1.32461
128770377	chr11:128770377:G:A	1.93166e-05	-1.31263	0.179692	9.47874e-05	-1.33541	0.0559025	9.49366e-05	-1.33536	0.0560617
128770512	chr11:128770512:G:A	1.54512e-05	-1.19804e-10	-1.35621	8.76572e-05	-1.19804e-10	-1.35771	8.77759e-05	-1.19804e-10	-1.35772
128770582	chr11:128770582:T:G	2.82392e-05	-0.753189	-3.62583e-10	0.000149286	-0.825279	-3.62583e-10	0.000149449	-0.825553	-3.62583e-10
128770686	chr11:128770686:T:C	1.59031e-05	-1.19804e-10	-1.32739	9.12662e-05	-1.19804e-10	-1.31737	9.13878e-05	-1.19804e-10	-1.3174
128770877	chr11:128770877:A:T	1.285e-05	-1.54056	-3.62583e-10	7.35817e-05	-1.53275	-3.62583e-10	7.36797e-05	-1.53278	-3.62583e-10
128770953	chr11:128770953:G:A	8.50832e-06	-1.07275	-0.880108	4.38355e-05	-1.21928	-0.831423	4.38918e-05	-1.21919	-0.831594
128771143	chr11:128771143:C:T	1.56119e-05	-1.19804e-10	-1.34587	8.81843e-05	-1.19804e-10	-1.35172	8.8301e-05	-1.19804e-10	-1.35176
128771261	chr11:128771261:T:C	8.36235e-06	-0.604367	-1.36579	4.76557e-05	-0.60222	-1.36493	4.77241e-05	-0.602129	-1.36494
128771400	chr11:128771400:C:T	5.77008e-05	-1.19804e-10	-0.0386283	0.000330494	-1.19804e-10	-0.030559	0.000330993	-1.19804e-10	-0.0304095
128771548	chr11:128771548:T:C	1.49105e-05	-1.39184	-3.62583e-10	8.70235e-05	-1.36497	-3.62583e-10	8.71483e-05	-1.3649	-3.62583e-10
128771573	chr11:128771573:C:T	1.58898e-05	0.025589	-1.35381	7.81251e-05	-0.117816	-1.35502	7.82627e-05	-0.117409	-1.35503
128771856	chr11:128771856:C:T	1.55588e-05	-1.19804e-10	-1.34927	8.94226e-05	-1.19804e-10	-1.33777	8.95355e-05	-1.19804e-10	-1.33787
128772100	chr11:128772100:G:A	1.04134e-05	-1.03582	-0.714986	5.21116e-05	-1.19174	-0.686019	5.21777e-05	-1.19164	-0.686212
128772265	chr11:128772265:C:T	1.18823e-05	-0.25485	-1.364	5.78753e-05	-0.409242	-1.36361	5.79723e-05	-0.40893	-1.36361
128772383	chr11:128772383:G:A	2.31765e-05	-1.19804e-10	-0.950759	0.000131829	-1.19804e-10	-0.949644	0.00013201	-1.19804e-10	-0.949629
128772416	chr11:128772416:T:C	0.000135184	-1.19804e-10	0.812739	0.000738559	-1.19804e-10	0.773554	0.00073955	-1.19804e-10	0.773535
128772493	chr11:128772493:C:T	1.03182e-05	-0.990659	-0.769335	5.12057e-05	-1.15389	-0.741409	5.12712e-05	-1.15378	-0.741596
128773084	chr11:128773084:C:T	9.27317e-06	-0.519749	-1.34702	5.1166e-05	-0.544762	-1.35131	5.12466e-05	-0.544546	-1.35131
128773386	chr11:128773386:A:C	1.56429e-05	-1.19804e-10	-1.34388	9.00242e-05	-1.19804e-10	-1.33107	9.01369e-05	-1.19804e-10	-1.33118
128773658	chr11:128773658:A:C	3.60783e-06	-1.58136	-1.22943	1.95882e-05	-1.59798	-1.25824	1.96138e-05	-1.59798	-1.2583
128773754	chr11:128773754:G:T	4.56145e-06	-1.45374	-1.12252	2.49019e-05	-1.52804	-1.08816	2.49326e-05	-1.52802	-1.08832
128774095	chr11:128774095:C:T	1.61554e-05	-1.31164	-3.62583e-10	9.47121e-05	-1.2803	-3.62583e-10	9.48489e-05	-1.28022	-3.62583e-10
128774342	chr11:128774342:T:A	2.4944e-05	-0.877264	-3.62583e-10	0.000132663	-0.943332	-3.62583e-10	0.00013281	-0.943588	-3.62583e-10
128774512	chr11:128774512:C:T	6.43324e-06	-0.977329	-1.25509	4.10307e-05	-0.914105	-1.20272	4.10867e-05	-0.914007	-1.20281
128774804	chr11:128774804:G:A	1.81007e-05	-1.19804e-10	-1.19795	0.000102204	-1.19804e-10	-1.20418	0.000102343	-1.19804e-10	-1.20418
128774887	chr11:128774887:G:A	5.99042e-06	-1.0205	-1.28324	3.7892e-05	-0.959833	-1.23657	3.79441e-05	-0.959739	-1.23666
128775162	chr11:128775162:G:T	3.21337e-06	-1.6006	-1.32598	1.87335e-05	-1.59936	-1.30147	1.87591e-05	-1.59937	-1.30146
128775187	chr11:128775187:A:C	1.83485e-05	-1.19804e-10	-1.18435	0.000107374	-1.19804e-10	-1.15483	0.000107516	-1.19804e-10	-1.15487
128775441	chr11:128775441:C:G	3.15718e-06	-1.58773	-1.35649	1.77417e-05	-1.58844	-1.36679	1.77662e-05	-1.58842	-1.36679
128775554	chr11:128775554:A:G	9.36734e-06	-1.44757	-0.409102	5.35296e-05	-1.51567	-0.335238	5.36011e-05	-1.51564	-0.335303
128775635	chr11:128775635:T:C	3.4074e-05	-1.19804e-10	-0.565364	0.000191347	-1.19804e-10	-0.577058	0.000191593	-1.19804e-10	-0.577136
128775688	chr11:128775688:C:T	7.8837e-06	-0.739739	-1.28936	4.63263e-05	-0.740919	-1.25452	4.63922e-05	-0.740791	-1.25458
128775699	chr11:128775699:A:T	7.43996e-06	-0.73749	-1.34954	4.302e-05	-0.738352	-1.33113	4.30824e-05	-0.738228	-1.33117
128775716	chr11:128775716:T:C	3.42653e-06	-1.59916	-1.26319	1.89636e-05	-1.59985	-1.28877	1.89894e-05	-1.59985	-1.28878
128775804	chr11:128775804:G:A	1.30772e-05	-1.52303	-3.62583e-10	7.56465e-05	-1.50508	-3.62583e-10	7.57532e-05	-1.50503	-3.62583e-10
128776341	chr11:128776341:G:C	1.65677e-05	-1.19804e-10	-1.28644	9.54961e-05	-1.19804e-10	-1.27206	9.56231e-05	-1.19804e-10	-1.27209
128776491	chr11:128776491:A:T	4.57491e-05	1.0906	-1.36133	0.000224952	0.945535	-1.36079	0.000225365	0.94601	-1.36079
128777125	chr11:128777125:G:A	1.21766e-05	-1.59438	-3.62583e-10	6.95552e-05	-1.58903	-3.62583e-10	6.9652e-05	-1.589	-3.62583e-10
128777530	chr11:128777530:A:G	1.06577e-05	-0.43305	-1.29457	7.24327e-05	-0.301995	-1.24649	7.25303e-05	-0.301901	-1.2466
128777691	chr11:128777691:C:T	5.57793e-06	-1.12539	-1.24969	3.34717e-05	-1.04258	-1.27787	3.35121e-05	-1.04281	-1.2778
128778107	chr11:128778107:T:C	4.49467e-06	-1.25944	-1.33157	2.57129e-05	-1.25177	-1.33238	2.57514e-05	-1.25164	-1.33238
128778460	chr11:128778460:T:G	1.59503e-05	-1.19804e-10	-1.32442	9.15183e-05	-1.19804e-10	-1.31461	9.16458e-05	-1.19804e-10	-1.31458
128778663	chr11:128778663:C:T	2.339e-05	-1.19804e-10	-0.941591	0.000131273	-1.19804e-10	-0.953868	0.000131451	-1.19804e-10	-0.953875
128778734	chr11:128778734:C:T	1.84932e-05	-1.19804e-10	-1.1765	0.000101275	-1.19804e-10	-1.2133	0.000101421	-1.19804e-10	-1.21322
128779034	chr11:128779034:T:C	9.38499e-05	-1.19804e-10	0.447798	0.000614577	-1.19804e-10	0.589788	0.000615387	-1.19804e-10	0.589744
128779071	chr11:128779071:A:G	0.000127965	-0.481312	1.23917	0.00118449	-0.414328	1.66025	0.00118511	-0.414309	1.65939
128779365	chr11:128779365:G:A	1.64247e-05	-1.19804e-10	-1.29511	9.16085e-05	-1.19804e-10	-1.31362	9.17338e-05	-1.19804e-10	-1.31362
128779708	chr11:128779708:G:A	2.12355e-05	-1.19804e-10	-1.03823	0.000115416	-1.19804e-10	-1.08261	0.000115588	-1.19804e-10	-1.08247
128779828	chr11:128779828:C:T	1.56283e-05	-1.19804e-10	-1.34482	8.86353e-05	-1.19804e-10	-1.34662	8.87557e-05	-1.19804e-10	-1.34662
128779857	chr11:128779857:A:G	0.000133582	-0.591823	1.39264	0.001257	-0.526878	1.83221	0.00125759	-0.526861	1.8313
128779956	chr11:128779956:G:A	3.13135e-06	-1.58284	-1.3696	1.75546e-05	-1.59728	-1.36855	1.75781e-05	-1.59729	-1.36856
128779988	chr11:128779988:T:A	3.28811e-06	-1.58744	-1.31614	1.84485e-05	-1.58428	-1.33188	1.84745e-05	-1.58427	-1.33185
128780171	chr11:128780171:A:T	1.88114e-05	0.0989608	-1.25839	0.000121663	0.25047	-1.28036	0.000121749	0.249659	-1.2802
128780307	chr11:128780307:A:G	3.19878e-06	-1.5876	-1.34353	1.8028e-05	-1.58484	-1.35438	1.80532e-05	-1.58483	-1.35435
128780376	chr11:128780376:G:A	8.67764e-06	-0.58091	-1.35224	5.17324e-05	-0.532153	-1.35291	5.18058e-05	-0.532087	-1.35292
128780421	chr11:128780421:C:T	8.85446e-05	-1.19804e-10	0.389608	0.000578507	-1.19804e-10	0.529304	0.000579267	-1.19804e-10	0.529256
128780464	chr11:128780464:A:G	0.000196184	-0.617488	1.80264	0.00190437	-0.552427	2.27319	0.00190515	-0.552411	2.27222
128780527	chr11:128780527:G:A	3.87337e-06	-1.48679	-1.25299	2.09448e-05	-1.49927	-1.28998	2.09784e-05	-1.49914	-1.28987
128780697	chr11:128780697:G:A	2.10778e-05	-1.19804e-10	-1.04568	0.000118454	-1.19804e-10	-1.05662	0.000118615	-1.19804e-10	-1.05662
128780867	chr11:128780867:G:T	1.53657e-05	-1.19804e-10	-1.36176	8.80103e-05	-1.19804e-10	-1.35369	8.81298e-05	-1.19804e-10	-1.3537
128780876	chr11:128780876:A:G	1.08097e-05	-0.563187	-1.15027	6.38397e-05	-0.469627	-1.20514	6.39038e-05	-0.470219	-1.20491
128781029	chr11:128781029:AAT:A	1.62807e-05	-1.19804e-10	-1.30392	9.37234e-05	-1.19804e-10	-1.2908	9.38502e-05	-1.19804e-10	-1.29081
128781030	chr11:128781030:A:G	1.12425e-05	-0.572221	-1.10198	6.56771e-05	-0.486467	-1.15993	6.57461e-05	-0.487053	-1.15965
128781057	chr11:128781057:C:T	7.85891e-06	-0.822982	-1.20927	4.6469e-05	-0.724294	-1.26807	4.65168e-05	-0.724819	-1.26788
128781305	chr11:128781305:A:G	1.59494e-05	-1.19804e-10	-1.32448	9.04811e-05	-1.19804e-10	-1.32601	9.06022e-05	-1.19804e-10	-1.32603
128781324	chr11:128781324:A:G	8.83435e-05	1.64412	-1.25678	0.000675096	1.98319	-1.29948	0.000675405	1.98213	-1.29932
128781998	chr11:128781998:A:G	6.72189e-05	1.41901	-1.30496	0.000510636	1.7386	-1.33409	0.000510867	1.73758	-1.33398
128782158	chr11:128782158:A:AG	5.94731e-06	-0.949434	-1.36153	3.55825e-05	-0.891834	-1.36746	3.56317e-05	-0.891829	-1.36744
128782194	chr11:128782194:A:G	2.16575e-05	-1.19804e-10	-1.01854	0.000120974	-1.19804e-10	-1.03557	0.000121131	-1.19804e-10	-1.03563
128782321	chr11:128782321:T:C	1.83775e-05	-1.19804e-10	-1.18277	0.000107863	-1.19804e-10	-1.15028	0.000107992	-1.19804e-10	-1.15045
128782720	chr11:128782720:A:G	5.35868e-05	-1.19804e-10	-0.112596	0.000293009	-1.19804e-10	-0.150944	0.000293432	-1.19804e-10	-0.150861
128782732	chr11:128782732:A:C	5.52135e-05	1.23228	-1.31497	0.000413651	1.53535	-1.34147	0.000413836	1.53434	-1.34137
128783003	chr11:128783003:G:A	5.36334e-05	0.975181	-1.08691	0.000368003	1.22734	-1.1504	0.00036825	1.22639	-1.15013
128783025	chr11:128783025:G:A	3.17806e-06	-1.57452	-1.36311	1.79312e-05	-1.5755	-1.36911	1.7957e-05	-1.57543	-1.3691
128783214	chr11:128783214:C:T	1.52447e-05	-1.19804e-10	-1.36967	8.66293e-05	-1.19804e-10	-1.36951	8.67472e-05	-1.19804e-10	-1.36951
128783394	chr11:128783394:A:G	6.38628e-05	1.34567	-1.28284	0.000475257	1.64821	-1.3155	0.000475482	1.64717	-1.31535
128784024	chr11:128784024:A:C	1.74304e-05	-1.19804e-10	-1.23569	9.79389e-05	-1.19804e-10	-1.2468	9.80685e-05	-1.19804e-10	-1.24684
128784063	chr11:128784063:G:A	8.30077e-06	-0.610964	-1.36659	5.44172e-05	-0.467725	-1.36674	5.44981e-05	-0.467598	-1.36674
128784178	chr11:128784178:T:C	0.000116064	-1.19804e-10	0.660245	0.0007656	-1.19804e-10	0.809514	0.000766632	-1.19804e-10	0.8095
128784349	chr11:128784349:A:G	3.65943e-06	-1.42746	-1.36913	2.16251e-05	-1.38813	-1.36916	2.16558e-05	-1.38807	-1.36917
128784395	chr11:128784395:C:T	3.07282e-06	-1.60218	-1.36912	1.74572e-05	-1.6021	-1.36929	1.74809e-05	-1.6021	-1.3693
128784536	chr11:128784536:T:C	3.07839e-06	-1.60184	-1.36765	1.74514e-05	-1.60206	-1.36966	1.74751e-05	-1.60207	-1.36966
128784861	chr11:128784861:G:A	3.27959e-05	-1.22725	0.623651	0.000127559	-1.33523	0.352659	0.000127851	-1.33509	0.353448
128784879	chr11:128784879:C:G	2.40265e-05	-1.19804e-10	-0.914742	0.000143067	-1.19804e-10	-0.867831	0.000143235	-1.19804e-10	-0.868021
128785282	chr11:128785282:G:A	7.56769e-05	1.51008	-1.27751	0.000598784	1.86843	-1.30468	0.000599619	1.86839	-1.30461
128785925	chr11:128785925:C:T	4.06151e-06	-1.32344	-1.36891	2.41473e-05	-1.27879	-1.36818	2.41756e-05	-1.27898	-1.36818
128786091	chr11:128786091:C:T	3.98617e-06	-1.42053	-1.29054	2.22526e-05	-1.42805	-1.30063	2.22806e-05	-1.42827	-1.30052
128786262	chr11:128786262:G:A	7.44715e-06	-1.42059	-0.665474	4.09567e-05	-1.48195	-0.636681	4.102e-05	-1.48186	-0.636584
128786417	chr11:128786417:A:T	1.28936e-05	-0.912928	-0.624238	0.000106769	-0.703953	-0.456525	0.000106897	-0.703865	-0.456775
128786471	chr11:128786471:A:G	5.60881e-06	-1.21094	-1.15862	3.00275e-05	-1.32346	-1.10557	3.00665e-05	-1.32333	-1.10577
128786700	chr11:128786700:T:A	4.26656e-05	-1.19804e-10	-0.340505	0.000252242	-1.19804e-10	-0.300756	0.000252583	-1.19804e-10	-0.300769
128786831	chr11:128786831:A:G	1.65791e-05	-1.19804e-10	-1.28575	9.53934e-05	-1.19804e-10	-1.27314	9.55226e-05	-1.19804e-10	-1.27314
128787695	chr11:128787695:C:T	1.33499e-05	-0.363619	-1.13877	0.000109154	-0.0619014	-1.07648	0.000109314	-0.0618816	-1.0764
128788013	chr11:128788013:C:T	4.3561e-06	-1.56095	-1.06138	2.43014e-05	-1.54421	-1.0964	2.43268e-05	-1.54426	-1.09667
128788061	chr11:128788061:C:T	1.55724e-05	-0.945135	-0.403263	0.000128519	-0.77547	-0.199602	0.000128565	-0.775657	-0.200413
128788093	chr11:128788093:A:G	3.25721e-05	-1.19804e-10	-0.610442	0.000178308	-1.19804e-10	-0.647636	0.00017857	-1.19804e-10	-0.647528
128788125	chr11:128788125:C:T	1.86781e-05	-1.19804e-10	-1.16655	0.000107361	-1.19804e-10	-1.15495	0.000107514	-1.19804e-10	-1.15489
128788268	chr11:128788268:A:G	4.76722e-06	-1.40019	-1.13194	2.67825e-05	-1.37399	-1.16941	2.68121e-05	-1.37407	-1.16958
128788288	chr11:128788288:G:A	2.33465e-05	-0.94345	-3.62583e-10	0.000126512	-0.990808	-3.62583e-10	0.00012669	-0.990765	-3.62583e-10
128788577	chr11:128788577:T:A	9.9135e-06	-0.965855	-0.834146	5.73815e-05	-0.908134	-0.873291	5.74329e-05	-0.908286	-0.873603
128788747	chr11:128788747:A:G	2.35195e-05	-0.532449	-0.40362	0.000202369	-0.344572	-0.176483	0.000202435	-0.344782	-0.177307
128789178	chr11:128789178:T:C	1.99632e-05	-0.586116	-0.513892	0.000168864	-0.402676	-0.299375	0.000168928	-0.402881	-0.300156
128789289	chr11:128789289:A:G	1.52486e-05	-1.19804e-10	-1.36941	8.68418e-05	-1.19804e-10	-1.36706	8.69608e-05	-1.19804e-10	-1.36705
128789532	chr11:128789532:C:T	6.2355e-05	-1.19804e-10	0.0389458	0.000351932	-1.19804e-10	0.0322906	0.000352383	-1.19804e-10	0.0322111
128789592	chr11:128789592:C:T	7.16465e-06	-1.14226	-0.982481	4.13837e-05	-1.09694	-1.01132	4.14183e-05	-1.09707	-1.01172
128789645	chr11:128789645:C:T	2.30359e-05	-1.56082	0.60397	0.000157655	-1.5494	0.778661	0.000157425	-1.54949	0.775925
128789758	chr11:128789758:G:A	9.63996e-06	-1.04299	-0.784989	5.92641e-05	-0.989773	-0.75937	5.9238e-05	-0.990476	-0.760468
128789886	chr11:128789886:G:A	1.94051e-05	-0.578777	-0.549586	0.000163564	-0.393786	-0.340157	0.000163627	-0.393992	-0.340924
128790009	chr11:128790009:A:C	1.55256e-05	-1.19804e-10	-1.35141	8.74879e-05	-1.19804e-10	-1.35965	8.76056e-05	-1.19804e-10	-1.35966
128790048	chr11:128790048:G:A	7.46688e-05	-1.19804e-10	0.219163	0.000402351	-1.19804e-10	0.166178	0.000402952	-1.19804e-10	0.166311
128790103	chr11:128790103:T:C	6.74398e-06	-1.0723	-1.11295	3.92985e-05	-1.025	-1.13496	3.93342e-05	-1.02513	-1.13528
128790125	chr11:128790125:C:A	1.75821e-05	-0.657432	-0.569586	0.000146807	-0.47947	-0.362558	0.000146866	-0.479668	-0.363317
128790267	chr11:128790267:C:T	8.91916e-06	-0.779239	-1.12646	5.25444e-05	-0.718781	-1.15071	5.25911e-05	-0.71894	-1.15102
128790851	chr11:128790851:A:G	6.45105e-06	-1.09341	-1.13625	3.75719e-05	-1.04703	-1.15786	3.76068e-05	-1.04716	-1.15817
128791462	chr11:128791462:A:G	3.96322e-06	-1.44213	-1.27472	2.35854e-05	-1.36381	-1.30671	2.36167e-05	-1.36407	-1.30649
128791717	chr11:128791717:T:A	1.583e-05	-1.33199	-3.62583e-10	9.45795e-05	-1.28171	-3.62583e-10	9.46935e-05	-1.28186	-3.62583e-10
128791755	chr11:128791755:G:A	1.29921e-05	-1.52956	-3.62583e-10	7.01023e-05	-1.58119	-3.62583e-10	7.01955e-05	-1.58122	-3.62583e-10
128791778	chr11:128791778:A:G	5.97532e-06	-1.07928	-1.22698	3.50303e-05	-1.03051	-1.24442	3.50649e-05	-1.03064	-1.24467
128791932	chr11:128791932:C:T	0.000116662	0.665382	-3.62583e-10	0.000580004	0.531889	-3.62583e-10	0.000580791	0.531883	-3.62583e-10
128791958	chr11:128791958:G:A	7.1919e-06	-1.00733	-1.11361	4.20205e-05	-0.956562	-1.13643	4.20581e-05	-0.956702	-1.13675
128792455	chr11:128792455:G:A	7.13504e-06	-1.02363	-1.10526	4.16435e-05	-0.973609	-1.12839	4.16806e-05	-0.973746	-1.12872
128792675	chr11:128792675:TC:T	7.04577e-06	-1.03551	-1.10596	4.11132e-05	-0.985697	-1.12912	4.11498e-05	-0.985834	-1.12945
128793066	chr11:128793066:C:T	1.54206e-05	-1.35819	-3.62583e-10	9.1947e-05	-1.30993	-3.62583e-10	9.2058e-05	-1.31009	-3.62583e-10
128793068	chr11:128793068:G:A	0.000621533	-1.18975	3.52803	0.00546227	-1.09936	3.87384	0.00543108	-1.10012	3.86751
128793356	chr11:128793356:G:A	0.000334684	-1.21938	2.93866	0.00287089	-1.13218	3.26341	0.00285568	-1.13291	3.25747
128793562	chr11:128793562:C:T	1.15863e-05	-0.945307	-0.698765	8.36152e-05	-0.768265	-0.636656	8.37475e-05	-0.768211	-0.636491
128793686	chr11:128793686:G:T	0.000280653	-1.18807	2.73129	0.00239942	-1.09713	3.04896	0.00238697	-1.09789	3.04316
128793930	chr11:128793930:G:T	0.000310098	-1.21873	2.86172	0.00265263	-1.13116	3.18332	0.00263871	-1.13189	3.17743
128793936	chr11:128793936:G:A	3.76332e-06	-1.41942	-1.34918	2.37595e-05	-1.35197	-1.3112	2.37891e-05	-1.35198	-1.3113
128794013	chr11:128794013:G:T	1.98193e-05	-0.441838	-0.665402	0.000166631	-0.245944	-0.469418	0.000166702	-0.246164	-0.470139
128794112	chr11:128794112:A:G	6.24583e-06	-1.16988	-1.0921	4.2609e-05	-1.0656	-1.01348	4.25815e-05	-1.06639	-1.0147
128794117	chr11:128794117:C:G	1.03124e-05	-0.940048	-0.820502	7.39965e-05	-0.762899	-0.764228	7.4113e-05	-0.762847	-0.76407
128794282	chr11:128794282:T:C	0.000418486	-1.27574	3.21848	0.00360364	-1.19402	3.55257	0.00358404	-1.1947	3.54644
128794343	chr11:128794343:G:A	4.86663e-06	-1.26133	-1.25017	2.85695e-05	-1.22846	-1.25034	2.86067e-05	-1.22814	-1.25072
128794370	chr11:128794370:T:C	0.000450179	-1.22388	3.23962	0.00390301	-1.13691	3.57527	0.00388154	-1.13764	3.56912
128794387	chr11:128794387:G:A	0.000455093	-1.21048	3.23708	0.00395107	-1.12287	3.57346	0.0039293	-1.12361	3.56732
128794670	chr11:128794670:T:C	1.62429e-05	-1.19804e-10	-1.30625	9.09365e-05	-1.19804e-10	-1.32098	9.10616e-05	-1.19804e-10	-1.32097
128794695	chr11:128794695:C:T	0.000527679	-1.17423	3.34882	0.00461712	-1.08205	3.68843	0.00459121	-1.08282	3.68221
128794846	chr11:128794846:T:C	0.000669885	-1.16981	3.58302	0.00591412	-1.07674	3.93069	0.00588011	-1.07752	3.92434
128794894	chr11:128794894:G:A	3.33259e-06	-1.52507	-1.36508	1.97202e-05	-1.50897	-1.34054	1.97458e-05	-1.50896	-1.34061
128795382	chr11:128795382:G:A	0.000345656	-1.19804e-10	1.75155	0.0024989	-1.19804e-10	1.99246	0.00249514	-1.19804e-10	1.98959
128795637	chr11:128795637:G:A	1.01121e-05	-1.58828	-0.191884	6.74542e-05	-1.5693	-0.0503956	6.73866e-05	-1.5694	-0.0526635
128795697	chr11:128795697:C:CCCA	2.48397e-05	-0.881455	-3.62583e-10	0.000134672	-0.928303	-3.62583e-10	0.000134862	-0.928257	-3.62583e-10
128795802	chr11:128795802:T:G	0.000334928	-1.2397	2.95972	0.00289291	-1.1539	3.29277	0.00287765	-1.15462	3.28684
128795872	chr11:128795872:T:C	3.06542e-05	-1.19804e-10	-0.671127	0.000181352	-1.19804e-10	-0.630706	0.000181609	-1.19804e-10	-0.630654
128796210	chr11:128796210:C:A	0.000333058	-1.23054	2.94496	0.00288137	-1.14374	3.27862	0.00286623	-1.14447	3.27271
128796335	chr11:128796335:T:C	0.000343617	-1.22287	2.9685	0.00297652	-1.13513	3.30249	0.00296082	-1.13586	3.29657
128796379	chr11:128796379:G:A	0.00112972	-1.21583	4.15165	0.0101742	-1.12844	4.5249	0.0101139	-1.12917	4.51833
128796852	chr11:128796852:A:G	0.00039136	-1.36374	3.23947	0.00336978	-1.28852	3.57997	0.00335559	-1.28911	3.57499
128797133	chr11:128797133:G:A	0.000351897	-1.24714	3.01658	0.00304459	-1.16241	3.35239	0.0030285	-1.16312	3.34643
128797501	chr11:128797501:A:C	0.000371104	-1.23891	3.06149	0.00322185	-1.15303	3.3996	0.00320471	-1.15375	3.39362
128797533	chr11:128797533:T:C	2.47475e-05	-0.878368	-0.00680418	0.000193128	-0.743967	0.176174	0.000192841	-0.744885	0.174246
128797723	chr11:128797723:C:T	2.37702e-05	-1.19804e-10	-0.925467	0.000137181	-1.19804e-10	-0.909843	0.00013738	-1.19804e-10	-0.909755
128797752	chr11:128797752:G:C	8.78838e-06	-0.760155	-1.16031	5.74187e-05	-0.669632	-1.11114	5.74311e-05	-0.670412	-1.11151
128797909	chr11:128797909:C:T	7.7677e-06	-0.675475	-1.36845	4.69479e-05	-0.612455	-1.36965	4.70172e-05	-0.612339	-1.36965
128798105	chr11:128798105:A:G	8.00889e-06	-1.21088	-0.802471	5.61635e-05	-1.11173	-0.691144	5.61052e-05	-1.11249	-0.692794
128798196	chr11:128798196:G:A	1.75187e-05	-1.23063	-3.62583e-10	0.000106469	-1.16329	-3.62583e-10	0.000106574	-1.16366	-3.62583e-10
128798197	chr11:128798197:T:C	4.32946e-05	-1.19535	0.869479	0.000295961	-1.14628	1.00536	0.00029538	-1.14689	1.00264
128798398	chr11:128798398:GA:G	4.27063e-05	-1.19567	0.856123	0.00029217	-1.14662	0.99281	0.000291598	-1.14723	0.990095
128798817	chr11:128798817:A:G	2.76219e-05	-1.19804e-10	-0.775291	0.000162869	-1.19804e-10	-0.738201	0.000163094	-1.19804e-10	-0.73818
128798945	chr11:128798945:G:A	1.78252e-05	-0.539989	-0.673298	0.000148584	-0.351431	-0.478566	0.000148648	-0.35164	-0.479285
128799279	chr11:128799279:C:T	6.88431e-06	-1.22659	-0.938064	4.17926e-05	-1.18204	-0.916393	4.17855e-05	-1.18262	-0.91734
128799292	chr11:128799292:C:T	0.000221256	1.54649	-0.241068	0.00195886	1.87534	-0.126369	0.00195856	1.87459	-0.127134
128799701	chr11:128799701:G:A	1.02529e-05	-0.478753	-1.28758	7.34222e-05	-0.293964	-1.24096	7.34917e-05	-0.29416	-1.24118
128799925	chr11:128799925:C:T	2.09616e-05	-0.4958	-0.555405	0.00017872	-0.301424	-0.3439	0.00017879	-0.301625	-0.34467
128799976	chr11:128799976:A:G	1.57923e-05	-1.19804e-10	-1.33437	9.08598e-05	-1.19804e-10	-1.32183	9.09824e-05	-1.19804e-10	-1.32184
128800206	chr11:128800206:G:A	2.25264e-05	-1.19804e-10	-0.97921	0.000128689	-1.19804e-10	-0.973751	0.000128874	-1.19804e-10	-0.973669
128800413	chr11:128800413:T:C	4.03343e-06	-1.5812	-1.11808	2.44272e-05	-1.58382	-1.05163	2.44526e-05	-1.58375	-1.05201
128800444	chr11:128800444:C:T	8.46485e-05	-1.19804e-10	0.344609	0.000449141	-1.19804e-10	0.276191	0.000449746	-1.19804e-10	0.276175
128800583	chr11:128800583:A:G	2.88832e-05	-1.19804e-10	-0.730638	0.000170514	-1.19804e-10	-0.692326	0.000170749	-1.19804e-10	-0.692314
128801611	chr11:128801611:C:T	3.69607e-05	-1.19804e-10	-0.484043	0.000226122	-1.19804e-10	-0.410073	0.000226306	-1.19804e-10	-0.410617
128801837	chr11:128801837:A:C	5.02096e-06	-1.1561	-1.32418	3.1072e-05	-1.04953	-1.34531	3.10977e-05	-1.05032	-1.34506
128802055	chr11:128802055:C:A	4.47627e-06	-1.27956	-1.31555	2.71925e-05	-1.18943	-1.33878	2.72187e-05	-1.1901	-1.3385
128802289	chr11:128802289:G:A	4.50019e-06	-1.26452	-1.32526	2.74682e-05	-1.17225	-1.34587	2.74934e-05	-1.17294	-1.34562
128802429	chr11:128802429:G:A	1.77981e-05	-1.21481	-3.62583e-10	0.000108296	-1.14627	-3.62583e-10	0.000108404	-1.14665	-3.62583e-10
128802613	chr11:128802613:T:G	6.95343e-06	-0.850118	-1.30454	4.45246e-05	-0.700264	-1.33484	4.45534e-05	-0.701192	-1.33463
128802686	chr11:128802686:A:C	3.94349e-06	-1.42532	-1.29651	2.26553e-05	-1.4067	-1.30405	2.26951e-05	-1.40648	-1.30387
128802746	chr11:128802746:A:T	1.87669e-05	-1.19804e-10	-1.1618	0.000107481	-1.19804e-10	-1.15383	0.000107635	-1.19804e-10	-1.15376
128802931	chr11:128802931:C:T	6.28819e-06	-1.30235	-0.952879	3.79227e-05	-1.26411	-0.931488	3.79194e-05	-1.26462	-0.932419
128803127	chr11:128803127:TC:T	4.50665e-06	-1.38311	-1.20524	2.62495e-05	-1.37974	-1.18376	2.62848e-05	-1.3795	-1.18401
128803340	chr11:128803340:G:A	4.02996e-06	-1.33989	-1.36025	2.46913e-05	-1.25662	-1.36807	2.47113e-05	-1.25725	-1.368
128804681	chr11:128804681:C:T	4.63759e-06	-1.24032	-1.31938	2.876e-05	-1.12635	-1.34581	2.87833e-05	-1.12708	-1.34563
128804919	chr11:128804919:G:A	6.55382e-05	-1.19804e-10	0.0887341	0.000348717	-1.19804e-10	0.0231146	0.000349188	-1.19804e-10	0.023104
128804986	chr11:128804986:C:T	4.48186e-06	-1.25455	-1.33931	2.79505e-05	-1.14192	-1.35879	2.7972e-05	-1.14264	-1.35866
128805069	chr11:128805069:G:C	1.30029e-05	-1.52873	-3.62583e-10	7.01275e-05	-1.58083	-3.62583e-10	7.02208e-05	-1.58086	-3.62583e-10
128805397	chr11:128805397:T:A	4.64115e-06	-1.21535	-1.34358	2.91629e-05	-1.09697	-1.36128	2.91839e-05	-1.09772	-1.36117
128805506	chr11:128805506:C:T	4.72748e-06	-1.19831	-1.3422	2.97584e-05	-1.07755	-1.36048	2.97795e-05	-1.07832	-1.36037
128805769	chr11:128805769:T:C	4.58776e-06	-1.22837	-1.34213	2.8764e-05	-1.11158	-1.36044	2.87851e-05	-1.11232	-1.36033
128805803	chr11:128805803:C:A	4.83708e-05	-1.19804e-10	-0.215002	0.000263182	-1.19804e-10	-0.258301	0.000263572	-1.19804e-10	-0.258182
128806188	chr11:128806188:TATTA:T	2.63888e-05	-1.19804e-10	-0.820959	0.000155431	-1.19804e-10	-0.784945	0.000155644	-1.19804e-10	-0.784935
128806265	chr11:128806265:C:T	1.92432e-05	-0.502467	-0.634271	0.000162258	-0.308889	-0.43307	0.000162326	-0.309091	-0.433808
128806309	chr11:128806309:T:A	4.63508e-06	-1.22043	-1.33982	2.90637e-05	-1.10255	-1.3591	2.90851e-05	-1.1033	-1.35898
128806805	chr11:128806805:G:A	3.85206e-05	-1.19804e-10	-0.442705	0.000210587	-1.19804e-10	-0.481246	0.000210898	-1.19804e-10	-0.481132
128806973	chr11:128806973:G:T	4.35861e-06	-1.25219	-1.36956	2.73274e-05	-1.15801	-1.36525	2.73424e-05	-1.15871	-1.36535
128807018	chr11:128807018:A:G	4.27157e-06	-1.2725	-1.36942	2.66363e-05	-1.18085	-1.36802	2.66526e-05	-1.18154	-1.36808
128807085	chr11:128807085:C:T	1.34385e-05	-1.55329	0.0575107	8.59508e-05	-1.5305	0.15313	8.60246e-05	-1.53057	0.152692
128807453	chr11:128807453:G:A	2.4717e-05	-1.19804e-10	-0.886407	0.000145247	-1.19804e-10	-0.852709	0.000145447	-1.19804e-10	-0.852699
128807564	chr11:128807564:C:T	4.21502e-06	-1.30084	-1.3544	2.58903e-05	-1.21214	-1.36513	2.59113e-05	-1.2128	-1.36502
128808330	chr11:128808330:A:C	3.3186e-06	-1.58217	-1.31218	2.01516e-05	-1.57649	-1.25137	2.01766e-05	-1.57647	-1.25151
128808725	chr11:128808725:AT:A	5.68256e-06	-1.10278	-1.25372	3.7987e-05	-1.00749	-1.18641	3.80495e-05	-1.00724	-1.18638
128809011	chr11:128809011:G:A	1.63237e-05	-1.19804e-10	-1.30128	9.34757e-05	-1.19804e-10	-1.29344	9.36033e-05	-1.19804e-10	-1.29344
128809110	chr11:128809110:A:G	1.73677e-05	-1.19804e-10	-1.23929	9.63632e-05	-1.19804e-10	-1.26302	9.64894e-05	-1.19804e-10	-1.26307
128809305	chr11:128809305:G:C	9.71824e-06	-1.58857	-0.23132	6.46587e-05	-1.56999	-0.0920375	6.45988e-05	-1.57008	-0.0942319
128809459	chr11:128809459:T:C	1.59646e-05	-1.32352	-3.62583e-10	9.13807e-05	-1.31611	-3.62583e-10	9.15094e-05	-1.31607	-3.62583e-10
128809506	chr11:128809506:G:A	1.03076e-05	-1.31379	-0.447222	6.35387e-05	-1.27591	-0.403591	6.34973e-05	-1.27642	-0.405095
128809513	chr11:128809513:A:G	1.55679e-05	-1.19804e-10	-1.34869	8.84342e-05	-1.19804e-10	-1.34889	8.85548e-05	-1.19804e-10	-1.34889
128809518	chr11:128809518:A:G	7.29748e-05	-0.574486	0.770701	0.000608839	-0.399795	0.980202	0.00060909	-0.39998	0.979438
128809555	chr11:128809555:G:A	2.0372e-05	-0.585088	-0.494648	0.000173374	-0.39912	-0.276573	0.000173439	-0.399315	-0.277365
128809566	chr11:128809566:A:G	8.08002e-06	-1.5915	-0.413008	5.30366e-05	-1.57455	-0.285615	5.29976e-05	-1.57463	-0.287626
128809652	chr11:128809652:T:C	1.69618e-05	-1.19804e-10	-1.26293	9.44793e-05	-1.19804e-10	-1.28277	9.46102e-05	-1.19804e-10	-1.28274
128809671	chr11:128809671:G:T	4.90379e-06	-1.28812	-1.21577	2.56544e-05	-1.29611	-1.29032	2.57046e-05	-1.29575	-1.29009
128809746	chr11:128809746:C:T	9.6459e-06	-1.36101	-0.466354	5.91767e-05	-1.32693	-0.423684	5.91417e-05	-1.3274	-0.425171
128810025	chr11:128810025:GC:G	2.57241e-05	-1.19804e-10	-0.846472	0.000151451	-1.19804e-10	-0.810886	0.000151658	-1.19804e-10	-0.810877
128810145	chr11:128810145:A:AG	1.52016e-05	-1.3725	-3.62583e-10	8.70266e-05	-1.36493	-3.62583e-10	8.71533e-05	-1.36484	-3.62583e-10
128810258	chr11:128810258:C:T	1.02625e-05	-1.3534	-0.41201	6.31565e-05	-1.31821	-0.367324	6.31163e-05	-1.31868	-0.36885
128810296	chr11:128810296:A:G	9.81381e-06	-1.58505	-0.225061	6.53588e-05	-1.56461	-0.086645	6.52976e-05	-1.56471	-0.0888423
128811328	chr11:128811328:C:A	2.34997e-05	-0.93691	-3.62583e-10	0.000145086	-0.853822	-3.62583e-10	0.000145244	-0.854091	-3.62583e-10
128811338	chr11:128811338:T:C	1.27888e-05	-1.54533	-3.62583e-10	7.24525e-05	-1.54821	-3.62583e-10	7.25558e-05	-1.54815	-3.62583e-10
128812565	chr11:128812565:C:A	1.01313e-05	-0.439068	-1.3392	7.14364e-05	-0.253644	-1.3087	7.15085e-05	-0.253844	-1.30885
128812711	chr11:128812711:G:T	1.03447e-05	-0.424689	-1.33274	7.32452e-05	-0.237764	-1.29957	7.33183e-05	-0.237965	-1.29973
128813668	chr11:128813668:C:G	1.00083e-05	-0.457036	-1.33344	7.07243e-05	-0.271719	-1.30064	7.07953e-05	-0.271916	-1.3008
128813779	chr11:128813779:T:G	2.98484e-05	-1.19804e-10	-0.697767	0.000176369	-1.19804e-10	-0.658569	0.00017661	-1.19804e-10	-0.658562
128813865	chr11:128813865:C:A	1.06755e-05	-0.38704	-1.33891	7.5681e-05	-0.196365	-1.30825	7.57572e-05	-0.196568	-1.30841
128813921	chr11:128813921:G:A	2.99581e-05	-1.19804e-10	-0.6941	0.000176938	-1.19804e-10	-0.655345	0.000177183	-1.19804e-10	-0.655324
128813943	chr11:128813943:C:G	1.00238e-05	-0.454948	-1.33399	7.08373e-05	-0.269389	-1.30137	7.09085e-05	-0.269587	-1.30153
128813999	chr11:128813999:C:T	0.000196228	-1.19804e-10	1.18538	0.00127448	-1.19804e-10	1.31915	0.00127477	-1.19804e-10	1.31801
128814598	chr11:128814598:C:A	1.53234e-05	-1.19804e-10	-1.36452	8.73049e-05	-1.19804e-10	-1.36174	8.74246e-05	-1.19804e-10	-1.36173
128814623	chr11:128814623:C:T	9.64808e-06	-1.04252	-0.784624	6.8406e-05	-0.880345	-0.725341	6.8513e-05	-0.880296	-0.725188
128814724	chr11:128814724:T:C	1.0177e-05	-0.442281	-1.33149	7.20563e-05	-0.255784	-1.29791	7.21284e-05	-0.255981	-1.29808
128814801	chr11:128814801:A:T	1.06223e-05	-0.415763	-1.31518	7.57743e-05	-0.227312	-1.27608	7.58482e-05	-0.227512	-1.27626
128814828	chr11:128814828:T:C	2.73137e-05	-1.19804e-10	-0.78651	0.000156965	-1.19804e-10	-0.775124	0.000157171	-1.19804e-10	-0.775176
128814957	chr11:128814957:G:C	2.36211e-05	-1.19804e-10	-0.931757	0.000129112	-1.19804e-10	-0.970466	0.000129289	-1.19804e-10	-0.970457
128815045	chr11:128815045:T:C	1.07431e-05	-0.38045	-1.33918	7.6194e-05	-0.189228	-1.30864	7.62708e-05	-0.189431	-1.30879
128815422	chr11:128815422:C:T	1.04519e-05	-0.417015	-1.3301	7.41575e-05	-0.228676	-1.29628	7.42315e-05	-0.228877	-1.29644
128815467	chr11:128815467:A:T	8.90821e-06	-0.822599	-1.08433	5.31755e-05	-0.752237	-1.10531	5.32662e-05	-0.752189	-1.10502
128815568	chr11:128815568:T:C	1.20908e-05	-1.60145	-3.62583e-10	6.96308e-05	-1.58794	-3.62583e-10	6.9727e-05	-1.58792	-3.62583e-10
128815866	chr11:128815866:C:T	4.76751e-06	-1.27898	-1.2531	2.77235e-05	-1.24219	-1.26667	2.77663e-05	-1.24207	-1.26661
128816239	chr11:128816239:G:T	1.03303e-05	-0.426385	-1.33244	7.31673e-05	-0.239144	-1.29925	7.32404e-05	-0.239344	-1.29942
128816303	chr11:128816303:T:G	0.000661619	-1.19804e-10	2.40079	0.0044457	-1.19804e-10	2.56855	0.0044467	-1.19804e-10	2.56741
128816368	chr11:128816368:C:G	1.03463e-05	-0.422496	-1.33477	7.32421e-05	-0.234905	-1.30247	7.33155e-05	-0.235105	-1.30263
128816436	chr11:128816436:C:T	1.15842e-05	-0.885939	-0.75832	8.39302e-05	-0.702059	-0.699101	8.4063e-05	-0.70201	-0.698931
128816491	chr11:128816491:G:A	1.03203e-05	-0.425007	-1.33477	7.30398e-05	-0.237671	-1.30247	7.3113e-05	-0.237871	-1.30263
128817218	chr11:128817218:T:C	1.70595e-05	-1.25719	-3.62583e-10	0.000103615	-1.19046	-3.62583e-10	0.000103719	-1.19082	-3.62583e-10
128817240	chr11:128817240:A:G	2.14656e-05	0.325356	-1.3528	0.000152999	0.529873	-1.33059	0.00015314	0.529556	-1.33071
128817282	chr11:128817282:C:T	2.86999e-05	-1.19804e-10	-0.737006	0.000169458	-1.19804e-10	-0.698539	0.000169691	-1.19804e-10	-0.69853
128817410	chr11:128817410:G:T	1.01169e-05	-0.696274	-1.08342	6.07649e-05	-0.618879	-1.10526	6.08686e-05	-0.618827	-1.10496
128817490	chr11:128817490:T:A	1.03976e-05	-0.420614	-1.33171	7.37163e-05	-0.23268	-1.29824	7.37899e-05	-0.23288	-1.29841
128817755	chr11:128817755:G:A	2.47693e-05	-0.485755	-0.398538	0.000215191	-0.290676	-0.168945	0.00021526	-0.290879	-0.16978
128817901	chr11:128817901:A:G	1.07788e-05	-0.381542	-1.33477	7.65587e-05	-0.190617	-1.30247	7.66353e-05	-0.190819	-1.30263
128817940	chr11:128817940:A:G	4.7488e-06	-1.17648	-1.35953	2.8209e-05	-1.13792	-1.35359	2.82468e-05	-1.13787	-1.35365
128818093	chr11:128818093:TATG:T	1.08641e-05	-0.383331	-1.3251	7.74577e-05	-0.192248	-1.28917	7.7534e-05	-0.19245	-1.28934
128818321	chr11:128818321:AC:A	7.25763e-05	-1.19804e-10	0.19074	0.000392652	-1.19804e-10	0.141777	0.000393245	-1.19804e-10	0.141925
128818525	chr11:128818525:T:A	1.05573e-05	-0.427109	-1.30997	7.53456e-05	-0.239841	-1.26922	7.54185e-05	-0.24004	-1.26941
128819276	chr11:128819276:A:G	8.39333e-06	-1.58853	-0.377928	5.50388e-05	-1.57023	-0.252876	5.49968e-05	-1.57032	-0.254908
128819485	chr11:128819485:C:T	9.52251e-05	-1.19804e-10	0.462345	0.000497804	-1.19804e-10	0.37906	0.000498468	-1.19804e-10	0.379032
128819549	chr11:128819549:C:G	1.37966e-05	-0.322237	-1.14724	0.000101982	-0.128001	-1.07835	0.000102073	-0.128211	-1.07861
128819737	chr11:128819737:A:T	2.87052e-05	-0.736819	-3.62583e-10	0.00017713	-0.65426	-3.62583e-10	0.000177374	-0.654246	-3.62583e-10
128819765	chr11:128819765:ACACACACG:A	1.62586e-05	-1.19804e-10	-1.30528	9.39614e-05	-1.19804e-10	-1.28826	9.4087e-05	-1.19804e-10	-1.28829
128819769	chr11:128819769:ACACG:A	0.000102723	0.538138	-3.62583e-10	0.00069873	0.718119	-3.62583e-10	0.000699213	0.717447	-3.62583e-10
128820234	chr11:128820234:C:T	1.83531e-05	-1.19804e-10	-1.1841	0.000101432	-1.19804e-10	-1.21176	0.000101567	-1.19804e-10	-1.21179
128820427	chr11:128820427:T:C	2.59158e-05	-1.19804e-10	-0.839046	0.00015253	-1.19804e-10	-0.803788	0.000152737	-1.19804e-10	-0.803789
128820650	chr11:128820650:G:A	2.92879e-05	-0.716725	-3.62583e-10	0.000161363	-0.747493	-3.62583e-10	0.000161602	-0.747369	-3.62583e-10
128820701	chr11:128820701:T:C	9.18998e-06	-0.564065	-1.31172	5.78578e-05	-0.461372	-1.31179	5.79485e-05	-0.461331	-1.31162
128820847	chr11:128820847:T:C	2.29083e-05	-1.19804e-10	-0.962401	0.000130444	-1.19804e-10	-0.9602	0.000130598	-1.19804e-10	-0.960384
128821288	chr11:128821288:G:A	1.62057e-05	-1.19804e-10	-1.30853	9.19486e-05	-1.19804e-10	-1.30992	9.20805e-05	-1.19804e-10	-1.30984
128821351	chr11:128821351:C:T	1.23591e-05	-1.5795	-3.62583e-10	6.94122e-05	-1.59108	-3.62583e-10	6.95082e-05	-1.59106	-3.62583e-10
128822000	chr11:128822000:G:C	1.7654e-05	-1.19804e-10	-1.22293	0.000102251	-1.19804e-10	-1.20371	0.000102385	-1.19804e-10	-1.20377
128822025	chr11:128822025:G:A	3.97686e-05	-0.119753	-0.291067	0.000381371	0.174881	-0.0622538	0.000381407	0.174514	-0.0631533
128822081	chr11:128822081:T:C	3.84958e-05	-0.139617	-0.303733	0.000369187	0.155918	-0.0757615	0.000369222	0.15555	-0.0766584
128822220	chr11:128822220:G:T	1.9438e-05	-1.19804e-10	-1.12667	0.000113109	-1.19804e-10	-1.10279	0.000113256	-1.19804e-10	-1.10286
128822283	chr11:128822283:T:C	1.6949e-05	-1.19804e-10	-1.26369	9.77094e-05	-1.19804e-10	-1.24915	9.7845e-05	-1.19804e-10	-1.24912
128822875	chr11:128822875:G:A	1.84307e-05	-1.19804e-10	-1.17988	0.00010684	-1.19804e-10	-1.15982	0.00010698	-1.19804e-10	-1.15987
128823348	chr11:128823348:T:C	3.28958e-06	-1.59635	-1.30679	1.90861e-05	-1.60216	-1.28002	1.91068e-05	-1.60216	-1.2803
128823606	chr11:128823606:A:G	1.7191e-05	-1.19804e-10	-1.24951	9.85958e-05	-1.19804e-10	-1.24012	9.87241e-05	-1.19804e-10	-1.24018
128823671	chr11:128823671:A:G	9.9241e-06	-0.463603	-1.33533	7.58196e-05	-0.188908	-1.31388	7.59168e-05	-0.188998	-1.31387
128824049	chr11:128824049:T:C	5.33567e-05	-1.19804e-10	-0.116899	0.000323318	-1.19804e-10	-0.0525089	0.000323696	-1.19804e-10	-0.0527017
128824145	chr11:128824145:T:G	4.00625e-06	-1.60036	-1.10568	2.42478e-05	-1.6005	-1.04232	2.4277e-05	-1.60051	-1.04247
128824258	chr11:128824258:T:G	5.21939e-06	-1.60164	-0.839877	3.5096e-05	-1.59497	-0.678088	3.51404e-05	-1.59499	-0.678165
128824920	chr11:128824920:G:T	2.87147e-05	-0.988285	0.251794	0.000177014	-0.969594	0.314676	0.000177122	-0.969649	0.313982
128824958	chr11:128824958:C:T	3.21358e-06	-1.59545	-1.33107	1.8285e-05	-1.59531	-1.32976	1.83105e-05	-1.59532	-1.32972
128824970	chr11:128824970:G:A	1.92087e-05	-1.19804e-10	-1.13853	0.000110986	-1.19804e-10	-1.12174	0.000111142	-1.19804e-10	-1.1217
128825138	chr11:128825138:T:C	3.12637e-06	-1.58692	-1.36711	1.8101e-05	-1.56551	-1.36967	1.81246e-05	-1.56557	-1.36967
128825145	chr11:128825145:C:G	1.61802e-05	-1.19804e-10	-1.31011	9.09682e-05	-1.19804e-10	-1.32064	9.10934e-05	-1.19804e-10	-1.32062
128825197	chr11:128825197:C:T	0.000144143	-1.19804e-10	0.87691	0.000889981	-1.19804e-10	0.960054	0.000891055	-1.19804e-10	0.959898
128825321	chr11:128825321:G:A	1.98381e-05	-1.19804e-10	-1.10629	0.000114848	-1.19804e-10	-1.08753	0.00011501	-1.19804e-10	-1.08749
128825523	chr11:128825523:AT:A	3.30423e-06	-1.53001	-1.36868	1.96544e-05	-1.4832	-1.36965	1.9679e-05	-1.48331	-1.36965
128825744	chr11:128825744:G:A	1.32091e-05	-1.51299	-3.62583e-10	7.503e-05	-1.51326	-3.62583e-10	7.51366e-05	-1.5132	-3.62583e-10
128825762	chr11:128825762:A:C	3.16184e-06	-1.57683	-1.36592	1.8465e-05	-1.55637	-1.3589	1.84894e-05	-1.55643	-1.35888
128825956	chr11:128825956:C:CA	0.000143448	-1.19804e-10	0.872074	0.000831297	-1.19804e-10	0.891841	0.000832118	-1.19804e-10	0.891467
128825963	chr11:128825963:T:C	3.65388e-06	-1.59014	-1.20797	2.04856e-05	-1.57052	-1.24091	2.05107e-05	-1.57057	-1.24099
128826095	chr11:128826095:G:A	2.94902e-05	-1.19804e-10	-0.709841	0.000165146	-1.19804e-10	-0.724313	0.000165349	-1.19804e-10	-0.724449
128826586	chr11:128826586:G:A	4.14477e-06	-1.52869	-1.14336	2.28666e-05	-1.54805	-1.15342	2.28976e-05	-1.54801	-1.15346
128826610	chr11:128826610:C:A	6.59173e-06	-1.54629	-0.661795	3.75092e-05	-1.57002	-0.636545	3.75348e-05	-1.57007	-0.637169
128826642	chr11:128826642:A:G	3.98165e-06	-1.58765	-1.12456	2.21648e-05	-1.56671	-1.16593	2.21916e-05	-1.56676	-1.16603
128826674	chr11:128826674:G:A	3.15988e-06	-1.59501	-1.34835	1.80333e-05	-1.5794	-1.35952	1.80568e-05	-1.57945	-1.35954
128826856	chr11:128826856:G:A	0.000167086	-1.19804e-10	1.02461	0.000967846	-1.19804e-10	1.04393	0.0009688	-1.19804e-10	1.04355
128827059	chr11:128827059:T:G	1.69396e-05	-1.26425	-3.62583e-10	9.38987e-05	-1.28893	-3.62583e-10	9.40269e-05	-1.28893	-3.62583e-10
128827098	chr11:128827098:G:A	0.000186089	-1.19804e-10	1.13232	0.00107911	-1.19804e-10	1.15274	0.00108016	-1.19804e-10	1.15236
128827168	chr11:128827168:C:T	3.46374e-06	-1.57178	-1.27977	1.9474e-05	-1.59437	-1.26769	1.94962e-05	-1.59439	-1.2679
128827552	chr11:128827552:A:G	1.01733e-05	-1.60184	-0.172295	5.22136e-05	-1.59853	-0.27727	5.22767e-05	-1.59855	-0.277403
128827559	chr11:128827559:A:G	4.4797e-06	-1.59093	-1.00341	2.42668e-05	-1.60089	-1.04115	2.42985e-05	-1.60088	-1.04121
128827651	chr11:128827651:C:A	1.44807e-05	-1.42108	-3.62583e-10	8.29115e-05	-1.41337	-3.62583e-10	8.30137e-05	-1.4135	-3.62583e-10
128827658	chr11:128827658:C:A	2.26317e-05	-1.19804e-10	-0.974546	0.000125083	-1.19804e-10	-1.00217	0.000125261	-1.19804e-10	-1.00211
128827861	chr11:128827861:T:C	0.000172262	-1.19804e-10	1.05512	0.000994928	-1.19804e-10	1.07152	0.000995913	-1.19804e-10	1.07115
128828709	chr11:128828709:A:AG	3.54764e-06	-1.49059	-1.33702	2.14136e-05	-1.47077	-1.29635	2.14402e-05	-1.47084	-1.2964
128829052	chr11:128829052:T:C	1.04142e-05	-1.40215	-0.348581	6.22185e-05	-1.42491	-0.275585	6.22854e-05	-1.4249	-0.275879
128829300	chr11:128829300:G:A	3.78171e-06	-1.40255	-1.36117	2.20137e-05	-1.37147	-1.36801	2.20413e-05	-1.37156	-1.36803
128829307	chr11:128829307:G:A	1.62711e-05	-1.19804e-10	-1.30451	9.09939e-05	-1.19804e-10	-1.32035	9.11201e-05	-1.19804e-10	-1.32033
128829543	chr11:128829543:A:G	1.63367e-05	-1.19804e-10	-1.30049	9.12953e-05	-1.19804e-10	-1.31705	9.14219e-05	-1.19804e-10	-1.31702
128829724	chr11:128829724:T:C	1.61087e-05	-1.19804e-10	-1.31454	9.20096e-05	-1.19804e-10	-1.30925	9.21378e-05	-1.19804e-10	-1.30922
128829727	chr11:128829727:T:C	1.62313e-05	-1.19804e-10	-1.30695	9.08011e-05	-1.19804e-10	-1.32247	9.0927e-05	-1.19804e-10	-1.32245
128830135	chr11:128830135:C:T	1.94715e-05	-1.12494	-3.62583e-10	0.000105983	-1.16787	-3.62583e-10	0.000106128	-1.16786	-3.62583e-10
128830177	chr11:128830177:C:T	3.63749e-06	-1.59063	-1.21197	2.00913e-05	-1.6009	-1.22996	2.01177e-05	-1.60089	-1.23002
128830220	chr11:128830220:A:C	3.62898e-06	-1.45655	-1.3484	2.1783e-05	-1.43579	-1.31423	2.18103e-05	-1.43585	-1.31427
128830238	chr11:128830238:G:A	6.49588e-06	-1.60208	-0.620654	3.50167e-05	-1.59556	-0.67976	3.50592e-05	-1.59558	-0.679886
128830310	chr11:128830310:A:G	1.61911e-05	-1.19804e-10	-1.30944	9.06089e-05	-1.19804e-10	-1.32459	9.07344e-05	-1.19804e-10	-1.32457
128830391	chr11:128830391:A:G	3.41089e-06	-1.50398	-1.36294	2.01665e-05	-1.48667	-1.34045	2.01923e-05	-1.48673	-1.34048
128830476	chr11:128830476:A:G	1.64884e-05	-1.19804e-10	-1.29124	9.20531e-05	-1.19804e-10	-1.30878	9.2181e-05	-1.19804e-10	-1.30875
128830477	chr11:128830477:C:A	1.64763e-05	-1.19804e-10	-1.29198	9.1992e-05	-1.19804e-10	-1.30944	9.21198e-05	-1.19804e-10	-1.30942
128830647	chr11:128830647:C:T	2.17949e-05	-1.19804e-10	-1.01222	0.000129891	-1.19804e-10	-0.964449	0.00013003	-1.19804e-10	-0.964738
128830681	chr11:128830681:G:A	3.20662e-06	-1.58101	-1.34767	1.80712e-05	-1.59717	-1.33966	1.80936e-05	-1.59718	-1.33977
128830753	chr11:128830753:T:G	7.14e-06	-1.5716	-0.556586	4.1603e-05	-1.58668	-0.516295	4.16303e-05	-1.58671	-0.516966
128830822	chr11:128830822:C:G	0.000155092	-1.19804e-10	0.950118	0.000899436	-1.19804e-10	0.970622	0.000900349	-1.19804e-10	0.970275
128830894	chr11:128830894:C:T	3.60686e-06	-1.51762	-1.29345	2.09516e-05	-1.47305	-1.31588	2.09785e-05	-1.47305	-1.31596
128831137	chr11:128831137:T:C	4.53196e-06	-1.5757	-1.00704	2.44559e-05	-1.59334	-1.04094	2.44887e-05	-1.59331	-1.04098
128831239	chr11:128831239:C:T	0.000151513	-1.19804e-10	0.926775	0.000878708	-1.19804e-10	0.947306	0.000879574	-1.19804e-10	0.946931
128831274	chr11:128831274:G:C	1.22542e-05	-1.58803	-3.62583e-10	6.89354e-05	-1.59798	-3.62583e-10	6.903e-05	-1.59797	-3.62583e-10
128831646	chr11:128831646:C:T	3.18444e-06	-1.59971	-1.33591	1.7858e-05	-1.59949	-1.34921	1.78826e-05	-1.59951	-1.34917
128831884	chr11:128831884:G:A	1.55384e-05	-1.19804e-10	-1.35059	8.84824e-05	-1.19804e-10	-1.34834	8.86049e-05	-1.19804e-10	-1.34832
128832105	chr11:128832105:T:C	1.83e-05	-1.187	-3.62583e-10	0.000110473	-1.12637	-3.62583e-10	0.000110637	-1.12625	-3.62583e-10
128832279	chr11:128832279:T:G	4.2876e-06	-1.39306	-1.24511	2.61308e-05	-1.32702	-1.24101	2.61668e-05	-1.32704	-1.24098
128832304	chr11:128832304:G:A	7.13998e-06	-1.59954	-0.528647	3.95943e-05	-1.60214	-0.55032	3.96424e-05	-1.60214	-0.550468
128832757	chr11:128832757:C:T	6.0629e-06	-1.37198	-0.919734	3.22469e-05	-1.33865	-1.01907	3.2295e-05	-1.33882	-1.01878
128832761	chr11:128832761:A:G	1.53641e-05	-1.19804e-10	-1.36186	8.74196e-05	-1.19804e-10	-1.36043	8.754e-05	-1.19804e-10	-1.36041
128832948	chr11:128832948:C:T	2.92655e-05	-1.19804e-10	-0.717491	0.000159744	-1.19804e-10	-0.757574	0.000159979	-1.19804e-10	-0.757465
128833025	chr11:128833025:G:A	7.19317e-06	-1.59781	-0.522957	3.98458e-05	-1.60175	-0.54438	3.98942e-05	-1.60175	-0.544528
128833264	chr11:128833264:T:C	7.39519e-06	-1.59501	-0.498063	4.08706e-05	-1.60076	-0.519976	4.09204e-05	-1.60076	-0.520122
128833876	chr11:128833876:C:T	1.63795e-05	-1.19804e-10	-1.29787	9.32812e-05	-1.19804e-10	-1.29553	9.34052e-05	-1.19804e-10	-1.29556
128833907	chr11:128833907:G:T	1.92336e-05	-1.19804e-10	-1.13724	0.000113823	-1.19804e-10	-1.0965	0.000113967	-1.19804e-10	-1.0966
128833940	chr11:128833940:G:A	1.92131e-05	-1.19804e-10	-1.13831	0.000113687	-1.19804e-10	-1.0977	0.000113831	-1.19804e-10	-1.09779
128834013	chr11:128834013:G:A	1.34502e-05	-1.4949	-3.62583e-10	7.5806e-05	-1.50297	-3.62583e-10	7.59216e-05	-1.50281	-3.62583e-10
128834096	chr11:128834096:A:G	1.45294e-05	-0.867715	-0.550009	7.39249e-05	-0.767307	-0.76079	7.40432e-05	-0.767388	-0.76047
128834376	chr11:128834376:T:G	3.45088e-06	-1.55714	-1.29812	2.0161e-05	-1.53169	-1.29571	2.01878e-05	-1.53175	-1.29568
128834557	chr11:128834557:C:T	1.52452e-05	-1.19804e-10	-1.36963	8.66467e-05	-1.19804e-10	-1.36931	8.67646e-05	-1.19804e-10	-1.36931
128834686	chr11:128834686:G:C	1.21342e-05	-1.59787	-3.62583e-10	6.92711e-05	-1.59312	-3.62583e-10	6.9364e-05	-1.59314	-3.62583e-10
128834697	chr11:128834697:A:G	3.0742e-06	-1.60187	-1.36898	1.74725e-05	-1.60123	-1.36929	1.74961e-05	-1.60124	-1.36929
128834717	chr11:128834717:A:G	3.07783e-06	-1.60165	-1.36802	1.74808e-05	-1.60152	-1.36853	1.75045e-05	-1.60152	-1.36853
128834757	chr11:128834757:A:G	3.49684e-06	-1.49308	-1.34896	2.05867e-05	-1.44808	-1.35842	2.06131e-05	-1.44818	-1.3584
128834821	chr11:128834821:T:C	6.15298e-06	-1.07543	-1.20153	4.11084e-05	-1.00778	-1.10716	4.11472e-05	-1.00802	-1.10733
128834991	chr11:128834991:A:C	8.43482e-05	-1.19804e-10	0.341055	0.000512187	-1.19804e-10	0.407545	0.000512928	-1.19804e-10	0.407627
128835058	chr11:128835058:T:C	1.37373e-05	-0.135026	-1.33875	9.21612e-05	-0.00933868	-1.29827	9.22705e-05	-0.00948282	-1.2983
128835165	chr11:128835165:A:G	1.80306e-05	-1.20183	-3.62583e-10	0.00010373	-1.18936	-3.62583e-10	0.000103851	-1.18955	-3.62583e-10
128835216	chr11:128835216:ATATT:A	5.40831e-06	-1.24954	-1.15642	3.24905e-05	-1.19699	-1.15321	3.25366e-05	-1.19682	-1.15332
128835921	chr11:128835921:A:G	1.06767e-05	-0.797206	-0.928634	6.60065e-05	-0.782663	-0.85873	6.60759e-05	-0.782872	-0.858832
128836521	chr11:128836521:T:C	3.4083e-06	-1.5795	-1.28818	1.96788e-05	-1.55216	-1.29944	1.97095e-05	-1.55212	-1.29928
128836639	chr11:128836639:T:C	2.26483e-05	0.242406	-1.21622	0.000166491	0.46337	-1.17958	0.000166732	0.46347	-1.17959
128836860	chr11:128836860:A:G	3.37665e-06	-1.59117	-1.28584	1.93586e-05	-1.57067	-1.29733	1.93887e-05	-1.57064	-1.29717
128837043	chr11:128837043:G:A	0.000113898	-1.19804e-10	0.641402	0.00065812	-1.19804e-10	0.658242	0.00065879	-1.19804e-10	0.657897
128837222	chr11:128837222:A:G	3.36559e-06	-1.57598	-1.30431	1.95093e-05	-1.54709	-1.31316	1.95394e-05	-1.54705	-1.31302
128837579	chr11:128837579:G:A	4.01931e-05	-1.19804e-10	-0.400204	0.000217032	-1.19804e-10	-0.4511	0.000217348	-1.19804e-10	-0.451009
128837661	chr11:128837661:C:T	1.59377e-05	-1.19804e-10	-1.32521	9.14008e-05	-1.19804e-10	-1.31589	9.15235e-05	-1.19804e-10	-1.31591
128838080	chr11:128838080:G:C	3.41324e-06	-1.58199	-1.28424	1.96999e-05	-1.55603	-1.2945	1.97306e-05	-1.55599	-1.29435
128838114	chr11:128838114:G:A	3.65995e-06	-1.60107	-1.19538	2.07329e-05	-1.5904	-1.20903	2.07666e-05	-1.59038	-1.20878
128838324	chr11:128838324:G:A	2.19686e-05	-1.19804e-10	-1.00428	0.000125141	-1.19804e-10	-1.0017	0.000125327	-1.19804e-10	-1.00158
128838449	chr11:128838449:T:C	3.57391e-06	-1.56208	-1.25815	2.074e-05	-1.5276	-1.27149	2.07731e-05	-1.52754	-1.2713
128838456	chr11:128838456:T:C	6.11222e-05	-1.19804e-10	0.0189762	0.000370454	-1.19804e-10	0.0835833	0.000371013	-1.19804e-10	0.083729
128838623	chr11:128838623:C:CTTG	3.59099e-06	-1.56129	-1.25418	2.08388e-05	-1.52657	-1.26776	2.08722e-05	-1.52652	-1.26757
128839028	chr11:128839028:TC:T	1.56358e-05	-1.19804e-10	-1.34433	8.8522e-05	-1.19804e-10	-1.3479	8.8645e-05	-1.19804e-10	-1.34787
128839052	chr11:128839052:T:A	3.51141e-06	-1.57024	-1.26764	2.03222e-05	-1.53894	-1.28049	2.03544e-05	-1.53889	-1.28031
128840319	chr11:128840319:C:G	1.54384e-05	-1.19804e-10	-1.35704	8.75197e-05	-1.19804e-10	-1.35928	8.76398e-05	-1.19804e-10	-1.35927
128840513	chr11:128840513:CT:C	5.31062e-05	-1.19804e-10	-0.121605	0.000320241	-1.19804e-10	-0.062071	0.000320712	-1.19804e-10	-0.061965
128840806	chr11:128840806:C:G	1.59956e-05	-1.19804e-10	-1.32159	9.06004e-05	-1.19804e-10	-1.32469	9.0726e-05	-1.19804e-10	-1.32466
128841142	chr11:128841142:C:T	2.04979e-05	0.211394	-1.28497	0.000166942	0.527691	-1.24119	0.000167143	0.527553	-1.24121
128841499	chr11:128841499:C:T	2.20296e-05	-0.116096	-0.885417	0.000140601	0.0393234	-0.924545	0.000140817	0.0394141	-0.924461
128841724	chr11:128841724:A:T	3.6182e-06	-1.59711	-1.21081	2.1449e-05	-1.5747	-1.19077	2.14817e-05	-1.57467	-1.19064
128842237	chr11:128842237:T:C	1.54428e-05	-1.19804e-10	-1.35675	8.8017e-05	-1.19804e-10	-1.35362	8.81366e-05	-1.19804e-10	-1.35362
128842886	chr11:128842886:G:A	1.38807e-05	-1.57231	0.108914	7.42865e-05	-1.57785	0.0546327	7.44001e-05	-1.57777	0.0547215
128843424	chr11:128843424:C:A	1.68887e-05	-1.19804e-10	-1.26726	9.42142e-05	-1.19804e-10	-1.28557	9.43414e-05	-1.19804e-10	-1.28559
128843465	chr11:128843465:C:T	1.34568e-05	-1.49442	-3.62583e-10	7.21387e-05	-1.55256	-3.62583e-10	7.22299e-05	-1.55265	-3.62583e-10
128843633	chr11:128843633:C:T	2.97909e-05	-1.19804e-10	-0.699695	0.000181431	-1.19804e-10	-0.63027	0.000181593	-1.19804e-10	-0.63074
128843898	chr11:128843898:A:G	6.82677e-05	-1.19804e-10	0.129538	0.000409205	-1.19804e-10	0.183069	0.000409766	-1.19804e-10	0.183078
128843949	chr11:128843949:C:A	3.10441e-06	-1.59153	-1.36954	1.75557e-05	-1.59613	-1.36964	1.75804e-05	-1.59609	-1.36964
128844508	chr11:128844508:C:T	1.50985e-05	-1.02095	-0.358353	0.000106247	-0.91426	-0.251119	0.000106348	-0.914558	-0.251234
128845226	chr11:128845226:C:A	3.47282e-06	-1.59475	-1.25418	2.05866e-05	-1.56937	-1.23714	2.06177e-05	-1.56933	-1.23702
128845248	chr11:128845248:C:T	1.90764e-05	-1.19804e-10	-1.14545	0.000107204	-1.19804e-10	-1.15641	0.00010735	-1.19804e-10	-1.15641
128846077	chr11:128846077:A:G	1.17101e-05	-1.58349	-0.0499608	6.30196e-05	-1.58751	-0.100187	6.31146e-05	-1.58745	-0.100102
128846157	chr11:128846157:G:A	1.68081e-05	-1.19804e-10	-1.27204	9.38187e-05	-1.19804e-10	-1.28978	9.39454e-05	-1.19804e-10	-1.28979
128846687	chr11:128846687:T:C	2.05206e-05	-1.19804e-10	-1.07247	0.000118428	-1.19804e-10	-1.05685	0.00011859	-1.19804e-10	-1.05684
128846837	chr11:128846837:T:G	1.55506e-05	-1.58001	0.230211	8.32473e-05	-1.58438	0.175049	8.33749e-05	-1.58431	0.175152
128846912	chr11:128846912:T:C	2.1323e-05	-1.19804e-10	-1.03411	0.000119617	-1.19804e-10	-1.04685	0.000119777	-1.19804e-10	-1.04687
128847082	chr11:128847082:TAAG:T	1.56264e-05	-1.19804e-10	-1.34494	8.91677e-05	-1.19804e-10	-1.34063	8.92889e-05	-1.19804e-10	-1.34063
128847177	chr11:128847177:G:A	8.9993e-06	-1.46984	-0.426908	5.12578e-05	-1.44374	-0.450539	5.13352e-05	-1.44379	-0.450341
128847398	chr11:128847398:C:T	0.000164581	-1.19804e-10	1.0095	0.000950689	-1.19804e-10	1.02604	0.000951642	-1.19804e-10	1.02568
128847623	chr11:128847623:T:C	1.53346e-05	-1.19804e-10	-1.36378	8.69177e-05	-1.19804e-10	-1.36618	8.70365e-05	-1.19804e-10	-1.36618
128847869	chr11:128847869:A:T	1.2089e-05	-1.6016	-3.62583e-10	6.87179e-05	-1.60114	-3.62583e-10	6.88109e-05	-1.60114	-3.62583e-10
128848055	chr11:128848055:G:A	6.62729e-06	-1.32586	-0.876844	3.8961e-05	-1.28303	-0.885553	3.90152e-05	-1.28311	-0.885447
128848161	chr11:128848161:G:A	2.69184e-05	-0.433948	-0.36714	0.000161666	-0.324254	-0.421363	0.000161931	-0.324138	-0.421202
128848310	chr11:128848310:AG:A	3.77867e-06	-1.46602	-1.29851	2.35963e-05	-1.38861	-1.28144	2.36315e-05	-1.38853	-1.2814
128848361	chr11:128848361:A:G	1.63088e-05	-1.19804e-10	-1.3022	9.34675e-05	-1.19804e-10	-1.29353	9.35943e-05	-1.19804e-10	-1.29354
128848391	chr11:128848391:T:C	1.92318e-05	-1.56597	0.428637	0.000102555	-1.56974	0.369	0.000102715	-1.56965	0.369104
128848467	chr11:128848467:C:T	1.53492e-05	-1.19804e-10	-1.36283	8.76406e-05	-1.19804e-10	-1.3579	8.77593e-05	-1.19804e-10	-1.35791
128848474	chr11:128848474:G:A	1.86553e-05	-1.19804e-10	-1.16777	0.000103622	-1.19804e-10	-1.1904	0.000103768	-1.19804e-10	-1.19035
128848575	chr11:128848575:T:C	1.84683e-05	-1.56834	0.390501	9.86081e-05	-1.57176	0.331764	9.87612e-05	-1.57167	0.331867
128848831	chr11:128848831:G:A	4.69828e-06	-1.17842	-1.36828	3.02359e-05	-1.07228	-1.34984	3.02736e-05	-1.07233	-1.3499
128849029	chr11:128849029:C:T	1.50281e-05	-1.38398	-3.62583e-10	8.38306e-05	-1.40235	-3.62583e-10	8.3945e-05	-1.40235	-3.62583e-10
128849095	chr11:128849095:G:A	1.5628e-05	-1.19804e-10	-1.34483	8.91621e-05	-1.19804e-10	-1.34069	8.92833e-05	-1.19804e-10	-1.34069
128849225	chr11:128849225:T:C	1.5722e-05	-1.19804e-10	-1.33884	8.97386e-05	-1.19804e-10	-1.33425	8.98606e-05	-1.19804e-10	-1.33425
128849394	chr11:128849394:C:T	5.71343e-05	-1.19804e-10	-0.0484935	0.000340867	-1.19804e-10	0.000346837	0.000341377	-1.19804e-10	0.000478864
128849625	chr11:128849625:G:A	1.76087e-05	-1.58485	0.359343	9.38946e-05	-1.58878	0.299803	9.40385e-05	-1.58872	0.299916
128849742	chr11:128849742:A:T	2.81363e-05	-1.19804e-10	-0.756838	0.000161964	-1.19804e-10	-0.743774	0.000162182	-1.19804e-10	-0.743786
128849751	chr11:128849751:C:T	3.97914e-05	-1.19804e-10	-0.410247	0.00022016	-1.19804e-10	-0.436793	0.00022045	-1.19804e-10	-0.436838
128849985	chr11:128849985:C:A	1.10396e-05	-1.44212	-0.250292	6.31789e-05	-1.40926	-0.275914	6.32754e-05	-1.40932	-0.275693
128850330	chr11:128850330:T:C	3.21728e-05	-0.543528	-0.07925	0.000191603	-0.432782	-0.14294	0.000191934	-0.432671	-0.142683
128850357	chr11:128850357:A:G	1.52873e-05	-1.19804e-10	-1.36688	8.7147e-05	-1.19804e-10	-1.36355	8.72662e-05	-1.19804e-10	-1.36354
128850536	chr11:128850536:A:G	3.3213e-06	-1.55562	-1.33792	1.95041e-05	-1.53984	-1.32068	1.95279e-05	-1.53994	-1.32072
128850573	chr11:128850573:G:A	1.41029e-05	-1.44752	-3.62583e-10	8.24403e-05	-1.41907	-3.62583e-10	8.25434e-05	-1.41918	-3.62583e-10
128851356	chr11:128851356:G:C	6.7381e-05	-1.19804e-10	0.116465	0.00040691	-1.19804e-10	0.177446	0.00040751	-1.19804e-10	0.177558
128851406	chr11:128851406:A:G	0.000388541	-1.19804e-10	1.8685	0.00250004	-1.19804e-10	1.99291	0.00250278	-1.19804e-10	1.99265
128851650	chr11:128851650:C:T	6.99238e-05	-1.19804e-10	0.153508	0.000422216	-1.19804e-10	0.214372	0.00042284	-1.19804e-10	0.214487
128851690	chr11:128851690:TG:T	4.73603e-05	-1.19804e-10	-0.236115	0.000256981	-1.19804e-10	-0.282146	0.000257385	-1.19804e-10	-0.281935
128852184	chr11:128852184:C:T	1.59099e-05	-1.32696	-3.62583e-10	8.46589e-05	-1.39252	-3.62583e-10	8.47754e-05	-1.3925	-3.62583e-10
128852426	chr11:128852426:G:GC	2.04548e-05	-1.19804e-10	-1.07568	0.000116888	-1.19804e-10	-1.06993	0.000117047	-1.19804e-10	-1.06993
128852686	chr11:128852686:C:T	2.04548e-05	-1.19804e-10	-1.07568	0.000116888	-1.19804e-10	-1.06993	0.000117047	-1.19804e-10	-1.06993
128853098	chr11:128853098:A:G	3.18835e-05	-0.964262	0.332451	0.0001814	-0.84262	0.212181	0.00018174	-0.842564	0.212636
128853401	chr11:128853401:G:T	1.58146e-05	-1.19804e-10	-1.33296	8.97105e-05	-1.19804e-10	-1.33456	8.98292e-05	-1.19804e-10	-1.3346
128853465	chr11:128853465:A:G	2.04704e-05	-1.19804e-10	-1.07492	0.000116979	-1.19804e-10	-1.06915	0.000117138	-1.19804e-10	-1.06915
128853507	chr11:128853507:C:T	2.26691e-05	-1.19804e-10	-0.972896	0.000131291	-1.19804e-10	-0.953731	0.000131468	-1.19804e-10	-0.953746
128853522	chr11:128853522:T:G	2.04488e-05	-1.19804e-10	-1.07598	0.000116853	-1.19804e-10	-1.07023	0.000117012	-1.19804e-10	-1.07023
128853662	chr11:128853662:T:C	2.92433e-05	-0.76344	0.0451936	0.000172935	-0.607885	-0.070345	0.000173267	-0.607851	-0.0698206
128853984	chr11:128853984:C:T	6.79594e-06	-0.858527	-1.31905	4.2018e-05	-0.769989	-1.32306	4.20807e-05	-0.769905	-1.32301
128854688	chr11:128854688:GT:G	2.02962e-05	-1.19804e-10	-1.08346	0.000115977	-1.19804e-10	-1.07775	0.000116135	-1.19804e-10	-1.07776
128855016	chr11:128855016:C:G	1.39265e-05	-1.46011	-3.62583e-10	7.61864e-05	-1.49796	-3.62583e-10	7.6285e-05	-1.49803	-3.62583e-10
128855076	chr11:128855076:A:G	1.56684e-05	-1.19804e-10	-1.34225	8.94695e-05	-1.19804e-10	-1.33725	8.95911e-05	-1.19804e-10	-1.33725
128855524	chr11:128855524:T:G	3.98472e-06	-1.43563	-1.27581	2.39391e-05	-1.40493	-1.2507	2.39653e-05	-1.40511	-1.25079
128855902	chr11:128855902:C:T	0.000137652	-1.19804e-10	0.830831	0.000863201	-1.19804e-10	0.929501	0.000864303	-1.19804e-10	0.929417
128855910	chr11:128855910:T:A	6.1741e-06	-1.58834	-0.685192	3.46231e-05	-1.60016	-0.686465	3.46711e-05	-1.60017	-0.686432
128856059	chr11:128856059:T:C	2.34346e-05	-1.02552	0.0858366	0.00011751	-1.04562	-0.0190048	0.000117684	-1.04571	-0.0187966
128856082	chr11:128856082:G:A	6.55196e-06	-0.92431	-1.28983	3.98306e-05	-0.852516	-1.294	3.98911e-05	-0.852413	-1.29394
128856094	chr11:128856094:C:CA	4.96851e-05	-1.19804e-10	-0.188194	0.000297977	-1.19804e-10	-0.13413	0.000298412	-1.19804e-10	-0.134033
128856624	chr11:128856624:C:G	4.68647e-05	-1.19804e-10	-0.246635	0.000280674	-1.19804e-10	-0.193951	0.000281086	-1.19804e-10	-0.193846
128856699	chr11:128856699:A:G	8.42765e-06	-1.18144	-0.78094	4.6053e-05	-1.1778	-0.823553	4.61211e-05	-1.17792	-0.823318
128857168	chr11:128857168:G:A	3.33558e-06	-1.53736	-1.35189	2.01924e-05	-1.4846	-1.34124	2.02212e-05	-1.48455	-1.34123
128857793	chr11:128857793:G:A	1.60027e-05	-1.19804e-10	-1.32114	9.21257e-05	-1.19804e-10	-1.30799	9.22492e-05	-1.19804e-10	-1.30801
128858992	chr11:128858992:A:C	2.42426e-05	-0.703862	-0.201926	0.000122768	-0.751609	-0.269244	0.000122963	-0.751247	-0.269376
128859131	chr11:128859131:G:C	1.5509e-05	-1.19804e-10	-1.35248	8.85425e-05	-1.19804e-10	-1.34766	8.86616e-05	-1.19804e-10	-1.34768
128859296	chr11:128859296:C:T	1.57958e-05	-1.19804e-10	-1.33415	8.96008e-05	-1.19804e-10	-1.33578	8.97179e-05	-1.19804e-10	-1.33584
128859413	chr11:128859413:G:A	1.91847e-05	-1.19804e-10	-1.13979	0.000107514	-1.19804e-10	-1.15353	0.000107664	-1.19804e-10	-1.15349
128859649	chr11:128859649:G:A	4.43102e-06	-1.40368	-1.20159	2.83621e-05	-1.31797	-1.16812	2.84026e-05	-1.31788	-1.16815
128859955	chr11:128859955:AG:A	3.09512e-05	-1.19804e-10	-0.661486	0.000175069	-1.19804e-10	-0.665966	0.000175304	-1.19804e-10	-0.665984
128860044	chr11:128860044:A:AGGGCACTGCGCAAGAGAGGT	3.73173e-06	-1.47112	-1.30591	2.28703e-05	-1.38214	-1.31917	2.2903e-05	-1.38207	-1.31917
128860255	chr11:128860255:G:A	1.9181e-05	-1.19804e-10	-1.13998	0.000107917	-1.19804e-10	-1.14979	0.000108054	-1.19804e-10	-1.14988
128860296	chr11:128860296:G:A	1.44426e-05	-1.42371	-3.62583e-10	8.17489e-05	-1.42749	-3.62583e-10	8.18609e-05	-1.42749	-3.62583e-10
128860568	chr11:128860568:C:T	1.55729e-05	-1.19804e-10	-1.34836	8.89031e-05	-1.19804e-10	-1.3436	8.90239e-05	-1.19804e-10	-1.3436
128860804	chr11:128860804:CAG:C	2.43906e-05	-1.19804e-10	-0.899701	0.000147817	-1.19804e-10	-0.835169	0.000148002	-1.19804e-10	-0.835282
128860981	chr11:128860981:G:C	0.000131003	0.377834	0.403484	0.000635342	0.346727	0.276291	0.000636369	0.347246	0.276025
128861326	chr11:128861326:G:A	1.94258e-05	-1.19804e-10	-1.1273	0.000109252	-1.19804e-10	-1.13749	0.000109412	-1.19804e-10	-1.13739
128862553	chr11:128862553:G:A	1.86827e-05	-1.19804e-10	-1.1663	0.000104007	-1.19804e-10	-1.18669	0.000104153	-1.19804e-10	-1.18664
128862569	chr11:128862569:C:T	2.58143e-05	-1.19804e-10	-0.842969	0.000143592	-1.19804e-10	-0.86417	0.000143795	-1.19804e-10	-0.864117
128862581	chr11:128862581:C:T	1.86791e-05	-1.19804e-10	-1.16649	0.000106359	-1.19804e-10	-1.16432	0.000106518	-1.19804e-10	-1.1642
128862633	chr11:128862633:C:T	1.79925e-05	-1.19804e-10	-1.20394	0.000103259	-1.19804e-10	-1.1939	0.000103409	-1.19804e-10	-1.19381
128863066	chr11:128863066:G:T	3.40183e-06	-1.59508	-1.27451	1.959e-05	-1.59882	-1.2573	1.96163e-05	-1.59884	-1.25731
128863677	chr11:128863677:T:C	1.54981e-05	-1.19804e-10	-1.35318	8.82795e-05	-1.19804e-10	-1.35064	8.84028e-05	-1.19804e-10	-1.3506
128863763	chr11:128863763:A:G	3.22319e-05	-1.19804e-10	-0.620941	0.000176989	-1.19804e-10	-0.655059	0.000177265	-1.19804e-10	-0.654862
128864335	chr11:128864335:A:G	4.32734e-06	-1.29283	-1.33611	2.32865e-05	-1.33122	-1.35205	2.33252e-05	-1.33097	-1.352
128864465	chr11:128864465:T:C	1.63199e-05	-1.30151	-3.62583e-10	0.000103422	-1.19233	-3.62583e-10	0.000103575	-1.19221	-3.62583e-10
128864529	chr11:128864529:G:A	4.36582e-06	-1.29996	-1.32014	2.33282e-05	-1.34112	-1.34036	2.33675e-05	-1.34087	-1.3403
128864958	chr11:128864958:C:T	1.83584e-05	-1.19804e-10	-1.18381	0.000105431	-1.19804e-10	-1.17309	0.000105585	-1.19804e-10	-1.17299
128865364	chr11:128865364:C:T	3.90787e-06	-1.60167	-1.12924	2.22928e-05	-1.59836	-1.12852	2.23228e-05	-1.59835	-1.12855
128865390	chr11:128865390:C:A	3.04601e-05	-1.19804e-10	-0.67748	0.000176224	-1.19804e-10	-0.659391	0.000176515	-1.19804e-10	-0.659101
128865501	chr11:128865501:G:A	4.33812e-06	-1.34914	-1.27732	2.7829e-05	-1.25336	-1.2517	2.78691e-05	-1.25327	-1.25172
128865771	chr11:128865771:T:C	3.72619e-06	-1.59298	-1.18553	2.10767e-05	-1.59885	-1.18413	2.11043e-05	-1.59887	-1.18417
128866006	chr11:128866006:T:G	1.77077e-05	-1.19804e-10	-1.2199	0.000101585	-1.19804e-10	-1.21025	0.000101732	-1.19804e-10	-1.21017
128866036	chr11:128866036:C:T	1.77276e-05	-1.19804e-10	-1.21878	0.000101702	-1.19804e-10	-1.2091	0.000101849	-1.19804e-10	-1.20901
128866126	chr11:128866126:T:C	1.52559e-05	-1.19804e-10	-1.36894	8.66171e-05	-1.19804e-10	-1.36965	8.67351e-05	-1.19804e-10	-1.36965
128866790	chr11:128866790:C:T	1.53027e-05	-1.19804e-10	-1.36587	8.66316e-05	-1.19804e-10	-1.36948	8.67499e-05	-1.19804e-10	-1.36948
128866871	chr11:128866871:T:C	4.04536e-05	-1.19804e-10	-0.393742	0.000231519	-1.19804e-10	-0.386484	0.000231847	-1.19804e-10	-0.38643
128867259	chr11:128867259:C:T	1.54038e-05	-1.19804e-10	-1.35928	8.72486e-05	-1.19804e-10	-1.36238	8.73683e-05	-1.19804e-10	-1.36238
128867293	chr11:128867293:A:G	4.61234e-06	-1.59838	-0.966785	2.61202e-05	-1.60172	-0.966717	2.61541e-05	-1.60173	-0.966776
128867472	chr11:128867472:T:A	1.5299e-05	-1.19804e-10	-1.36611	8.66273e-05	-1.19804e-10	-1.36953	8.67455e-05	-1.19804e-10	-1.36953
128867575	chr11:128867575:A:C	1.5415e-05	-1.19804e-10	-1.35856	8.79022e-05	-1.19804e-10	-1.35492	8.80227e-05	-1.19804e-10	-1.35491
128867598	chr11:128867598:C:A	1.59468e-05	-1.19804e-10	-1.32464	9.00953e-05	-1.19804e-10	-1.33028	9.02202e-05	-1.19804e-10	-1.33025
128868460	chr11:128868460:A:G	1.74579e-05	-1.19804e-10	-1.23411	0.000100193	-1.19804e-10	-1.22404	0.000100336	-1.19804e-10	-1.22399
128868470	chr11:128868470:ATATATTACGTAT:A	2.00976e-05	-1.19804e-10	-1.0933	0.00010981	-1.19804e-10	-1.13239	0.000109971	-1.19804e-10	-1.13229
128868874	chr11:128868874:G:A	1.924e-05	-1.19804e-10	-1.1369	0.000110603	-1.19804e-10	-1.1252	0.000110748	-1.19804e-10	-1.12525
128869631	chr11:128869631:AC:A	1.24093e-05	-1.57545	-3.62583e-10	7.01548e-05	-1.58044	-3.62583e-10	7.02524e-05	-1.58041	-3.62583e-10
128870276	chr11:128870276:G:A	1.92646e-05	-0.162421	-0.97321	0.000106377	-0.160365	-1.0038	0.000106568	-0.159925	-1.0038
128870521	chr11:128870521:G:A	2.9847e-05	-1.19804e-10	-0.697816	0.000166087	-1.19804e-10	-0.718635	0.000166321	-1.19804e-10	-0.718587
128870536	chr11:128870536:G:A	1.5245e-05	-1.19804e-10	-1.36964	8.66399e-05	-1.19804e-10	-1.36939	8.67581e-05	-1.19804e-10	-1.36938
128870714	chr11:128870714:G:A	2.68584e-05	-1.19804e-10	-0.803321	0.000149422	-1.19804e-10	-0.824369	0.000149634	-1.19804e-10	-0.824314
128870748	chr11:128870748:G:A	1.22709e-05	-1.58667	-3.62583e-10	6.94392e-05	-1.59069	-3.62583e-10	6.95341e-05	-1.59069	-3.62583e-10
128870788	chr11:128870788:C:G	5.72567e-06	-1.04021	-1.30873	3.35623e-05	-1.02153	-1.29621	3.36152e-05	-1.02123	-1.2963
128870989	chr11:128870989:G:A	1.56594e-05	-1.19804e-10	-1.34283	8.95796e-05	-1.19804e-10	-1.33602	8.96981e-05	-1.19804e-10	-1.33606
128870995	chr11:128870995:C:T	3.84487e-06	-1.44337	-1.30379	2.30205e-05	-1.37583	-1.31893	2.30526e-05	-1.37587	-1.31886
128871043	chr11:128871043:G:A	3.79676e-06	-1.44208	-1.31767	2.27825e-05	-1.37419	-1.33096	2.28141e-05	-1.37423	-1.3309
128871141	chr11:128871141:C:T	1.52466e-05	-1.19804e-10	-1.36954	8.66169e-05	-1.19804e-10	-1.36965	8.67349e-05	-1.19804e-10	-1.36965
128871185	chr11:128871185:T:C	4.0949e-06	-1.34618	-1.33798	2.53853e-05	-1.24836	-1.34861	2.54225e-05	-1.24827	-1.3486
128871292	chr11:128871292:A:G	1.60311e-05	-1.19804e-10	-1.31937	9.15132e-05	-1.19804e-10	-1.31466	9.16369e-05	-1.19804e-10	-1.31467
128871317	chr11:128871317:C:T	2.43976e-05	-1.19804e-10	-0.899415	0.000147069	-1.19804e-10	-0.840245	0.000147254	-1.19804e-10	-0.840351
128871331	chr11:128871331:G:A	3.74745e-05	-1.19804e-10	-0.470237	0.000232308	-1.19804e-10	-0.383083	0.000232589	-1.19804e-10	-0.383235
128871598	chr11:128871598:A:G	2.70741e-05	-1.19804e-10	-0.795321	0.000164765	-1.19804e-10	-0.726626	0.00016497	-1.19804e-10	-0.726742
128871844	chr11:128871844:T:C	9.08908e-06	-0.902696	-0.984129	5.43309e-05	-0.895098	-0.940955	5.44145e-05	-0.894771	-0.941105
128872308	chr11:128872308:T:C	2.68102e-05	-1.19804e-10	-0.805117	0.000154744	-1.19804e-10	-0.789371	0.000154955	-1.19804e-10	-0.789372
128872339	chr11:128872339:G:A	3.37055e-05	-1.19804e-10	-0.576238	0.000198206	-1.19804e-10	-0.541837	0.000198483	-1.19804e-10	-0.541803
128873035	chr11:128873035:C:T	2.20688e-05	-1.19804e-10	-0.999736	0.000126285	-1.19804e-10	-0.992604	0.000126489	-1.19804e-10	-0.992352
128873487	chr11:128873487:C:G	3.75265e-06	-1.54855	-1.22289	2.08587e-05	-1.54103	-1.25234	2.08895e-05	-1.54096	-1.2523
128874217	chr11:128874217:C:T	4.15616e-06	-1.31571	-1.3536	2.5051e-05	-1.25447	-1.35577	2.50841e-05	-1.25454	-1.35574
128874422	chr11:128874422:C:G	4.76013e-06	-1.25682	-1.27681	2.86073e-05	-1.19962	-1.27787	2.86423e-05	-1.19976	-1.27786
128874648	chr11:128874648:C:T	7.86086e-06	-1.05131	-0.980694	4.90152e-05	-0.92837	-1.01064	4.90782e-05	-0.928549	-1.01054
128874753	chr11:128874753:C:T	4.65021e-06	-1.59809	-0.958898	2.48261e-05	-1.59799	-1.02127	2.48625e-05	-1.59801	-1.02114
128875349	chr11:128875349:C:T	8.54001e-06	-0.852003	-1.09713	5.73973e-05	-0.659635	-1.12151	5.74725e-05	-0.659822	-1.12138
128875612	chr11:128875612:G:A	3.51037e-05	-1.19804e-10	-0.535592	0.000208702	-1.19804e-10	-0.490237	0.000208959	-1.19804e-10	-0.490369
128875627	chr11:128875627:T:C	2.59874e-05	0.225911	-1.0622	0.000191253	0.554719	-1.13227	0.000191477	0.554347	-1.13209
128875860	chr11:128875860:C:T	7.05843e-06	-0.771825	-1.36785	4.8282e-05	-0.58519	-1.3689	4.83394e-05	-0.585369	-1.36889
128876772	chr11:128876772:A:G	9.38416e-06	-1.10463	-0.750249	5.83665e-05	-0.918954	-0.845449	5.84514e-05	-0.919131	-0.845181
128877022	chr11:128877022:A:T	1.82189e-05	-1.19804e-10	-1.19144	0.000105047	-1.19804e-10	-1.17674	0.00010518	-1.19804e-10	-1.17683
128877159	chr11:128877159:A:G	1.53028e-05	-1.19804e-10	-1.36586	8.70866e-05	-1.19804e-10	-1.36424	8.72076e-05	-1.19804e-10	-1.36422
128877219	chr11:128877219:G:A	8.05636e-06	-1.4849	-0.522536	5.06209e-05	-1.41753	-0.489249	5.0696e-05	-1.41762	-0.489042
128877377	chr11:128877377:A:G	1.37189e-05	-1.57994	0.104814	7.75219e-05	-1.54818	0.0675925	7.76366e-05	-1.54821	0.0677416
128877458	chr11:128877458:A:G	1.55326e-05	-1.19804e-10	-1.35096	8.7205e-05	-1.19804e-10	-1.36288	8.73255e-05	-1.19804e-10	-1.36286
128877791	chr11:128877791:C:T	1.88429e-05	-1.19804e-10	-1.15776	0.000103157	-1.19804e-10	-1.1949	0.000103304	-1.19804e-10	-1.19483
128877825	chr11:128877825:T:C	5.8655e-05	-1.19804e-10	-0.0222253	0.000312172	-1.19804e-10	-0.0875912	0.000312577	-1.19804e-10	-0.087656
128877948	chr11:128877948:C:A	1.73083e-05	-1.19804e-10	-1.24271	9.99266e-05	-1.19804e-10	-1.22671	0.000100059	-1.19804e-10	-1.22675
128878105	chr11:128878105:T:G	1.52575e-05	-1.19804e-10	-1.36883	8.6645e-05	-1.19804e-10	-1.36933	8.67624e-05	-1.19804e-10	-1.36933
128878149	chr11:128878149:A:T	1.30832e-05	-1.43274	-0.0898268	6.7128e-05	-1.49163	-0.132919	6.72295e-05	-1.49162	-0.132775
128878483	chr11:128878483:T:C	1.52632e-05	-1.19804e-10	-1.36845	8.67927e-05	-1.19804e-10	-1.36762	8.69124e-05	-1.19804e-10	-1.36761
128878516	chr11:128878516:A:G	1.16825e-05	-1.59839	-0.0374171	6.36633e-05	-1.60216	-0.0753728	6.37524e-05	-1.60216	-0.0753352
128878581	chr11:128878581:C:A	0.000114892	-1.19804e-10	0.650096	0.000595395	-1.19804e-10	0.558078	0.000596189	-1.19804e-10	0.558051
128878875	chr11:128878875:C:T	1.54365e-05	-1.19804e-10	-1.35716	8.81321e-05	-1.19804e-10	-1.35231	8.82508e-05	-1.19804e-10	-1.35232
128878930	chr11:128878930:T:C	4.74663e-06	-1.18699	-1.34947	2.78072e-05	-1.15738	-1.34847	2.78411e-05	-1.15753	-1.34847
128879013	chr11:128879013:A:G	2.87182e-05	-1.43554	0.699173	0.000158673	-1.38371	0.619412	0.00015893	-1.38377	0.619723
128879050	chr11:128879050:C:T	2.03217e-05	-1.19804e-10	-1.08221	0.000115815	-1.19804e-10	-1.07915	0.000115974	-1.19804e-10	-1.07914
128879218	chr11:128879218:G:C	1.66739e-05	-1.19804e-10	-1.28006	9.41089e-05	-1.19804e-10	-1.28669	9.42395e-05	-1.19804e-10	-1.28667
128879917	chr11:128879917:C:T	1.65559e-05	-1.19804e-10	-1.28715	9.31266e-05	-1.19804e-10	-1.29719	9.32548e-05	-1.19804e-10	-1.29717
128879969	chr11:128879969:A:G	1.68883e-05	-1.26728	-3.62583e-10	8.89716e-05	-1.34283	-3.62583e-10	8.90958e-05	-1.3428	-3.62583e-10
128880159	chr11:128880159:C:G	3.58732e-06	-1.48837	-1.32813	2.21208e-05	-1.42658	-1.30804	2.21536e-05	-1.4264	-1.30811
128880227	chr11:128880227:G:A	3.81873e-06	-1.59574	-1.15825	2.12681e-05	-1.59907	-1.17487	2.12964e-05	-1.59905	-1.17492
128880389	chr11:128880389:G:A	7.3601e-05	-1.19804e-10	0.20476	0.000415445	-1.19804e-10	0.198204	0.000415955	-1.19804e-10	0.19807
128880477	chr11:128880477:A:G	2.61021e-05	-1.19804e-10	-0.831881	0.000142043	-1.19804e-10	-0.875013	0.000142238	-1.19804e-10	-0.875004
128880750	chr11:128880750:C:T	4.07136e-05	-1.19804e-10	-0.387335	0.000246548	-1.19804e-10	-0.323588	0.000246846	-1.19804e-10	-0.323745
128880820	chr11:128880820:G:A	1.61349e-05	-1.19804e-10	-1.31291	9.09478e-05	-1.19804e-10	-1.32086	9.10746e-05	-1.19804e-10	-1.32083
128881334	chr11:128881334:C:A	8.78617e-05	-1.19804e-10	0.381866	0.000535478	-1.19804e-10	0.452013	0.000536052	-1.19804e-10	0.451725
128881521	chr11:128881521:T:C	1.36115e-05	-0.447572	-1.03541	6.37893e-05	-0.597933	-1.07763	6.38868e-05	-0.597777	-1.07762
128881610	chr11:128881610:G:A	1.22598e-05	-1.58757	-3.62583e-10	7.00688e-05	-1.58167	-3.62583e-10	7.01665e-05	-1.58164	-3.62583e-10
128881873	chr11:128881873:G:A	9.68723e-06	-0.541941	-1.28115	5.42684e-05	-0.613859	-1.22334	5.43472e-05	-0.613592	-1.22352
128882292	chr11:128882292:C:T	1.54981e-05	-1.19804e-10	-1.35318	8.84149e-05	-1.19804e-10	-1.34911	8.85333e-05	-1.19804e-10	-1.34913
128882687	chr11:128882687:G:A	1.40014e-05	-0.372002	-1.08274	7.37684e-05	-0.442137	-1.08808	7.3885e-05	-0.442012	-1.08799
128882775	chr11:128882775:C:T	7.11199e-06	-0.779995	-1.35212	3.62218e-05	-0.882803	-1.35868	3.6276e-05	-0.882673	-1.35868
128883226	chr11:128883226:T:C	1.98435e-05	-1.19804e-10	-1.10602	0.000113427	-1.19804e-10	-1.09998	0.000113605	-1.19804e-10	-1.09978
128883468	chr11:128883468:C:A	5.29788e-06	-1.33219	-1.0944	3.06202e-05	-1.38283	-1.02665	3.06564e-05	-1.38278	-1.02689
128883806	chr11:128883806:G:A	2.62505e-05	-1.19804e-10	-0.826215	0.000145489	-1.19804e-10	-0.851044	0.000145698	-1.19804e-10	-0.850971
128883858	chr11:128883858:T:C	1.2799e-05	-0.626859	-0.917675	7.47006e-05	-0.692681	-0.824977	7.4796e-05	-0.692418	-0.825325
128883867	chr11:128883867:G:A	1.08178e-05	-0.351704	-1.361	5.58887e-05	-0.438377	-1.36941	5.5982e-05	-0.438063	-1.36941
128883966	chr11:128883966:G:A	1.17221e-05	-0.264133	-1.36829	6.10296e-05	-0.355408	-1.36438	6.11305e-05	-0.355088	-1.36441
128884067	chr11:128884067:A:C	1.52758e-05	-1.19804e-10	-1.36763	8.67206e-05	-1.19804e-10	-1.36845	8.68392e-05	-1.19804e-10	-1.36845
128884237	chr11:128884237:G:T	1.98435e-05	-1.19804e-10	-1.10602	0.000113427	-1.19804e-10	-1.09998	0.000113605	-1.19804e-10	-1.09978
128884583	chr11:128884583:G:A	1.15978e-05	-0.327279	-1.31581	5.781e-05	-0.418486	-1.3555	5.79099e-05	-0.418174	-1.35545
128884603	chr11:128884603:TC:T	1.976e-05	-1.19804e-10	-1.11024	0.000112637	-1.19804e-10	-1.10697	0.000112809	-1.19804e-10	-1.10681
128884639	chr11:128884639:G:A	1.89379e-05	-0.249005	-0.903731	0.000107231	-0.348746	-0.807416	0.000107405	-0.348443	-0.807459
128885226	chr11:128885226:C:T	1.66591e-05	-0.176765	-1.10418	0.000128241	0.0954153	-1.07265	0.000128481	0.0957831	-1.07251
128886119	chr11:128886119:G:A	1.34462e-05	-0.214502	-1.2807	7.57088e-05	-0.224686	-1.27957	7.58087e-05	-0.224683	-1.27961
128886241	chr11:128886241:G:C	1.5927e-05	-1.19804e-10	-1.32588	8.95925e-05	-1.19804e-10	-1.33588	8.97164e-05	-1.19804e-10	-1.33585
128886288	chr11:128886288:C:A	4.39578e-06	-1.44368	-1.16957	2.67571e-05	-1.39173	-1.15262	2.68006e-05	-1.39159	-1.1525
128886549	chr11:128886549:C:T	1.70557e-05	-1.19804e-10	-1.25741	9.8226e-05	-1.19804e-10	-1.24388	9.83567e-05	-1.19804e-10	-1.24391
128886623	chr11:128886623:C:G	2.93838e-05	-1.19804e-10	-0.713455	0.000163811	-1.19804e-10	-0.73243	0.000164067	-1.19804e-10	-0.732232
128886669	chr11:128886669:T:C	4.24041e-06	-1.43301	-1.21623	2.58019e-05	-1.37906	-1.20164	2.58437e-05	-1.37891	-1.20153
128887396	chr11:128887396:G:A	2.13515e-05	-1.19804e-10	-1.03277	0.00011821	-1.19804e-10	-1.05868	0.000118377	-1.19804e-10	-1.05863
128887805	chr11:128887805:T:C	7.1516e-06	-1.38577	-0.740793	4.61993e-05	-1.2837	-0.714481	4.62743e-05	-1.28357	-0.714351
128887882	chr11:128887882:G:A	1.50688e-05	-0.195471	-1.1858	8.77457e-05	-0.150187	-1.20652	8.79075e-05	-0.149901	-1.20632
128888174	chr11:128888174:A:C	3.70254e-06	-1.58613	-1.19875	2.13518e-05	-1.60173	-1.16828	2.13805e-05	-1.60173	-1.1683
128888922	chr11:128888922:T:C	1.55264e-05	-1.19804e-10	-1.35136	8.85778e-05	-1.19804e-10	-1.34726	8.86965e-05	-1.19804e-10	-1.34729
128888960	chr11:128888960:G:A	6.38671e-05	0.0629062	-3.62583e-10	0.000335882	-0.0143852	-3.62583e-10	0.000336574	-0.0136895	-3.62583e-10
128889005	chr11:128889005:T:C	1.56715e-05	-1.19804e-10	-1.34205	8.86857e-05	-1.19804e-10	-1.34605	8.8807e-05	-1.19804e-10	-1.34604
128889121	chr11:128889121:T:C	1.5506e-05	-1.19804e-10	-1.35267	8.78041e-05	-1.19804e-10	-1.35604	8.7924e-05	-1.19804e-10	-1.35603
128889170	chr11:128889170:A:T	9.86295e-06	-0.629392	-1.17572	7.52956e-05	-0.382988	-1.12674	7.54187e-05	-0.382758	-1.12669
128889222	chr11:128889222:T:C	1.56611e-05	-1.19804e-10	-1.34272	8.97726e-05	-1.19804e-10	-1.33387	8.98986e-05	-1.19804e-10	-1.33382
128889559	chr11:128889559:C:T	4.33712e-06	-1.27171	-1.35498	2.97534e-05	-1.09072	-1.34749	2.97987e-05	-1.09055	-1.3475
128889885	chr11:128889885:C:T	8.10699e-06	-0.757194	-1.24398	4.89557e-05	-0.703152	-1.23708	4.9033e-05	-0.702837	-1.23718
128890094	chr11:128890094:C:T	1.56269e-05	-1.19804e-10	-1.34491	8.85891e-05	-1.19804e-10	-1.34714	8.87057e-05	-1.19804e-10	-1.34718
128890095	chr11:128890095:C:T	5.19994e-05	-1.19804e-10	-0.142667	0.00028497	-1.19804e-10	-0.178764	0.000285389	-1.19804e-10	-0.178656
128890106	chr11:128890106:G:A	5.33071e-05	-1.19804e-10	-0.117828	0.000291824	-1.19804e-10	-0.154996	0.000292215	-1.19804e-10	-0.155017
128890278	chr11:128890278:G:T	3.53413e-05	-1.19804e-10	-0.528846	0.000214575	-1.19804e-10	-0.462485	0.000214855	-1.19804e-10	-0.462546
128890318	chr11:128890318:T:A	2.63134e-05	-1.19804e-10	-0.823822	0.000142224	-1.19804e-10	-0.873742	0.000142429	-1.19804e-10	-0.873664
128890415	chr11:128890415:G:C	1.28336e-05	-1.54183	-3.62583e-10	7.30359e-05	-1.54019	-3.62583e-10	7.31293e-05	-1.54028	-3.62583e-10
128890612	chr11:128890612:G:C	2.05352e-05	-1.19804e-10	-1.07176	0.000116363	-1.19804e-10	-1.07444	0.000116506	-1.19804e-10	-1.07456
128890715	chr11:128890715:G:C	4.70239e-05	0.243078	-0.486322	0.000255027	0.165967	-0.455742	0.000255614	0.167241	-0.45608
128890879	chr11:128890879:C:G	4.44073e-06	-1.56666	-1.03642	2.53809e-05	-1.58202	-1.01513	2.54082e-05	-1.58202	-1.01542
128890940	chr11:128890940:C:T	4.34281e-05	-0.322791	-3.62583e-10	0.000268309	-0.239008	-3.62583e-10	0.000268796	-0.238555	-3.62583e-10
128891003	chr11:128891003:G:A	2.60809e-05	-1.19804e-10	-0.832696	0.000144766	-1.19804e-10	-0.856031	0.000144987	-1.19804e-10	-0.855865
128891302	chr11:128891302:C:T	0.000215737	-1.19804e-10	1.28016	0.00140194	-1.19804e-10	1.41447	0.00140311	-1.19804e-10	1.41394
128891780	chr11:128891780:G:A	3.99332e-06	-1.60156	-1.10772	2.32621e-05	-1.60204	-1.08228	2.32935e-05	-1.60205	-1.08228
128892289	chr11:128892289:C:G	1.73547e-05	-0.089554	-1.15048	9.46807e-05	-0.120763	-1.15987	9.48052e-05	-0.120772	-1.15991
128892457	chr11:128892457:C:A	6.72804e-06	-1.33461	-0.853001	3.54916e-05	-1.3726	-0.889255	3.55339e-05	-1.37261	-0.889415
128892717	chr11:128892717:G:A	2.75749e-05	-1.19804e-10	-0.776994	0.000165504	-1.19804e-10	-0.72215	0.000165685	-1.19804e-10	-0.722421
128893256	chr11:128893256:C:T	3.08386e-06	-1.6015	-1.36622	1.75183e-05	-1.59989	-1.36801	1.75422e-05	-1.59989	-1.36801
128893275	chr11:128893275:C:T	1.59455e-05	-1.32472	-3.62583e-10	9.1634e-05	-1.31334	-3.62583e-10	9.17545e-05	-1.31339	-3.62583e-10
128893614	chr11:128893614:G:A	1.68803e-05	-1.19804e-10	-1.26775	9.66747e-05	-1.19804e-10	-1.25979	9.68174e-05	-1.19804e-10	-1.25968
128893755	chr11:128893755:A:G	6.26769e-06	-0.898329	-1.36016	3.34935e-05	-0.953205	-1.36659	3.35591e-05	-0.95262	-1.36658
128893762	chr11:128893762:G:A	1.01263e-05	-0.430946	-1.34782	6.30577e-05	-0.326507	-1.36059	6.31673e-05	-0.326135	-1.36059
128893890	chr11:128893890:C:T	2.16024e-05	-1.19804e-10	-1.0211	0.000129001	-1.19804e-10	-0.971325	0.000129187	-1.19804e-10	-0.971245
128894675	chr11:128894675:G:A	1.19048e-05	-0.79574	-0.821221	7.39493e-05	-0.721176	-0.80659	7.40293e-05	-0.721438	-0.806609
128894676	chr11:128894676:C:A	1.18942e-05	-0.795989	-0.821859	7.38859e-05	-0.721419	-0.807205	7.39658e-05	-0.721681	-0.807224
128894877	chr11:128894877:T:C	5.63212e-05	-1.19804e-10	-0.0628283	0.0003488	-1.19804e-10	0.0233537	0.000349033	-1.19804e-10	0.0226594
128895025	chr11:128895025:C:T	3.72166e-06	-1.56883	-1.2109	2.2603e-05	-1.55006	-1.16301	2.26265e-05	-1.55022	-1.16317
128895027	chr11:128895027:G:A	4.52527e-06	-1.4988	-1.08542	2.69487e-05	-1.46464	-1.07257	2.69831e-05	-1.46454	-1.07275
128895600	chr11:128895600:G:T	1.68374e-05	-1.19804e-10	-1.27029	9.45597e-05	-1.19804e-10	-1.28192	9.46943e-05	-1.19804e-10	-1.28185
128895962	chr11:128895962:C:G	0.000248434	-1.19804e-10	1.42128	0.00136622	-1.19804e-10	1.38866	0.0013673	-1.19804e-10	1.38809
128896160	chr11:128896160:A:G	5.46486e-06	-1.5482	-0.847361	3.2597e-05	-1.56959	-0.777337	3.26391e-05	-1.56957	-0.777426
128896191	chr11:128896191:TTGTC:T	5.54059e-06	-1.34951	-1.03229	2.67233e-05	-1.41802	-1.12759	2.67704e-05	-1.41786	-1.12736
128896355	chr11:128896355:G:A	1.58462e-05	-1.19804e-10	-1.33097	9.03549e-05	-1.19804e-10	-1.3274	9.04794e-05	-1.19804e-10	-1.32738
128896471	chr11:128896471:C:T	9.19266e-06	-0.577787	-1.29771	5.52167e-05	-0.509694	-1.31019	5.52755e-05	-0.509981	-1.3102
128897140	chr11:128897140:T:C	9.75835e-06	-0.98406	-0.831715	4.92756e-05	-0.987809	-0.945909	4.93621e-05	-0.987499	-0.945826
128897245	chr11:128897245:G:A	3.91861e-05	-1.52046	1.09488	0.000219494	-1.48974	1.04992	0.000219585	-1.48986	1.04909
128897428	chr11:128897428:C:T	1.64889e-05	-1.19804e-10	-1.29121	9.33886e-05	-1.19804e-10	-1.29438	9.35089e-05	-1.19804e-10	-1.29445
128898062	chr11:128898062:T:C	8.51137e-06	-0.582989	-1.36951	4.54278e-05	-0.649001	-1.36602	4.54682e-05	-0.649483	-1.36601
128898638	chr11:128898638:A:G	1.68728e-05	-1.19804e-10	-1.2682	9.48158e-05	-1.19804e-10	-1.27921	9.49519e-05	-1.19804e-10	-1.27914
128898914	chr11:128898914:AG:A	1.78952e-05	-1.19804e-10	-1.20937	0.000100223	-1.19804e-10	-1.22375	0.000100368	-1.19804e-10	-1.22367
128898957	chr11:128898957:G:A	9.66302e-06	-0.518178	-1.30742	5.81898e-05	-0.448264	-1.31917	5.82516e-05	-0.44856	-1.31918
128899043	chr11:128899043:C:T	5.51612e-06	-1.07331	-1.31291	3.04415e-05	-1.08578	-1.32956	3.04919e-05	-1.08549	-1.32956
128899313	chr11:128899313:T:C	1.02991e-05	-1.55571	-0.206127	4.98597e-05	-1.55423	-0.367701	4.99477e-05	-1.55419	-0.367337
128899405	chr11:128899405:A:G	7.19302e-05	0.539812	-0.358015	0.000420448	0.542719	-0.332544	0.000421512	0.543641	-0.332301
128899477	chr11:128899477:G:A	2.68208e-05	-1.19804e-10	-0.80472	0.000151707	-1.19804e-10	-0.809195	0.000151898	-1.19804e-10	-0.809296
128899492	chr11:128899492:C:A	9.63702e-06	-0.506606	-1.32168	5.79623e-05	-0.437277	-1.33408	5.8024e-05	-0.437576	-1.33407
128899595	chr11:128899595:C:T	2.22229e-05	-1.19804e-10	-0.992776	0.000129266	-1.19804e-10	-0.969275	0.000129419	-1.19804e-10	-0.969453
128899621	chr11:128899621:T:C	1.68477e-05	-1.19804e-10	-1.26969	9.45973e-05	-1.19804e-10	-1.28152	9.47323e-05	-1.19804e-10	-1.28145
128899778	chr11:128899778:A:G	0.000208303	-1.19804e-10	1.2451	0.00114769	-1.19804e-10	1.21436	0.00114864	-1.19804e-10	1.21383
128900578	chr11:128900578:C:T	4.26511e-06	-1.35422	-1.28921	2.26889e-05	-1.38269	-1.32658	2.27185e-05	-1.38277	-1.32655
128900689	chr11:128900689:T:C	0.00021542	-1.19804e-10	1.27869	0.00118642	-1.19804e-10	1.24755	0.00118741	-1.19804e-10	1.24702
128900926	chr11:128900926:A:G	2.04016e-05	-1.19804e-10	-1.07828	0.000118241	-1.19804e-10	-1.05842	0.000118384	-1.19804e-10	-1.05858
128901167	chr11:128901167:A:G	0.000312082	1.64937	-3.62583e-10	0.00154605	1.51231	-3.62583e-10	0.00155183	1.51468	-3.62583e-10
128901741	chr11:128901741:C:A	1.33366e-05	-1.50338	-3.62583e-10	7.37688e-05	-1.53021	-3.62583e-10	7.38605e-05	-1.53033	-3.62583e-10
128901775	chr11:128901775:G:T	4.21802e-06	-1.29095	-1.36359	2.63932e-05	-1.20204	-1.356	2.64362e-05	-1.20182	-1.35595
128902016	chr11:128902016:C:A	2.29644e-05	-1.19804e-10	-0.959954	0.000136586	-1.19804e-10	-0.914192	0.000136732	-1.19804e-10	-0.914485
128902032	chr11:128902032:C:T	2.64398e-05	-1.19804e-10	-0.819027	0.000147444	-1.19804e-10	-0.837697	0.000147617	-1.19804e-10	-0.837884
128902229	chr11:128902229:G:A	6.00746e-06	-1.00579	-1.29511	2.99288e-05	-1.10212	-1.3302	2.99751e-05	-1.10203	-1.33011
128902303	chr11:128902303:C:T	3.26248e-05	-1.19804e-10	-0.608825	0.000178163	-1.19804e-10	-0.648447	0.000178437	-1.19804e-10	-0.64827
128902557	chr11:128902557:C:T	1.42999e-05	-0.256283	-1.17736	6.40505e-05	-0.42078	-1.2507	6.41721e-05	-0.420434	-1.25051
128902706	chr11:128902706:T:C	1.93172e-05	-1.19804e-10	-1.1329	0.000114894	-1.19804e-10	-1.08713	0.000115026	-1.19804e-10	-1.08735
128902719	chr11:128902719:G:A	1.84219e-05	-1.19804e-10	-1.18036	0.000107535	-1.19804e-10	-1.15333	0.000107676	-1.19804e-10	-1.15338
128902815	chr11:128902815:T:C	2.81397e-05	-1.19804e-10	-0.756719	0.000163604	-1.19804e-10	-0.733695	0.000163842	-1.19804e-10	-0.733602
128902863	chr11:128902863:G:A	2.89994e-05	-1.19804e-10	-0.726623	0.000172122	-1.19804e-10	-0.682942	0.000172332	-1.19804e-10	-0.683085
128903124	chr11:128903124:C:G	2.75451e-05	-1.19804e-10	-0.778075	0.00016383	-1.19804e-10	-0.732317	0.00016403	-1.19804e-10	-0.732456
128903250	chr11:128903250:A:G	3.35707e-05	-1.19804e-10	-0.580246	0.000189529	-1.19804e-10	-0.586605	0.000189763	-1.19804e-10	-0.586733
128903320	chr11:128903320:TAG:T	4.33339e-05	-0.324964	-3.62583e-10	0.000261269	-0.265596	-3.62583e-10	0.000261746	-0.265132	-3.62583e-10
128903518	chr11:128903518:T:C	6.02324e-06	-1.03212	-1.26616	3.24669e-05	-1.09655	-1.25437	3.25089e-05	-1.09661	-1.25439
128903598	chr11:128903598:G:A	2.09033e-05	-1.19804e-10	-1.05399	0.000118509	-1.19804e-10	-1.05616	0.000118655	-1.19804e-10	-1.05629
128903907	chr11:128903907:A:G	1.77383e-05	-0.825793	-0.392377	0.000103495	-0.874277	-0.317342	0.00010362	-0.874353	-0.317426
128904208	chr11:128904208:T:A	9.3241e-05	-1.19804e-10	0.441289	0.000497158	-1.19804e-10	0.377761	0.000497961	-1.19804e-10	0.378013
128904579	chr11:128904579:T:C	3.60981e-06	-1.48891	-1.32134	2.15478e-05	-1.4701	-1.29077	2.15734e-05	-1.47019	-1.29085
128904722	chr11:128904722:T:G	2.52496e-05	-1.19804e-10	-0.86509	0.000149048	-1.19804e-10	-0.826877	0.000149231	-1.19804e-10	-0.827009
128904873	chr11:128904873:A:G	2.37049e-05	-1.19804e-10	-0.928215	0.000142016	-1.19804e-10	-0.875205	0.000142195	-1.19804e-10	-0.875311
128905137	chr11:128905137:C:T	8.2755e-06	-0.987908	-0.992691	4.32331e-05	-1.05495	-1.00959	4.32839e-05	-1.05485	-1.00988
128905331	chr11:128905331:A:G	5.22079e-05	-1.19804e-10	-0.138665	0.000290211	-1.19804e-10	-0.160539	0.000290596	-1.19804e-10	-0.160572
128905469	chr11:128905469:G:C	1.6316e-05	-1.19804e-10	-1.30175	9.18684e-05	-1.19804e-10	-1.31079	9.19982e-05	-1.19804e-10	-1.31074
128905868	chr11:128905868:G:C	4.27951e-06	-1.40487	-1.23519	2.49693e-05	-1.43737	-1.17612	2.50019e-05	-1.43737	-1.17619
128906454	chr11:128906454:C:T	5.1069e-06	-1.48007	-0.983233	2.89877e-05	-1.50486	-0.95942	2.90401e-05	-1.50462	-0.959213
128906589	chr11:128906589:A:G	1.24395e-05	-0.794682	-0.778339	5.278e-05	-0.928255	-0.936759	5.29004e-05	-0.927757	-0.93634
128906965	chr11:128906965:A:C	1.52641e-05	-1.19804e-10	-1.36839	8.66516e-05	-1.19804e-10	-1.36925	8.67701e-05	-1.19804e-10	-1.36925
128907086	chr11:128907086:C:T	1.69427e-05	-1.19804e-10	-1.26406	9.86325e-05	-1.19804e-10	-1.23975	9.87782e-05	-1.19804e-10	-1.23963
128907252	chr11:128907252:G:T	1.89346e-05	-1.19804e-10	-1.15291	0.000110077	-1.19804e-10	-1.12996	0.000110249	-1.19804e-10	-1.12976
128907390	chr11:128907390:C:A	5.84978e-06	-1.43364	-0.893852	3.42014e-05	-1.44113	-0.857752	3.42545e-05	-1.4409	-0.857787
128907620	chr11:128907620:G:A	1.73341e-05	-1.24122	-3.62583e-10	0.000105055	-1.17667	-3.62583e-10	0.00010515	-1.17712	-3.62583e-10
128908091	chr11:128908091:T:C	2.61127e-05	-1.19804e-10	-0.831475	0.00014605	-1.19804e-10	-0.847198	0.000146239	-1.19804e-10	-0.847269
128908106	chr11:128908106:T:A	1.70049e-05	-1.19804e-10	-1.2604	9.80978e-05	-1.19804e-10	-1.24518	9.82478e-05	-1.19804e-10	-1.24501
128908316	chr11:128908316:G:A	1.78563e-05	-1.19804e-10	-1.21154	0.000103341	-1.19804e-10	-1.19311	0.000103502	-1.19804e-10	-1.19292
128908317	chr11:128908317:G:A	1.78563e-05	-1.19804e-10	-1.21154	0.000103341	-1.19804e-10	-1.19311	0.000103502	-1.19804e-10	-1.19292
128908420	chr11:128908420:C:T	5.17293e-06	-1.51082	-0.939643	3.28499e-05	-1.56829	-0.770909	3.2885e-05	-1.56815	-0.771339
128908477	chr11:128908477:C:T	2.3843e-05	-1.19804e-10	-0.922409	0.000140361	-1.19804e-10	-0.88693	0.000140515	-1.19804e-10	-0.887192
128908597	chr11:128908597:C:T	1.74638e-05	-1.19804e-10	-1.23377	0.000100941	-1.19804e-10	-1.21661	0.000101096	-1.19804e-10	-1.21644
128908937	chr11:128908937:A:G	2.41788e-05	-1.19804e-10	-0.908424	0.000137219	-1.19804e-10	-0.909565	0.000137374	-1.19804e-10	-0.909802
128909907	chr11:128909907:C:T	4.30619e-06	-1.28321	-1.35063	2.32195e-05	-1.31885	-1.3673	2.32646e-05	-1.3183	-1.36727
128910039	chr11:128910039:A:T	1.65909e-05	-1.19804e-10	-1.28505	9.34885e-05	-1.19804e-10	-1.29331	9.36107e-05	-1.19804e-10	-1.29336
128910350	chr11:128910350:T:G	1.53411e-05	-1.19804e-10	-1.36336	8.68791e-05	-1.19804e-10	-1.36663	8.69968e-05	-1.19804e-10	-1.36664
128910445	chr11:128910445:C:T	6.32667e-06	-1.53996	-0.709169	3.62272e-05	-1.56047	-0.680866	3.62784e-05	-1.56047	-0.68081
128910587	chr11:128910587:T:A	1.82681e-05	-1.19804e-10	-1.18874	0.000105656	-1.19804e-10	-1.17095	0.000105823	-1.19804e-10	-1.17074
128910673	chr11:128910673:A:G	7.41266e-05	-1.19804e-10	0.211875	0.000422271	-1.19804e-10	0.214502	0.000422723	-1.19804e-10	0.21421
128910802	chr11:128910802:T:A	5.85597e-06	-0.960355	-1.36608	2.94585e-05	-1.08009	-1.36807	2.95107e-05	-1.07966	-1.3681
128911183	chr11:128911183:C:T	1.59126e-05	-1.19804e-10	-1.32679	9.08846e-05	-1.19804e-10	-1.32156	9.10051e-05	-1.19804e-10	-1.32159
128911394	chr11:128911394:C:T	2.1909e-05	-1.19804e-10	-1.007	0.000123686	-1.19804e-10	-1.0134	0.00012387	-1.19804e-10	-1.01328
128911444	chr11:128911444:T:C	3.16317e-06	-1.58849	-1.35384	1.82874e-05	-1.58227	-1.34266	1.83129e-05	-1.58219	-1.34271
128912217	chr11:128912217:C:T	6.11585e-06	-1.08299	-1.20003	3.20266e-05	-1.20014	-1.16444	3.20714e-05	-1.2001	-1.16445
128912319	chr11:128912319:G:A	3.24301e-06	-1.55079	-1.3666	1.864e-05	-1.53878	-1.36706	1.86686e-05	-1.53862	-1.36704
128912761	chr11:128912761:G:A	3.30077e-06	-1.53889	-1.36086	1.8985e-05	-1.52557	-1.36193	1.90148e-05	-1.5254	-1.36189
128913502	chr11:128913502:A:G	4.03934e-06	-1.37461	-1.32321	2.16647e-05	-1.45001	-1.30546	2.16948e-05	-1.44999	-1.30545
128913628	chr11:128913628:G:A	1.53003e-05	-1.19804e-10	-1.36603	8.72363e-05	-1.19804e-10	-1.36253	8.73561e-05	-1.19804e-10	-1.36251
128913817	chr11:128913817:A:G	3.00369e-05	-1.19804e-10	-0.691472	0.000192566	-1.19804e-10	-0.570709	0.000192681	-1.19804e-10	-0.571471
128913851	chr11:128913851:G:A	3.13803e-06	-1.58702	-1.36329	1.81266e-05	-1.57763	-1.35613	1.81525e-05	-1.57754	-1.35616
128913886	chr11:128913886:G:A	3.90153e-06	-1.44354	-1.28899	2.22871e-05	-1.4455	-1.28164	2.23253e-05	-1.44509	-1.2817
128913895	chr11:128913895:C:T	1.5589e-05	-1.19804e-10	-1.34734	8.79065e-05	-1.19804e-10	-1.35487	8.80279e-05	-1.19804e-10	-1.35485
128914090	chr11:128914090:A:G	4.02735e-06	-1.45013	-1.25066	2.30048e-05	-1.45206	-1.24338	2.30435e-05	-1.45166	-1.24347
128914153	chr11:128914153:AGGAC:A	4.4196e-06	-1.34602	-1.26183	2.31516e-05	-1.37734	-1.31174	2.31975e-05	-1.37685	-1.31161
128914221	chr11:128914221:C:T	2.1273e-05	-1.19804e-10	-1.03646	0.00011853	-1.19804e-10	-1.05598	0.000118711	-1.19804e-10	-1.05581
128914628	chr11:128914628:T:C	4.92248e-06	-1.14762	-1.35246	2.53629e-05	-1.25638	-1.34147	2.53984e-05	-1.25635	-1.34147
128914926	chr11:128914926:GC:G	2.74574e-05	-0.781264	-3.62583e-10	0.000163738	-0.732876	-3.62583e-10	0.000163868	-0.733446	-3.62583e-10
128915108	chr11:128915108:T:G	5.38272e-06	-1.53288	-0.877824	3.07817e-05	-1.55056	-0.853667	3.08366e-05	-1.55038	-0.853424
128915228	chr11:128915228:A:G	4.02919e-06	-1.53552	-1.16482	2.38545e-05	-1.53283	-1.12634	2.38931e-05	-1.53256	-1.12636
128915412	chr11:128915412:G:A	1.50151e-05	-1.38484	-3.62583e-10	8.22109e-05	-1.42186	-3.62583e-10	8.23067e-05	-1.42205	-3.62583e-10
128915787	chr11:128915787:A:T	7.84552e-06	-1.57	-0.46396	5.18434e-05	-1.54918	-0.33374	5.1884e-05	-1.54935	-0.334148
128916398	chr11:128916398:C:T	1.72948e-05	-1.19804e-10	-1.24349	9.75909e-05	-1.19804e-10	-1.25036	9.77131e-05	-1.19804e-10	-1.25047
128916399	chr11:128916399:G:A	3.78212e-06	-1.55128	-1.21233	2.16296e-05	-1.55537	-1.20172	2.16616e-05	-1.55515	-1.20182
128916852	chr11:128916852:G:T	1.24902e-05	-1.56896	-3.62583e-10	7.12695e-05	-1.56468	-3.62583e-10	7.13618e-05	-1.56474	-3.62583e-10
128917106	chr11:128917106:T:TC	3.09736e-06	-1.59413	-1.36921	1.77376e-05	-1.58873	-1.36672	1.77629e-05	-1.58867	-1.36673
128917141	chr11:128917141:C:T	3.13788e-06	-1.58073	-1.36962	1.79906e-05	-1.57238	-1.36892	1.80168e-05	-1.57228	-1.36893
128917259	chr11:128917259:C:T	5.09668e-06	-1.21344	-1.25187	2.69741e-05	-1.31434	-1.22193	2.70115e-05	-1.31431	-1.22193
128917278	chr11:128917278:G:A	2.07541e-05	-1.19804e-10	-1.06116	0.000116748	-1.19804e-10	-1.07113	0.000116909	-1.19804e-10	-1.07111
128917490	chr11:128917490:C:T	1.83409e-05	-1.19804e-10	-1.18476	0.000103319	-1.19804e-10	-1.19333	0.000103461	-1.19804e-10	-1.19332
128917510	chr11:128917510:G:T	3.97547e-06	-1.56628	-1.14747	2.39641e-05	-1.54416	-1.11042	2.39893e-05	-1.54435	-1.11055
128917707	chr11:128917707:G:A	3.42967e-05	-1.19804e-10	-0.558849	0.000221124	-1.19804e-10	-0.432421	0.000221271	-1.19804e-10	-0.433118
128917794	chr11:128917794:G:A	3.29283e-06	-1.55775	-1.3444	1.87615e-05	-1.56826	-1.33108	1.87882e-05	-1.56807	-1.33121
128918191	chr11:128918191:A:G	3.84444e-06	-1.56754	-1.17973	2.24872e-05	-1.57705	-1.14115	2.25133e-05	-1.57689	-1.14152
128918421	chr11:128918421:G:C	6.47742e-06	-1.56375	-0.661826	4.01131e-05	-1.55302	-0.586422	4.01677e-05	-1.55299	-0.58645
128918422	chr11:128918422:G:A	3.98689e-06	-1.54128	-1.1696	2.41209e-05	-1.51371	-1.13435	2.41452e-05	-1.51395	-1.13447
128918502	chr11:128918502:T:C	1.81339e-05	-1.19804e-10	-1.19611	0.000103186	-1.19804e-10	-1.19461	0.000103322	-1.19804e-10	-1.19466
128918695	chr11:128918695:A:T	3.62272e-06	-1.57769	-1.22899	2.07729e-05	-1.58016	-1.21733	2.08063e-05	-1.58001	-1.21724
128918729	chr11:128918729:G:A	3.63603e-06	-1.57711	-1.22589	2.08496e-05	-1.57965	-1.21416	2.08832e-05	-1.57949	-1.21407
128918785	chr11:128918785:G:T	3.55475e-05	-1.19804e-10	-0.523029	0.000227129	-1.19804e-10	-0.405627	0.000227253	-1.19804e-10	-0.406446
128918904	chr11:128918904:G:A	2.15063e-05	-1.02555	-3.62583e-10	0.000116455	-1.07365	-3.62583e-10	0.000116697	-1.07293	-3.62583e-10
128918975	chr11:128918975:AG:A	5.17477e-06	-1.08392	-1.36618	2.74159e-05	-1.1604	-1.35962	2.7448e-05	-1.16058	-1.35963
128918977	chr11:128918977:C:A	5.13778e-06	-1.0911	-1.36618	2.72361e-05	-1.16698	-1.35962	2.7268e-05	-1.16716	-1.35963
128918994	chr11:128918994:A:G	3.53499e-06	-1.59952	-1.23167	2.00178e-05	-1.601	-1.23353	2.00459e-05	-1.60102	-1.23346
128919003	chr11:128919003:A:G	3.3642e-06	-1.59937	-1.28134	1.90516e-05	-1.60089	-1.28311	1.90781e-05	-1.60091	-1.28306
128919330	chr11:128919330:A:G	3.37168e-06	-1.59481	-1.28368	1.90692e-05	-1.59755	-1.28553	1.90954e-05	-1.59759	-1.28548
128919365	chr11:128919365:C:G	4.97208e-06	-1.25946	-1.2306	2.52807e-05	-1.34421	-1.25689	2.53233e-05	-1.34395	-1.25684
128919451	chr11:128919451:G:A	1.77712e-05	-1.19804e-10	-1.21632	0.000100047	-1.19804e-10	-1.22551	0.000100175	-1.19804e-10	-1.22559
128919478	chr11:128919478:T:C	3.39003e-06	-1.60137	-1.27169	1.92091e-05	-1.60207	-1.2737	1.92362e-05	-1.60207	-1.27364
128919603	chr11:128919603:G:A	1.54306e-05	-1.19804e-10	-1.35755	8.71687e-05	-1.19804e-10	-1.3633	8.72901e-05	-1.19804e-10	-1.36327
128919696	chr11:128919696:C:T	6.42861e-06	-1.59349	-0.639651	4.02602e-05	-1.58761	-0.548172	4.03116e-05	-1.58759	-0.548276
128919720	chr11:128919720:C:T	1.22807e-05	-1.58587	-3.62583e-10	6.99431e-05	-1.58346	-3.62583e-10	7.00414e-05	-1.58342	-3.62583e-10
128920011	chr11:128920011:G:C	1.52448e-05	-1.19804e-10	-1.36966	8.66261e-05	-1.19804e-10	-1.36954	8.67438e-05	-1.19804e-10	-1.36955
128920024	chr11:128920024:C:T	4.09348e-06	-1.39234	-1.29217	2.3017e-05	-1.40606	-1.28885	2.30584e-05	-1.40569	-1.28879
128920123	chr11:128920123:C:T	1.5277e-05	-1.19804e-10	-1.36755	8.67012e-05	-1.19804e-10	-1.36868	8.68199e-05	-1.19804e-10	-1.36867
128920272	chr11:128920272:A:G	1.56091e-05	-1.19804e-10	-1.34604	8.92393e-05	-1.19804e-10	-1.33983	8.93708e-05	-1.19804e-10	-1.33971
128920578	chr11:128920578:G:A	3.40532e-06	-1.6021	-1.26646	1.93093e-05	-1.60209	-1.26847	1.93368e-05	-1.60209	-1.26841
128920581	chr11:128920581:A:G	3.39284e-06	-1.60168	-1.27055	1.92292e-05	-1.60216	-1.27256	1.92564e-05	-1.60216	-1.2725
128921188	chr11:128921188:C:T	1.09904e-05	-0.332405	-1.36447	6.05529e-05	-0.366125	-1.36151	6.06647e-05	-0.365655	-1.36149
128921371	chr11:128921371:G:A	4.13805e-06	-1.3545	-1.31917	2.30485e-05	-1.37246	-1.32108	2.30911e-05	-1.37205	-1.32101
128921646	chr11:128921646:G:A	3.83274e-06	-1.40212	-1.34819	2.14624e-05	-1.41676	-1.34809	2.15005e-05	-1.41638	-1.34805
128921878	chr11:128921878:T:C	1.78454e-05	-1.19804e-10	-1.21215	0.000100341	-1.19804e-10	-1.22257	0.000100469	-1.19804e-10	-1.22266
128921907	chr11:128921907:A:G	3.45575e-06	-1.60101	-1.25285	1.9509e-05	-1.6019	-1.25837	1.95368e-05	-1.60191	-1.2583
128922220	chr11:128922220:C:A	4.092e-06	-1.32121	-1.36365	2.2828e-05	-1.33921	-1.36395	2.28698e-05	-1.33877	-1.36392
128922252	chr11:128922252:A:G	3.43243e-06	-1.60023	-1.2604	1.94503e-05	-1.59831	-1.26497	1.94788e-05	-1.59827	-1.26491
128922300	chr11:128922300:G:T	3.57722e-06	-1.59707	-1.22224	2.02479e-05	-1.59429	-1.2288	2.02783e-05	-1.59424	-1.22872
128922545	chr11:128922545:A:T	1.57431e-05	-1.19804e-10	-1.3375	8.90046e-05	-1.19804e-10	-1.34246	8.9129e-05	-1.19804e-10	-1.34242
128922979	chr11:128922979:C:T	2.44936e-05	-1.19804e-10	-0.895486	0.000152728	-1.19804e-10	-0.802486	0.000152855	-1.19804e-10	-0.803018
128923057	chr11:128923057:TA:T	1.58181e-05	-1.19804e-10	-1.33274	8.99693e-05	-1.19804e-10	-1.33168	9.00886e-05	-1.19804e-10	-1.33171
128923374	chr11:128923374:T:C	1.55082e-05	-1.19804e-10	-1.35253	8.77843e-05	-1.19804e-10	-1.35626	8.79063e-05	-1.19804e-10	-1.35624
128923842	chr11:128923842:G:T	1.22518e-05	-1.58822	-3.62583e-10	6.89836e-05	-1.59728	-3.62583e-10	6.90761e-05	-1.5973	-3.62583e-10
128924172	chr11:128924172:C:T	6.36343e-05	-1.19804e-10	0.0592535	0.000381857	-1.19804e-10	0.113899	0.000382272	-1.19804e-10	0.113624
128924339	chr11:128924339:C:T	3.20864e-06	-1.5616	-1.36646	1.80736e-05	-1.5702	-1.36649	1.81011e-05	-1.57004	-1.36649
128925018	chr11:128925018:T:C	1.95724e-05	-1.19804e-10	-1.11978	0.000119496	-1.19804e-10	-1.04786	0.000119611	-1.19804e-10	-1.04826
128925113	chr11:128925113:T:C	3.61498e-06	-1.44024	-1.36857	2.19145e-05	-1.38147	-1.36253	2.194e-05	-1.38168	-1.36251
128925159	chr11:128925159:A:G	3.9263e-06	-1.36288	-1.36332	2.13568e-05	-1.43684	-1.33294	2.13867e-05	-1.43676	-1.33298
128925222	chr11:128925222:G:A	1.33273e-05	-1.50408	-3.62583e-10	8.10874e-05	-1.43562	-3.62583e-10	8.12189e-05	-1.43536	-3.62583e-10
128925239	chr11:128925239:A:G	1.98237e-05	-1.19804e-10	-1.10702	0.000112932	-1.19804e-10	-1.10436	0.000113079	-1.19804e-10	-1.10442
128925489	chr11:128925489:C:T	1.55893e-05	-1.19804e-10	-1.34732	8.82221e-05	-1.19804e-10	-1.35129	8.83459e-05	-1.19804e-10	-1.35125
128925783	chr11:128925783:T:C	1.54975e-05	-1.19804e-10	-1.35322	8.76732e-05	-1.19804e-10	-1.35753	8.77913e-05	-1.19804e-10	-1.35754
128925814	chr11:128925814:G:A	3.79475e-05	-1.19804e-10	-0.457694	0.000224523	-1.19804e-10	-0.41717	0.00022479	-1.19804e-10	-0.417339
128925923	chr11:128925923:A:G	1.60632e-05	-1.19804e-10	-1.31737	9.06589e-05	-1.19804e-10	-1.32404	9.07783e-05	-1.19804e-10	-1.32409
128926085	chr11:128926085:C:G	1.64629e-05	-1.19804e-10	-1.29279	9.41183e-05	-1.19804e-10	-1.28659	9.42415e-05	-1.19804e-10	-1.28665
128926140	chr11:128926140:A:G	1.60197e-05	-1.19804e-10	-1.32008	9.03128e-05	-1.19804e-10	-1.32787	9.0434e-05	-1.19804e-10	-1.32789
128926212	chr11:128926212:T:A	6.33934e-06	-1.59722	-0.6499	4.30616e-05	-1.6018	-0.466711	4.31087e-05	-1.60181	-0.466968
128926225	chr11:128926225:G:C	1.62105e-05	-1.19804e-10	-1.30824	9.16942e-05	-1.19804e-10	-1.31269	9.18147e-05	-1.19804e-10	-1.31274
128926526	chr11:128926526:G:A	5.47701e-06	-1.05266	-1.34068	2.72707e-05	-1.16061	-1.36472	2.73204e-05	-1.1602	-1.36467
128926637	chr11:128926637:T:C	6.50687e-06	-0.865849	-1.35519	3.4799e-05	-0.941386	-1.34017	3.48249e-05	-0.94204	-1.34013
128926721	chr11:128926721:G:A	9.81338e-05	-1.19804e-10	0.492433	0.000559	-1.19804e-10	0.495003	0.00055959	-1.19804e-10	0.494696
128926932	chr11:128926932:C:A	3.9598e-05	-1.19804e-10	-0.415121	0.000252657	-1.19804e-10	-0.299115	0.000252847	-1.19804e-10	-0.299723
128926942	chr11:128926942:A:T	2.09963e-05	-1.19804e-10	-1.04955	0.000118183	-1.19804e-10	-1.05891	0.000118324	-1.19804e-10	-1.05908
128927005	chr11:128927005:G:A	6.89198e-05	-1.19804e-10	0.139046	0.000443391	-1.19804e-10	0.263306	0.00044361	-1.19804e-10	0.262438
128927362	chr11:128927362:G:A	4.41504e-06	-1.53128	-1.07761	2.59687e-05	-1.54129	-1.03296	2.60047e-05	-1.54156	-1.03267
128927518	chr11:128927518:A:G	5.11458e-06	-1.30984	-1.15197	3.08109e-05	-1.30678	-1.0965	3.08523e-05	-1.30679	-1.0965
128927981	chr11:128927981:T:C	3.38956e-06	-1.51941	-1.35379	1.82934e-05	-1.55682	-1.36778	1.83208e-05	-1.55671	-1.36777
128928307	chr11:128928307:A:G	4.60813e-05	0.476653	-0.740145	0.00036403	0.721436	-0.655345	0.000364401	0.721544	-0.655797
128928331	chr11:128928331:C:T	8.08093e-06	-0.646194	-1.3582	4.08685e-05	-0.75619	-1.3646	4.09504e-05	-0.75559	-1.36456
128928335	chr11:128928335:C:T	1.50302e-05	-1.38384	-3.62583e-10	8.69312e-05	-1.36603	-3.62583e-10	8.70441e-05	-1.36609	-3.62583e-10
128928337	chr11:128928337:C:A	5.6194e-05	-1.19804e-10	-0.0650889	0.000348824	-1.19804e-10	0.0234224	0.000349452	-1.19804e-10	0.023859
128928525	chr11:128928525:C:T	5.208e-05	-1.19804e-10	-0.141118	0.000282326	-1.19804e-10	-0.188085	0.000282801	-1.19804e-10	-0.187763
128928740	chr11:128928740:T:C	1.87297e-05	-1.19804e-10	-1.16379	0.000108225	-1.19804e-10	-1.14693	0.000108358	-1.19804e-10	-1.14707
128928759	chr11:128928759:A:C	3.34415e-06	-1.55281	-1.33387	1.95923e-05	-1.53377	-1.32224	1.96266e-05	-1.53351	-1.32211
128929136	chr11:128929136:G:A	1.21151e-05	-1.59945	-3.62583e-10	7.0132e-05	-1.58077	-3.62583e-10	7.0223e-05	-1.58083	-3.62583e-10
128929276	chr11:128929276:G:A	1.16414e-05	-0.327061	-1.31227	6.18493e-05	-0.395106	-1.31134	6.19156e-05	-0.395272	-1.31146
128929595	chr11:128929595:C:T	1.20642e-05	-1.28723	-0.316432	8.30158e-05	-1.35038	-0.0617403	8.30592e-05	-1.35003	-0.0629237
128930043	chr11:128930043:A:G	0.000312599	-1.19804e-10	1.65102	0.00212021	-1.19804e-10	1.82812	0.00212296	-1.19804e-10	1.82806
128930068	chr11:128930068:C:T	3.57768e-06	-1.47444	-1.34474	1.99944e-05	-1.48206	-1.35364	2.0026e-05	-1.48192	-1.35356
128930313	chr11:128930313:G:A	2.59088e-05	-1.19804e-10	-0.839315	0.000153458	-1.19804e-10	-0.797721	0.000153635	-1.19804e-10	-0.797926
128931211	chr11:128931211:C:T	1.54401e-05	-1.19804e-10	-1.35693	8.71052e-05	-1.19804e-10	-1.36403	8.72267e-05	-1.19804e-10	-1.364
128931275	chr11:128931275:T:C	6.98784e-06	-0.964024	-1.1857	3.88345e-05	-1.00046	-1.17138	3.88473e-05	-1.00108	-1.17179
128931428	chr11:128931428:C:T	2.9496e-05	-1.19804e-10	-0.709645	0.000161821	-1.19804e-10	-0.744657	0.000162079	-1.19804e-10	-0.744422
128931664	chr11:128931664:G:A	1.54767e-05	-1.19804e-10	-1.35456	8.88912e-05	-1.19804e-10	-1.34373	8.90107e-05	-1.19804e-10	-1.34375
128931836	chr11:128931836:G:C	1.52466e-05	-1.19804e-10	-1.36954	8.67973e-05	-1.19804e-10	-1.36757	8.69163e-05	-1.19804e-10	-1.36756
128931930	chr11:128931930:A:G	5.71809e-06	-1.24239	-1.10788	3.14418e-05	-1.23005	-1.15296	3.14858e-05	-1.23025	-1.15272
128931940	chr11:128931940:C:T	1.3335e-05	-1.50351	-3.62583e-10	7.55095e-05	-1.50689	-3.62583e-10	7.5598e-05	-1.50708	-3.62583e-10
128931941	chr11:128931941:G:A	2.42118e-05	-1.19804e-10	-0.907059	0.000142748	-1.19804e-10	-0.870069	0.000142933	-1.19804e-10	-0.870133
128932282	chr11:128932282:T:C	4.66962e-06	-1.21673	-1.33609	2.5719e-05	-1.24961	-1.33431	2.57369e-05	-1.25011	-1.33448
128932598	chr11:128932598:T:C	5.98947e-05	-1.19804e-10	-0.00131072	0.000332117	-1.19804e-10	-0.0256578	0.000332479	-1.19804e-10	-0.0259292
128932878	chr11:128932878:T:C	3.57407e-06	-1.45813	-1.36207	2.03107e-05	-1.45577	-1.36422	2.03302e-05	-1.45612	-1.36428
128932945	chr11:128932945:C:T	1.10821e-05	-1.60122	-0.0873414	8.0712e-05	-1.59897	0.158714	8.06719e-05	-1.59911	0.156992
128933489	chr11:128933489:T:G	5.39914e-06	-1.3766	-1.03106	2.83388e-05	-1.42782	-1.0591	2.838e-05	-1.4277	-1.05913
128933649	chr11:128933649:T:C	3.19945e-06	-1.5911	-1.33982	1.81321e-05	-1.59015	-1.34331	1.81527e-05	-1.59025	-1.34344
128933952	chr11:128933952:G:A	1.87085e-05	-1.19804e-10	-1.16492	0.000107911	-1.19804e-10	-1.14984	0.000108079	-1.19804e-10	-1.14964
128934032	chr11:128934032:C:T	1.73309e-05	-1.19804e-10	-1.24141	9.98253e-05	-1.19804e-10	-1.22772	9.99515e-05	-1.19804e-10	-1.22782
128934109	chr11:128934109:A:G	1.89471e-05	-1.19804e-10	-1.15225	0.000109583	-1.19804e-10	-1.13446	0.000109718	-1.19804e-10	-1.13459
128934664	chr11:128934664:G:A	2.56637e-05	-1.19804e-10	-0.84882	0.000141524	-1.19804e-10	-0.878676	0.000141747	-1.19804e-10	-0.878464
128935060	chr11:128935060:C:T	3.26653e-06	-1.5927	-1.31747	1.80772e-05	-1.60105	-1.33544	1.81029e-05	-1.60106	-1.33537
128935174	chr11:128935174:C:T	1.71654e-05	-1.19804e-10	-1.251	9.88656e-05	-1.19804e-10	-1.23739	9.89883e-05	-1.19804e-10	-1.23751
128935370	chr11:128935370:T:A	2.92122e-05	-0.719314	-3.62583e-10	0.000157492	-0.771774	-3.62583e-10	0.000157756	-0.771458	-3.62583e-10
128935444	chr11:128935444:C:T	1.53216e-05	-1.19804e-10	-1.36463	8.74189e-05	-1.19804e-10	-1.36043	8.75439e-05	-1.19804e-10	-1.36037
128935450	chr11:128935450:G:T	6.0049e-05	-1.19804e-10	0.00126238	0.000337396	-1.19804e-10	-0.00988971	0.000337728	-1.19804e-10	-0.0102679
128935484	chr11:128935484:C:T	1.96144e-05	0.00805721	-1.12569	0.000119059	0.0569815	-1.10851	0.000119175	0.056508	-1.10843
128935587	chr11:128935587:C:T	4.15399e-06	-1.594	-1.07583	2.4861e-05	-1.58722	-1.03063	2.48816e-05	-1.5873	-1.03108
128935653	chr11:128935653:G:A	2.52097e-05	-1.51557	0.648905	0.000131128	-1.54621	0.591242	0.000131373	-1.54593	0.591461
128935662	chr11:128935662:T:C	8.36823e-06	-1.60065	-0.368807	4.53864e-05	-1.60155	-0.414388	4.54502e-05	-1.60157	-0.414316
128935776	chr11:128935776:TATC:T	2.03519e-05	-1.19804e-10	-1.08073	0.000118141	-1.19804e-10	-1.05926	0.00011828	-1.19804e-10	-1.05945
128935919	chr11:128935919:C:A	4.60585e-06	-1.47382	-1.09275	2.78806e-05	-1.41072	-1.0925	2.79083e-05	-1.41147	-1.09212
128936312	chr11:128936312:C:T	1.74123e-05	-1.19804e-10	-1.23672	9.79083e-05	-1.19804e-10	-1.24712	9.8052e-05	-1.19804e-10	-1.24701
128937028	chr11:128937028:G:A	6.86379e-06	-1.04137	-1.12626	3.99152e-05	-0.966379	-1.17801	3.99438e-05	-0.967592	-1.17744
128937229	chr11:128937229:G:A	3.44545e-06	-1.49402	-1.36282	1.98788e-05	-1.47499	-1.3665	1.99031e-05	-1.47514	-1.36649
128937311	chr11:128937311:A:G	3.65018e-06	-1.49804	-1.30108	2.06808e-05	-1.50057	-1.30137	2.07035e-05	-1.50105	-1.30115
128937799	chr11:128937799:G:A	3.28109e-06	-1.5681	-1.33762	1.87115e-05	-1.5567	-1.34531	1.87357e-05	-1.5568	-1.34528
128938133	chr11:128938133:G:A	3.39245e-06	-1.52558	-1.34677	1.94743e-05	-1.50844	-1.35361	1.94986e-05	-1.50858	-1.35358
128938430	chr11:128938430:C:G	1.7056e-05	-1.25739	-3.62583e-10	9.86787e-05	-1.23928	-3.62583e-10	9.8753e-05	-1.23989	-3.62583e-10
128938691	chr11:128938691:C:T	6.60269e-06	-0.84087	-1.36555	4.44138e-05	-0.683402	-1.3542	4.43606e-05	-0.68585	-1.35431
128938695	chr11:128938695:G:A	1.65586e-05	-1.19804e-10	-1.28699	9.26813e-05	-1.19804e-10	-1.30198	9.28193e-05	-1.19804e-10	-1.30185
128938765	chr11:128938765:G:A	1.74231e-05	-1.2361	-3.62583e-10	9.27958e-05	-1.30074	-3.62583e-10	9.28997e-05	-1.30099	-3.62583e-10
128938845	chr11:128938845:C:A	1.53929e-05	-1.19804e-10	-1.35999	8.71137e-05	-1.19804e-10	-1.36393	8.72349e-05	-1.19804e-10	-1.3639
128938996	chr11:128938996:G:A	1.22172e-05	-1.59105	-3.62583e-10	6.92868e-05	-1.59289	-3.62583e-10	6.93842e-05	-1.59285	-3.62583e-10
128939031	chr11:128939031:C:T	5.76548e-06	-1.21661	-1.1254	3.37533e-05	-1.1636	-1.14847	3.3788e-05	-1.16404	-1.14836
128939032	chr11:128939032:G:A	3.4525e-06	-1.57593	-1.27887	2.01079e-05	-1.55716	-1.27287	2.0123e-05	-1.5577	-1.27294
128939291	chr11:128939291:C:T	2.01872e-05	-1.19804e-10	-1.08885	0.00011217	-1.19804e-10	-1.11113	0.000112334	-1.19804e-10	-1.11103
128939608	chr11:128939608:C:G	4.01768e-06	-1.39089	-1.3123	2.33592e-05	-1.357	-1.32316	2.33875e-05	-1.35718	-1.32312
128939768	chr11:128939768:G:A	1.64232e-05	-1.19804e-10	-1.29521	9.43295e-05	-1.19804e-10	-1.28435	9.44463e-05	-1.19804e-10	-1.28448
128939968	chr11:128939968:C:G	2.05776e-05	-1.19804e-10	-1.06969	0.000119096	-1.19804e-10	-1.05122	0.000119233	-1.19804e-10	-1.05143
128940014	chr11:128940014:T:G	1.8297e-05	-1.19804e-10	-1.18716	0.00010192	-1.19804e-10	-1.20696	0.000102068	-1.19804e-10	-1.20687
128940399	chr11:128940399:C:A	2.13672e-05	-1.19804e-10	-1.03204	0.00011817	-1.19804e-10	-1.05902	0.000118349	-1.19804e-10	-1.05887
128941277	chr11:128941277:C:T	9.66322e-06	-1.58034	-0.245234	6.72535e-05	-1.57599	-0.0466846	6.7197e-05	-1.57627	-0.0486062
128941612	chr11:128941612:C:T	3.20061e-05	-0.000402779	-0.62757	0.000279773	0.239137	-0.436305	0.000277249	0.231537	-0.439128
128941936	chr11:128941936:A:G	1.65051e-05	-1.19804e-10	-1.29023	9.30807e-05	-1.19804e-10	-1.29768	9.31867e-05	-1.19804e-10	-1.2979
128941991	chr11:128941991:C:A	3.31954e-05	0.166821	-0.758309	0.000304415	0.444131	-0.556887	0.000301414	0.435778	-0.559799
128942039	chr11:128942039:ACT:A	3.71349e-05	0.13172	-0.611063	0.000333716	0.390652	-0.411508	0.00033046	0.382485	-0.414506
128942060	chr11:128942060:G:A	3.3423e-05	-1.19804e-10	-0.584653	0.000184172	-1.19804e-10	-0.615275	0.0001845	-1.19804e-10	-0.614857
128942676	chr11:128942676:T:C	6.14348e-06	-1.30761	-0.970898	3.36738e-05	-1.33157	-0.982854	3.36277e-05	-1.3333	-0.98386
128942691	chr11:128942691:G:A	3.27646e-05	0.0434516	-0.648002	0.000294857	0.308687	-0.453342	0.000292043	0.300612	-0.456219
128943136	chr11:128943136:C:T	2.42246e-05	-0.127677	-0.778853	0.000211471	0.124088	-0.601144	0.00020959	0.116422	-0.603778
128943320	chr11:128943320:A:C	3.7899e-05	-1.19804e-10	-0.458973	0.000202847	-1.19804e-10	-0.518693	0.000203233	-1.19804e-10	-0.518154
128943666	chr11:128943666:C:T	3.13491e-06	-1.59001	-1.36129	1.79383e-05	-1.58682	-1.35739	1.79584e-05	-1.58697	-1.35748
128943933	chr11:128943933:T:C	1.90562e-05	-0.314717	-0.831791	0.000160292	-0.0850122	-0.669135	0.000158887	-0.0922316	-0.672083
128944151	chr11:128944151:C:T	3.5985e-05	-0.00382919	-0.506966	0.000328762	0.258435	-0.294247	0.00032557	0.250457	-0.297386
128944209	chr11:128944209:G:A	2.98906e-05	0.0655138	-0.761868	0.000266476	0.335518	-0.581382	0.000263968	0.327379	-0.584059
128944576	chr11:128944576:C:T	1.53138e-05	-1.19804e-10	-1.36515	8.72849e-05	-1.19804e-10	-1.36197	8.74006e-05	-1.19804e-10	-1.36201
128944894	chr11:128944894:A:T	1.59893e-05	-1.19804e-10	-1.32198	9.07755e-05	-1.19804e-10	-1.32276	9.09136e-05	-1.19804e-10	-1.3226
128945427	chr11:128945427:A:G	3.23132e-06	-1.57281	-1.3482	1.8473e-05	-1.56793	-1.34691	1.84941e-05	-1.56823	-1.34682
128945571	chr11:128945571:A:G	1.31517e-05	-0.942871	-0.574478	7.47641e-05	-0.971584	-0.545224	7.46525e-05	-0.973224	-0.546439
128945759	chr11:128945759:T:C	1.05913e-05	-1.11686	-0.617007	5.93804e-05	-1.14508	-0.602102	5.9314e-05	-1.14647	-0.603188
128946014	chr11:128946014:A:G	1.15481e-05	-1.06606	-0.581322	6.46834e-05	-1.09589	-0.565755	6.46047e-05	-1.09735	-0.566867
128946289	chr11:128946289:G:A	1.53281e-05	-1.19804e-10	-1.36421	8.73924e-05	-1.19804e-10	-1.36074	8.7508e-05	-1.19804e-10	-1.36078
128946304	chr11:128946304:A:G	1.17592e-05	-1.06236	-0.566908	6.58687e-05	-1.09217	-0.55131	6.57875e-05	-1.09365	-0.552432
128946326	chr11:128946326:G:A	1.20875e-05	-1.0872	-0.514532	6.62352e-05	-1.12164	-0.51629	6.61617e-05	-1.12306	-0.517343
128946411	chr11:128946411:A:G	1.17924e-05	-1.04404	-0.582403	6.60001e-05	-1.07452	-0.566967	6.59178e-05	-1.07602	-0.568079
128946456	chr11:128946456:C:T	2.69321e-05	-0.11785	-0.68273	0.000236948	0.136117	-0.499423	0.000234803	0.128407	-0.502166
128946708	chr11:128946708:G:T	9.14672e-06	-0.553769	-1.32674	6.27955e-05	-0.399223	-1.29204	6.26416e-05	-0.402386	-1.29269
128946755	chr11:128946755:T:C	1.24788e-05	-0.419214	-1.15065	9.25147e-05	-0.236746	-1.06703	9.2196e-05	-0.240209	-1.06838
128946835	chr11:128946835:T:C	3.07122e-05	-0.0573608	-0.611879	0.000294603	0.213295	-0.358812	0.000291393	0.205172	-0.363007
128946914	chr11:128946914:T:G	1.52447e-05	-1.19804e-10	-1.36967	8.6652e-05	-1.19804e-10	-1.36925	8.67693e-05	-1.19804e-10	-1.36925
128946975	chr11:128946975:T:C	1.18937e-05	-1.0615	-0.556384	6.65943e-05	-1.09169	-0.540835	6.65118e-05	-1.09316	-0.541965
128947340	chr11:128947340:C:T	4.40589e-06	-1.30414	-1.30682	2.86578e-05	-1.13713	-1.33859	2.86695e-05	-1.13833	-1.33834
128947442	chr11:128947442:A:G	6.08561e-05	0.247472	-0.232858	0.00065952	0.55072	0.109646	0.000651594	0.541896	0.105018
128947505	chr11:128947505:C:T	1.55969e-05	-0.803778	-0.543049	8.84602e-05	-0.833006	-0.515588	8.83297e-05	-0.834807	-0.516624
128947525	chr11:128947525:A:G	3.19141e-06	-1.57082	-1.36262	1.82901e-05	-1.56571	-1.35907	1.83092e-05	-1.56594	-1.35916
128947875	chr11:128947875:T:G	3.73796e-06	-1.529	-1.24636	2.05486e-05	-1.52804	-1.28031	2.05823e-05	-1.52757	-1.28051
128948259	chr11:128948259:AAAC:A	3.95113e-06	-1.55846	-1.16144	2.16544e-05	-1.55747	-1.19847	2.16857e-05	-1.5571	-1.19875
128948419	chr11:128948419:G:A	1.58842e-05	-1.19804e-10	-1.32857	9.108e-05	-1.19804e-10	-1.31941	9.11953e-05	-1.19804e-10	-1.3195
128948867	chr11:128948867:G:C	1.23195e-05	-1.58271	-3.62583e-10	7.01941e-05	-1.57988	-3.62583e-10	7.0281e-05	-1.58001	-3.62583e-10
128948897	chr11:128948897:A:C	3.61702e-06	-1.44644	-1.36181	2.22576e-05	-1.36004	-1.36842	2.22514e-05	-1.36172	-1.36838
128949553	chr11:128949553:G:A	4.22417e-06	-1.29641	-1.35666	2.79308e-05	-1.13319	-1.36823	2.79398e-05	-1.13429	-1.36816
128949753	chr11:128949753:C:T	1.79553e-05	-1.19804e-10	-1.20601	0.00010062	-1.19804e-10	-1.2198	0.000100772	-1.19804e-10	-1.21965
128949988	chr11:128949988:A:G	9.95773e-06	-1.27269	-0.522861	5.50384e-05	-1.28815	-0.534961	5.49507e-05	-1.28986	-0.53621
128949999	chr11:128949999:C:T	8.87124e-06	-1.38329	-0.527798	4.82946e-05	-1.40161	-0.552217	4.82328e-05	-1.40294	-0.553531
128950100	chr11:128950100:G:C	4.19217e-06	-1.29201	-1.36867	2.77586e-05	-1.14929	-1.35831	2.77517e-05	-1.15072	-1.35849
128950549	chr11:128950549:A:G	3.49307e-06	-1.56295	-1.28017	2.0223e-05	-1.59139	-1.23293	2.02456e-05	-1.59116	-1.23341
128950618	chr11:128950618:G:A	1.59646e-05	-1.19804e-10	-1.32352	9.15934e-05	-1.19804e-10	-1.31379	9.17089e-05	-1.19804e-10	-1.31389
128951213	chr11:128951213:C:T	3.1907e-05	0.075479	-0.706553	0.000295589	0.358105	-0.50028	0.000292647	0.349763	-0.503302
128951406	chr11:128951406:G:A	1.53597e-05	-1.19804e-10	-1.36215	8.76101e-05	-1.19804e-10	-1.35825	8.77255e-05	-1.19804e-10	-1.35829
128951700	chr11:128951700:T:C	1.6042e-05	-1.19804e-10	-1.31869	9.20949e-05	-1.19804e-10	-1.30833	9.22106e-05	-1.19804e-10	-1.30843
128951891	chr11:128951891:CAA:C	1.5333e-05	-1.19804e-10	-1.36389	8.7434e-05	-1.19804e-10	-1.36026	8.75496e-05	-1.19804e-10	-1.3603
128951892	chr11:128951892:A:G	1.6887e-05	-1.19804e-10	-1.26735	9.51339e-05	-1.19804e-10	-1.27586	9.52697e-05	-1.19804e-10	-1.2758
128952165	chr11:128952165:T:C	5.22375e-05	0.413152	-0.55125	0.000483797	0.71138	-0.36086	0.000478747	0.702345	-0.363679
128952308	chr11:128952308:A:G	4.40122e-06	-1.56214	-1.04988	2.54244e-05	-1.55909	-1.03634	2.54418e-05	-1.55935	-1.03677
128952734	chr11:128952734:C:T	7.38493e-05	0.681279	-0.473151	0.000698407	1.00735	-0.289693	0.00069066	0.997558	-0.292417
128953141	chr11:128953141:C:T	1.62571e-05	-1.19804e-10	-1.30537	9.20398e-05	-1.19804e-10	-1.30892	9.21438e-05	-1.19804e-10	-1.30916
128953211	chr11:128953211:GTGTGTGTGTGCTTGTGTGTGCATGAGCA:G	1.99029e-05	-1.19804e-10	-1.10303	0.000109371	-1.19804e-10	-1.1364	0.000109555	-1.19804e-10	-1.13608
128953260	chr11:128953260:A:G	1.15326e-05	-0.687179	-0.961542	6.43441e-05	-0.719737	-0.947164	6.42557e-05	-0.721653	-0.947984
128953290	chr11:128953290:G:A	1.57406e-05	-1.19804e-10	-1.33766	8.87387e-05	-1.19804e-10	-1.34545	8.88627e-05	-1.19804e-10	-1.34541
128953334	chr11:128953334:T:C	3.29973e-06	-1.53109	-1.36897	1.90254e-05	-1.51623	-1.36914	1.90417e-05	-1.51672	-1.36916
128953490	chr11:128953490:A:C	6.99329e-05	0.569472	-0.415834	0.000658459	0.886752	-0.227997	0.000651249	0.877183	-0.230798
128953506	chr11:128953506:G:A	2.14703e-05	-1.02723	-3.62583e-10	0.00012108	-1.03469	-3.62583e-10	0.000121198	-1.03508	-3.62583e-10
128953628	chr11:128953628:C:T	8.91241e-06	-0.862918	-1.04354	4.97514e-05	-0.888654	-1.03545	4.96991e-05	-0.890363	-1.03616
128953685	chr11:128953685:A:G	1.5438e-05	-1.19804e-10	-1.35706	8.81708e-05	-1.19804e-10	-1.35187	8.8286e-05	-1.19804e-10	-1.35193
128953813	chr11:128953813:G:A	0.000138869	-1.19804e-10	0.839632	0.000893089	-1.19804e-10	0.96354	0.00089347	-1.19804e-10	0.962605
128953871	chr11:128953871:G:A	6.64032e-05	0.493416	-0.391569	0.000624082	0.805679	-0.200543	0.000617328	0.796268	-0.203375
128954122	chr11:128954122:C:A	2.0761e-05	-1.19804e-10	-1.06082	0.000115571	-1.19804e-10	-1.08126	0.00011575	-1.19804e-10	-1.08107
128954260	chr11:128954260:C:G	1.5649e-05	-1.19804e-10	-1.34349	8.95738e-05	-1.19804e-10	-1.33608	8.96889e-05	-1.19804e-10	-1.33616
128954292	chr11:128954292:C:A	1.85418e-05	-1.19804e-10	-1.17387	0.000103789	-1.19804e-10	-1.18879	0.000103947	-1.19804e-10	-1.18863
128954503	chr11:128954503:A:C	3.67596e-06	-1.53415	-1.25793	2.03932e-05	-1.52581	-1.29013	2.04268e-05	-1.52534	-1.29032
128954960	chr11:128954960:T:C	3.0787e-06	-1.60163	-1.36776	1.79677e-05	-1.57682	-1.36575	1.79934e-05	-1.57665	-1.36585
128955331	chr11:128955331:TTTTG:T	1.62321e-05	-1.19804e-10	-1.30691	9.34145e-05	-1.19804e-10	-1.2941	9.35353e-05	-1.19804e-10	-1.29417
128955369	chr11:128955369:C:T	3.79269e-06	-1.51541	-1.24541	2.10319e-05	-1.50562	-1.27949	2.10676e-05	-1.50509	-1.27968
128955488	chr11:128955488:C:T	2.44476e-05	0.0317436	-0.929112	0.000200308	0.28622	-0.817509	0.00019886	0.279096	-0.819001
128955605	chr11:128955605:T:C	2.20308e-05	-0.0633662	-0.938093	0.000178891	0.183319	-0.827688	0.000177636	0.176392	-0.829165
128955954	chr11:128955954:A:G	6.60135e-05	0.568869	-0.472908	0.000618084	0.88531	-0.289832	0.00061137	0.875748	-0.292554
128956824	chr11:128956824:ATGTG:A	1.98218e-05	-1.19804e-10	-1.10711	0.000109947	-1.19804e-10	-1.13115	0.000110109	-1.19804e-10	-1.13104
128957502	chr11:128957502:C:T	2.85516e-05	0.0693786	-0.811563	0.000248233	0.336594	-0.653371	0.00024628	0.329335	-0.655375
128957684	chr11:128957684:G:A	3.70167e-06	-1.51611	-1.26901	2.13768e-05	-1.50025	-1.26859	2.13997e-05	-1.50079	-1.26834
128958031	chr11:128958031:T:C	3.14277e-06	-1.57945	-1.36935	1.79547e-05	-1.57363	-1.36967	1.79755e-05	-1.57383	-1.36967
128958970	chr11:128958970:C:G	1.56259e-05	-1.19804e-10	-1.34497	8.94172e-05	-1.19804e-10	-1.33783	8.95313e-05	-1.19804e-10	-1.33792
128959199	chr11:128959199:G:A	4.04524e-06	-1.40243	-1.29393	2.37254e-05	-1.35458	-1.31002	2.37554e-05	-1.35479	-1.30991
128959284	chr11:128959284:C:G	1.48081e-05	-1.0406	-0.358126	7.87774e-05	-1.03058	-0.43394	7.89266e-05	-1.02943	-0.434564
128959335	chr11:128959335:G:A	3.29109e-05	-1.19804e-10	-0.600094	0.000181058	-1.19804e-10	-0.632328	0.000181383	-1.19804e-10	-0.631896
128959355	chr11:128959355:T:TG	6.54709e-06	-0.972695	-1.24218	3.72047e-05	-0.983989	-1.23072	3.71672e-05	-0.985893	-1.23119
128959389	chr11:128959389:C:T	6.49304e-05	-1.19804e-10	0.0794165	0.000356727	-1.19804e-10	0.0458257	0.000357309	-1.19804e-10	0.0460923
128959412	chr11:128959412:C:T	9.44317e-06	-0.618778	-1.22983	7.11511e-05	-0.394648	-1.17169	7.09604e-05	-0.397862	-1.17252
128959714	chr11:128959714:T:C	1.98356e-05	-1.19804e-10	-1.10642	0.000115272	-1.19804e-10	-1.08385	0.0001154	-1.19804e-10	-1.0841
128959853	chr11:128959853:A:G	4.69486e-06	-1.32743	-1.22	2.56757e-05	-1.34802	-1.23758	2.56522e-05	-1.34975	-1.23813
128960119	chr11:128960119:T:C	1.82208e-05	-1.19804e-10	-1.19134	0.000105559	-1.19804e-10	-1.17188	0.00010568	-1.19804e-10	-1.1721
128960157	chr11:128960157:G:A	1.55273e-05	-1.19804e-10	-1.3513	8.77122e-05	-1.19804e-10	-1.35709	8.78339e-05	-1.19804e-10	-1.35706
128961082	chr11:128961082:G:C	1.57705e-05	-1.19804e-10	-1.33576	8.91666e-05	-1.19804e-10	-1.34064	8.93036e-05	-1.19804e-10	-1.34047
128961157	chr11:128961157:G:A	2.13111e-05	-1.19804e-10	-1.03467	0.000123768	-1.19804e-10	-1.01274	0.000123904	-1.19804e-10	-1.013
128961242	chr11:128961242:C:T	1.21765e-05	-1.59439	-3.62583e-10	6.96615e-05	-1.5875	-3.62583e-10	6.97608e-05	-1.58743	-3.62583e-10
128961914	chr11:128961914:T:G	3.7029e-06	-1.52218	-1.2626	2.15987e-05	-1.50562	-1.2529	2.16247e-05	-1.50576	-1.25291
128962455	chr11:128962455:C:T	3.09257e-06	-1.60217	-1.36273	1.78601e-05	-1.58306	-1.36552	1.78889e-05	-1.58291	-1.36542
128963212	chr11:128963212:TA:T	1.56562e-05	-1.19804e-10	-1.34303	8.83216e-05	-1.19804e-10	-1.35016	8.84447e-05	-1.19804e-10	-1.35013
128963214	chr11:128963214:TTAA:T	1.56637e-05	-1.19804e-10	-1.34255	8.83575e-05	-1.19804e-10	-1.34975	8.84807e-05	-1.19804e-10	-1.34972
128963218	chr11:128963218:CAGGAGA:C	1.56582e-05	-1.19804e-10	-1.3429	8.83311e-05	-1.19804e-10	-1.35005	8.84543e-05	-1.19804e-10	-1.35002
128963325	chr11:128963325:A:C	7.60148e-05	-1.19804e-10	0.23703	0.00045332	-1.19804e-10	0.285452	0.000453768	-1.19804e-10	0.285078
128963650	chr11:128963650:C:T	1.41339e-05	-1.44532	-3.62583e-10	7.735e-05	-1.48281	-3.62583e-10	7.74398e-05	-1.48301	-3.62583e-10
128963836	chr11:128963836:A:G	1.62546e-05	-1.19804e-10	-1.30552	9.14205e-05	-1.19804e-10	-1.31568	9.15533e-05	-1.19804e-10	-1.31559
128964882	chr11:128964882:T:A	1.23151e-05	-1.58307	-3.62583e-10	7.02146e-05	-1.57959	-3.62583e-10	7.03052e-05	-1.57966	-3.62583e-10
128965057	chr11:128965057:C:T	9.96581e-06	-0.879676	-0.915062	5.60326e-05	-0.896926	-0.908286	5.59194e-05	-0.899395	-0.909202
128965863	chr11:128965863:C:T	7.15925e-06	-1.46107	-0.664428	4.2542e-05	-1.44459	-0.636068	4.25631e-05	-1.44526	-0.636255
128966699	chr11:128966699:C:T	2.08023e-05	-1.05884	-3.62583e-10	0.000133634	-0.936044	-3.62583e-10	0.000133692	-0.936969	-3.62583e-10
128967034	chr11:128967034:T:C	0.000367257	-1.19804e-10	1.81216	0.00280662	-1.19804e-10	2.10859	0.00281309	-1.19804e-10	2.10953
128967812	chr11:128967812:G:A	2.10422e-05	-1.19804e-10	-1.04737	0.000122107	-1.19804e-10	-1.02625	0.000122241	-1.19804e-10	-1.02651
128967829	chr11:128967829:C:T	2.00991e-05	-1.09322	-3.62583e-10	0.000118777	-1.0539	-3.62583e-10	0.000119008	-1.05332	-3.62583e-10
128967837	chr11:128967837:T:C	1.49658e-05	-0.799391	-0.588742	8.7041e-05	-0.799946	-0.56482	8.6809e-05	-0.802724	-0.566073
128967955	chr11:128967955:A:T	1.99066e-05	-1.19804e-10	-1.10285	0.000115696	-1.19804e-10	-1.08018	0.000115825	-1.19804e-10	-1.08043
128969183	chr11:128969183:G:A	3.85044e-06	-1.41571	-1.33	2.24734e-05	-1.39266	-1.32616	2.24993e-05	-1.39287	-1.32616
128969261	chr11:128969261:T:C	3.07635e-06	-1.60162	-1.36853	1.7497e-05	-1.60215	-1.36697	1.75202e-05	-1.60214	-1.36701
128969510	chr11:128969510:C:T	1.35556e-05	-1.4871	-3.62583e-10	7.48246e-05	-1.516	-3.62583e-10	7.49084e-05	-1.51624	-3.62583e-10
128969631	chr11:128969631:C:G	4.26769e-06	-1.59082	-1.05201	2.52348e-05	-1.585	-1.01792	2.52496e-05	-1.58516	-1.01854
128970037	chr11:128970037:G:A	1.72804e-05	-1.19804e-10	-1.24433	0.000100044	-1.19804e-10	-1.22554	0.00010017	-1.19804e-10	-1.22563
128970974	chr11:128970974:G:A	0.000359178	-1.19804e-10	1.78992	0.00273514	-1.19804e-10	2.08279	0.00274142	-1.19804e-10	2.08372
128970977	chr11:128970977:G:A	1.67181e-05	-1.27741	-3.62583e-10	9.33217e-05	-1.29509	-3.62583e-10	9.34227e-05	-1.29537	-3.62583e-10
128971717	chr11:128971717:T:C	4.26429e-06	-1.60149	-1.04213	2.45346e-05	-1.60198	-1.02909	2.45574e-05	-1.60196	-1.02953
128972356	chr11:128972356:G:T	0.000183996	0.593776	0.527238	0.00222291	0.956346	0.919081	0.00218877	0.946479	0.912108
128972712	chr11:128972712:G:A	1.52878e-05	-1.19804e-10	-1.36685	8.69004e-05	-1.19804e-10	-1.36638	8.70167e-05	-1.19804e-10	-1.36641
128972821	chr11:128972821:A:G	7.74394e-05	-1.19804e-10	0.255597	0.000463183	-1.19804e-10	0.306977	0.000462857	-1.19804e-10	0.30491
128972978	chr11:128972978:T:C	4.2256e-06	-1.29111	-1.36163	2.78254e-05	-1.15798	-1.34722	2.78209e-05	-1.15925	-1.34747
128973045	chr11:128973045:T:C	4.98817e-05	-1.19804e-10	-0.184245	0.000285568	-1.19804e-10	-0.176667	0.00028583	-1.19804e-10	-0.177109
128973887	chr11:128973887:G:A	1.27474e-05	-1.54857	-3.62583e-10	7.06056e-05	-1.57404	-3.62583e-10	7.072e-05	-1.57378	-3.62583e-10
128973957	chr11:128973957:G:T	7.7358e-06	-1.29964	-0.748397	5.67426e-05	-1.17174	-0.620881	5.65927e-05	-1.17392	-0.622702
128975771	chr11:128975771:G:A	3.66155e-06	-1.59957	-1.19644	2.09953e-05	-1.59835	-1.1885	2.10155e-05	-1.59842	-1.18882
128976053	chr11:128976053:G:C	1.90292e-05	-1.19804e-10	-1.14792	0.000106411	-1.19804e-10	-1.16384	0.000106573	-1.19804e-10	-1.16367
128976652	chr11:128976652:C:A	6.2637e-06	-1.33777	-0.921358	4.55843e-05	-1.20734	-0.804244	4.54871e-05	-1.20929	-0.805793
128976769	chr11:128976769:T:C	0.000185457	0.475658	0.653269	0.00224125	0.827091	1.05655	0.00220694	0.817476	1.04938
128977225	chr11:128977225:C:T	3.15548e-05	-1.19804e-10	-0.642172	0.00017395	-1.19804e-10	-0.672379	0.000174256	-1.19804e-10	-0.671979
128979066	chr11:128979066:T:A	1.53468e-05	-1.19804e-10	-1.36299	8.72292e-05	-1.19804e-10	-1.36261	8.73451e-05	-1.19804e-10	-1.36264
128979220	chr11:128979220:T:C	3.87628e-06	-1.36966	-1.36936	2.52485e-05	-1.23501	-1.36737	2.5255e-05	-1.23604	-1.36745
128979225	chr11:128979225:A:T	1.60216e-05	-1.19804e-10	-1.31996	9.02202e-05	-1.19804e-10	-1.32889	9.03501e-05	-1.19804e-10	-1.32882
128979553	chr11:128979553:C:T	3.90425e-06	-1.53876	-1.19307	2.14509e-05	-1.53186	-1.23352	2.14847e-05	-1.53141	-1.23376
128979579	chr11:128979579:A:C	2.37757e-05	-1.19804e-10	-0.925234	0.00013168	-1.19804e-10	-0.950774	0.000131889	-1.19804e-10	-0.95055
128979881	chr11:128979881:GTTA:G	4.55294e-05	-1.19804e-10	-0.27554	0.000260623	-1.19804e-10	-0.26807	0.000260867	-1.19804e-10	-0.268497
128979905	chr11:128979905:T:C	8.33041e-06	-0.86147	-1.11252	4.72054e-05	-0.867085	-1.10955	4.71159e-05	-0.869729	-1.11017
128980409	chr11:128980409:A:G	0.000158892	0.558488	0.415836	0.00187865	0.911022	0.796139	0.00185036	0.901246	0.789381
128980464	chr11:128980464:T:C	2.57673e-05	-1.19804e-10	-0.844792	0.000142371	-1.19804e-10	-0.872706	0.000142601	-1.19804e-10	-0.87246
128982277	chr11:128982277:A:C	4.37236e-06	-1.36898	-1.24961	2.58399e-05	-1.34053	-1.2387	2.5868e-05	-1.34076	-1.23874
128982389	chr11:128982389:C:T	4.80422e-06	-1.38829	-1.13611	3.34644e-05	-1.26926	-1.0514	3.34262e-05	-1.27077	-1.0524
128983246	chr11:128983246:G:A	2.60332e-05	-1.19804e-10	-0.834527	0.00015218	-1.19804e-10	-0.806083	0.000152336	-1.19804e-10	-0.806419
128983395	chr11:128983395:C:CA	9.20573e-06	-0.547371	-1.3267	5.18364e-05	-0.560606	-1.32245	5.17863e-05	-0.562741	-1.32264
128983917	chr11:128983917:T:C	1.8674e-05	-1.19804e-10	-1.16677	0.000103918	-1.19804e-10	-1.18754	0.00010407	-1.19804e-10	-1.18745
128984117	chr11:128984117:T:TA	3.57862e-05	-1.19804e-10	-0.516337	0.000211234	-1.19804e-10	-0.478179	0.000211457	-1.19804e-10	-0.478487
128984273	chr11:128984273:G:A	4.08462e-06	-1.53244	-1.15422	2.23463e-05	-1.52523	-1.19925	2.23813e-05	-1.52476	-1.19952
128984370	chr11:128984370:G:C	4.45045e-06	-1.3589	-1.242	2.63185e-05	-1.32993	-1.23095	2.63471e-05	-1.33017	-1.23098
128984376	chr11:128984376:A:G	3.67349e-06	-1.50755	-1.28521	2.13446e-05	-1.4907	-1.27965	2.13704e-05	-1.49086	-1.27964
128984513	chr11:128984513:G:A	0.000114337	0.447973	0.197275	0.00132175	0.799121	0.556442	0.00130255	0.78956	0.550013
128984657	chr11:128984657:A:G	3.90885e-06	-1.5408	-1.18985	2.14697e-05	-1.53391	-1.2306	2.15033e-05	-1.53346	-1.23084
128984880	chr11:128984880:TAAAC:T	0.000124074	0.527493	0.199487	0.00144195	0.884439	0.55817	0.00142077	0.874708	0.551738
128985059	chr11:128985059:T:A	1.37035e-05	-1.47625	-3.62583e-10	7.59421e-05	-1.50117	-3.62583e-10	7.60299e-05	-1.50138	-3.62583e-10
128985432	chr11:128985432:A:C	1.7609e-05	-1.19804e-10	-1.22549	9.77276e-05	-1.19804e-10	-1.24896	9.78865e-05	-1.19804e-10	-1.2487
128986693	chr11:128986693:C:T	1.52592e-05	-1.19804e-10	-1.36872	8.67044e-05	-1.19804e-10	-1.36864	8.68212e-05	-1.19804e-10	-1.36866
128987674	chr11:128987674:G:A	1.5245e-05	-1.19804e-10	-1.36965	8.66224e-05	-1.19804e-10	-1.36959	8.67407e-05	-1.19804e-10	-1.36958
128987987	chr11:128987987:TAAG:T	1.27309e-05	-0.621158	-0.928706	7.18848e-05	-0.634387	-0.921694	7.1712e-05	-0.637347	-0.922502
128989122	chr11:128989122:T:C	0.000265087	0.446993	1.03917	0.00322909	0.787577	1.46123	0.0031785	0.778041	1.45362
128989676	chr11:128989676:C:T	1.30976e-05	-1.52147	-3.62583e-10	7.29555e-05	-1.5413	-3.62583e-10	7.30411e-05	-1.54148	-3.62583e-10
128989721	chr11:128989721:C:T	1.52447e-05	-1.19804e-10	-1.36967	8.66156e-05	-1.19804e-10	-1.36967	8.67336e-05	-1.19804e-10	-1.36967
128989927	chr11:128989927:A:G	4.94045e-05	-0.193856	-3.62583e-10	0.000220917	-0.433358	-3.62583e-10	0.000221397	-0.432552	-3.62583e-10
128990131	chr11:128990131:T:C	2.17438e-05	-1.19804e-10	-1.01457	0.000121158	-1.19804e-10	-1.03405	0.000121355	-1.19804e-10	-1.03378
128990237	chr11:128990237:T:C	1.52672e-05	-1.19804e-10	-1.36819	8.66657e-05	-1.19804e-10	-1.36909	8.67859e-05	-1.19804e-10	-1.36906
128990239	chr11:128990239:G:C	0.000378299	-1.19804e-10	1.84179	0.0029134	-1.19804e-10	2.14593	0.00292048	-1.19804e-10	2.147
128990619	chr11:128990619:A:G	1.60499e-05	-1.19804e-10	-1.3182	9.02881e-05	-1.19804e-10	-1.32814	9.04153e-05	-1.19804e-10	-1.32809
128991027	chr11:128991027:G:A	1.45743e-05	-0.184264	-1.23038	8.15986e-05	-0.207223	-1.22211	8.14738e-05	-0.209647	-1.22258
128991141	chr11:128991141:C:T	1.22306e-05	-0.641071	-0.948888	6.91018e-05	-0.65367	-0.941896	6.8939e-05	-0.656601	-0.942684
128991540	chr11:128991540:A:T	4.32937e-06	-1.50872	-1.11976	2.53687e-05	-1.49115	-1.10648	2.53988e-05	-1.4913	-1.1065
128991670	chr11:128991670:C:T	1.57263e-05	-1.19804e-10	-1.33857	8.86729e-05	-1.19804e-10	-1.34619	8.87968e-05	-1.19804e-10	-1.34616
128991961	chr11:128991961:GTCTCT:G	1.5774e-05	-1.19804e-10	-1.33553	9.02154e-05	-1.19804e-10	-1.32895	9.03322e-05	-1.19804e-10	-1.32901
128992553	chr11:128992553:G:C	1.02216e-05	-0.497984	-1.27141	5.76471e-05	-0.511414	-1.26539	5.7575e-05	-0.513628	-1.26579
128994184	chr11:128994184:C:T	9.10132e-06	-0.725384	-1.1601	5.04639e-05	-0.749243	-1.16064	5.03676e-05	-0.751946	-1.16121
128994211	chr11:128994211:A:G	3.72952e-06	-1.49117	-1.28645	2.16995e-05	-1.47288	-1.28097	2.17255e-05	-1.47305	-1.28097
128994848	chr11:128994848:G:A	3.98916e-06	-1.52341	-1.18691	2.19162e-05	-1.51576	-1.22816	2.19516e-05	-1.51526	-1.22841
128995577	chr11:128995577:G:A	1.54353e-05	-1.19804e-10	-1.35724	8.73546e-05	-1.19804e-10	-1.36117	8.74859e-05	-1.19804e-10	-1.36103
128995581	chr11:128995581:G:A	1.52448e-05	-1.19804e-10	-1.36966	8.66162e-05	-1.19804e-10	-1.36966	8.6734e-05	-1.19804e-10	-1.36966
128995826	chr11:128995826:G:A	1.59295e-05	-1.19804e-10	-1.32573	8.97471e-05	-1.19804e-10	-1.33415	8.9876e-05	-1.19804e-10	-1.33408
128996169	chr11:128996169:G:A	1.49489e-05	-1.38926	-3.62583e-10	8.60115e-05	-1.37667	-3.62583e-10	8.60848e-05	-1.37717	-3.62583e-10
128996295	chr11:128996295:ATTACT:A	1.51943e-05	-0.510295	-0.862686	8.56363e-05	-0.525643	-0.855394	8.54126e-05	-0.52876	-0.856254
128997010	chr11:128997010:C:T	3.52117e-06	-1.52169	-1.31342	1.92771e-05	-1.53429	-1.33794	1.93091e-05	-1.53393	-1.33801
128997174	chr11:128997174:C:T	1.52845e-05	-1.19804e-10	-1.36706	8.68384e-05	-1.19804e-10	-1.3671	8.69548e-05	-1.19804e-10	-1.36712
128997372	chr11:128997372:A:G	1.24074e-05	-1.5756	-3.62583e-10	7.02959e-05	-1.57843	-3.62583e-10	7.03809e-05	-1.57859	-3.62583e-10
128997476	chr11:128997476:T:C	1.52477e-05	-1.19804e-10	-1.36947	8.6677e-05	-1.19804e-10	-1.36896	8.67945e-05	-1.19804e-10	-1.36896
128997501	chr11:128997501:T:C	6.03661e-06	-1.35246	-0.943598	4.32537e-05	-1.22795	-0.836116	4.31663e-05	-1.22985	-0.837594
128997830	chr11:128997830:G:A	3.8433e-06	-1.38272	-1.36485	2.48024e-05	-1.25054	-1.36967	2.48113e-05	-1.25155	-1.36966
128997835	chr11:128997835:A:G	1.53866e-05	-1.3604	-3.62583e-10	8.40461e-05	-1.39978	-3.62583e-10	8.4137e-05	-1.40006	-3.62583e-10
128998195	chr11:128998195:G:A	5.76473e-06	-1.37079	-0.971347	4.13139e-05	-1.24974	-0.860203	4.12328e-05	-1.2516	-0.861676
128998344	chr11:128998344:T:C	5.5266e-06	-1.3866	-0.997727	3.93219e-05	-1.26928	-0.89008	3.92485e-05	-1.27108	-0.89151
128999456	chr11:128999456:G:A	4.76418e-06	-1.57819	-0.954588	2.84046e-05	-1.57723	-0.907369	2.84454e-05	-1.57742	-0.907106
128999480	chr11:128999480:T:G	1.10425e-05	-0.415133	-1.27702	6.21531e-05	-0.430032	-1.27151	6.20708e-05	-0.432331	-1.2719
128999502	chr11:128999502:T:G	1.36025e-05	-0.243677	-1.23997	7.70654e-05	-0.25394	-1.23255	7.6954e-05	-0.256402	-1.2329
128999544	chr11:128999544:C:T	4.20909e-06	-1.28879	-1.36786	2.79673e-05	-1.13117	-1.36894	2.79731e-05	-1.13228	-1.36898
128999621	chr11:128999621:C:G	1.52617e-05	-1.19804e-10	-1.36855	8.66393e-05	-1.19804e-10	-1.36939	8.67577e-05	-1.19804e-10	-1.36939
128999665	chr11:128999665:A:C	9.22547e-06	-0.969578	-0.902352	5.1848e-05	-0.982106	-0.900723	5.17502e-05	-0.984528	-0.901552
128999839	chr11:128999839:C:T	3.89201e-05	-1.19804e-10	-0.432389	0.000230218	-1.19804e-10	-0.39212	0.000230458	-1.19804e-10	-0.39244
129000467	chr11:129000467:A:C	0.000504667	-1.19804e-10	2.13	0.00395956	-1.19804e-10	2.45274	0.00396948	-1.19804e-10	2.45388
129000529	chr11:129000529:C:T	9.56158e-06	-0.540569	-1.29558	6.32477e-05	-0.394378	-1.28971	6.31402e-05	-0.397059	-1.29009
129000988	chr11:129000988:C:T	6.25089e-06	-0.995981	-1.26519	3.51729e-05	-1.00991	-1.26096	3.51497e-05	-1.01153	-1.26136
129001040	chr11:129001040:CTT:C	4.19886e-06	-1.2924	-1.36669	2.78209e-05	-1.13591	-1.36945	2.78274e-05	-1.13702	-1.36947
129001443	chr11:129001443:T:C	1.21448e-05	-1.597	-3.62583e-10	6.91304e-05	-1.59515	-3.62583e-10	6.92218e-05	-1.59519	-3.62583e-10
129001959	chr11:129001959:G:A	2.84122e-05	-1.19804e-10	-0.747079	0.000156707	-1.19804e-10	-0.776768	0.000156963	-1.19804e-10	-0.776499
129002225	chr11:129002225:T:C	8.39085e-06	-0.681622	-1.28514	4.67407e-05	-0.705832	-1.2807	4.66976e-05	-0.707758	-1.28106
129002375	chr11:129002375:T:G	1.60351e-05	-1.19804e-10	-1.31912	9.0216e-05	-1.19804e-10	-1.32894	9.03431e-05	-1.19804e-10	-1.32889
129002663	chr11:129002663:T:C	1.59123e-05	-1.32681	-3.62583e-10	0.00010987	-1.13185	-3.62583e-10	0.000109955	-1.13243	-3.62583e-10
129002934	chr11:129002934:G:A	1.58428e-05	-1.19804e-10	-1.33119	8.93039e-05	-1.19804e-10	-1.3391	8.94316e-05	-1.19804e-10	-1.33903
129003465	chr11:129003465:C:T	1.52844e-05	-1.19804e-10	-1.36707	8.6836e-05	-1.19804e-10	-1.36712	8.69524e-05	-1.19804e-10	-1.36715
129003685	chr11:129003685:A:G	1.86751e-05	-1.19804e-10	-1.16671	0.000103923	-1.19804e-10	-1.18749	0.000104075	-1.19804e-10	-1.1874
129004086	chr11:129004086:T:C	2.14117e-05	-1.19804e-10	-1.02996	0.000119353	-1.19804e-10	-1.04906	0.000119546	-1.19804e-10	-1.0488
129004866	chr11:129004866:T:C	7.57268e-06	-1.09364	-0.97571	4.26583e-05	-1.10329	-0.97463	4.25909e-05	-1.10547	-0.975395
129005143	chr11:129005143:AAACT:A	2.40924e-05	-1.19804e-10	-0.912002	0.000133041	-1.19804e-10	-0.940488	0.000133238	-1.19804e-10	-0.940368
129005555	chr11:129005555:A:T	6.42766e-06	-1.44875	-0.784541	3.74925e-05	-1.43339	-0.773611	3.75261e-05	-1.43358	-0.773892
129006000	chr11:129006000:A:G	6.68627e-06	-0.916016	-1.27783	3.78437e-05	-0.927845	-1.26984	3.78138e-05	-0.92958	-1.27025
129006717	chr11:129006717:T:A	4.1188e-06	-1.57504	-1.10329	2.33628e-05	-1.57465	-1.10535	2.33894e-05	-1.57438	-1.10585
129008104	chr11:129008104:G:A	1.21462e-05	-0.437377	-1.1595	6.88327e-05	-0.448136	-1.15133	6.87398e-05	-0.450418	-1.15176
129008208	chr11:129008208:G:A	1.99291e-05	-1.19804e-10	-1.10172	0.000110845	-1.19804e-10	-1.12301	0.000111007	-1.19804e-10	-1.12292
129008418	chr11:129008418:C:G	1.71625e-05	-0.0293003	-1.22187	9.76064e-05	-0.0423551	-1.20785	9.74497e-05	-0.0449201	-1.20825
129008710	chr11:129008710:A:G	1.57198e-05	-1.19804e-10	-1.33898	8.86411e-05	-1.19804e-10	-1.34655	8.8765e-05	-1.19804e-10	-1.34652
129009225	chr11:129009225:T:G	3.19373e-05	-1.19804e-10	-0.630123	0.000186174	-1.19804e-10	-0.604464	0.000186237	-1.19804e-10	-0.605487
129009301	chr11:129009301:T:A	1.88277e-05	-1.19804e-10	-1.15857	0.000104724	-1.19804e-10	-1.17981	0.000104877	-1.19804e-10	-1.17972
129009311	chr11:129009311:T:C	2.56524e-05	-1.19804e-10	-0.84926	0.000141791	-1.19804e-10	-0.876792	0.000142019	-1.19804e-10	-0.876547
129009335	chr11:129009335:T:C	1.58954e-05	-1.19804e-10	-1.32787	8.94239e-05	-1.19804e-10	-1.33776	8.95527e-05	-1.19804e-10	-1.33768
129009591	chr11:129009591:A:G	9.59404e-06	-0.868266	-0.964491	7.32775e-05	-0.681322	-0.85557	7.30541e-05	-0.684288	-0.857019
129009974	chr11:129009974:G:A	1.32827e-05	-0.282436	-1.225	7.59374e-05	-0.288172	-1.21307	7.58251e-05	-0.29061	-1.21347
129010325	chr11:129010325:T:C	4.17545e-06	-1.39922	-1.26546	2.46411e-05	-1.37184	-1.25489	2.46686e-05	-1.37206	-1.25492
129010348	chr11:129010348:T:C	1.88829e-05	-1.19804e-10	-1.15564	0.0001052	-1.19804e-10	-1.17528	0.000105353	-1.19804e-10	-1.17519
129010995	chr11:129010995:G:C	1.62754e-05	-1.19804e-10	-1.30424	9.26262e-05	-1.19804e-10	-1.30257	9.27612e-05	-1.19804e-10	-1.30248
129011131	chr11:129011131:C:T	1.53768e-05	-1.19804e-10	-1.36104	8.70664e-05	-1.19804e-10	-1.36448	8.71874e-05	-1.19804e-10	-1.36445
129011132	chr11:129011132:G:A	1.53768e-05	-1.19804e-10	-1.36104	8.70664e-05	-1.19804e-10	-1.36448	8.71874e-05	-1.19804e-10	-1.36445
129012127	chr11:129012127:A:C	6.09624e-06	-1.50173	-0.784498	3.54661e-05	-1.48883	-0.773741	3.54991e-05	-1.48898	-0.774021
129012984	chr11:129012984:G:C	3.19986e-06	-1.56144	-1.36935	1.81897e-05	-1.56087	-1.36941	1.82212e-05	-1.56052	-1.3694
129013958	chr11:129013958:C:T	1.57345e-05	-1.19804e-10	-1.33804	8.87135e-05	-1.19804e-10	-1.34573	8.88374e-05	-1.19804e-10	-1.3457
129014062	chr11:129014062:C:T	1.52885e-05	-1.19804e-10	-1.36679	8.68737e-05	-1.19804e-10	-1.36669	8.699e-05	-1.19804e-10	-1.36671
129014644	chr11:129014644:A:G	9.86859e-06	-0.772402	-1.03214	5.83813e-05	-0.756354	-1.0078	5.83059e-05	-0.758384	-1.00842
129014890	chr11:129014890:C:CTCTGTTGCA	3.76676e-05	-1.19804e-10	-0.465098	0.000215538	-1.19804e-10	-0.45801	0.000215746	-1.19804e-10	-0.458406
129014971	chr11:129014971:T:C	1.52632e-05	-1.19804e-10	-1.36845	8.68719e-05	-1.19804e-10	-1.36671	8.69887e-05	-1.19804e-10	-1.36673
129015993	chr11:129015993:A:G	1.58182e-05	-1.19804e-10	-1.33274	9.03066e-05	-1.19804e-10	-1.32794	9.04245e-05	-1.19804e-10	-1.32799
129016386	chr11:129016386:T:C	3.40414e-06	-1.50691	-1.362	1.94414e-05	-1.50143	-1.36232	1.94802e-05	-1.50088	-1.36223
129016834	chr11:129016834:T:C	3.66818e-05	-1.19804e-10	-0.491618	0.000202061	-1.19804e-10	-0.522578	0.000202426	-1.19804e-10	-0.522132
129017269	chr11:129017269:C:T	1.70945e-05	-1.19804e-10	-1.25514	9.89371e-05	-1.19804e-10	-1.23666	9.90606e-05	-1.19804e-10	-1.23678
129017475	chr11:129017475:A:G	1.52689e-05	-1.19804e-10	-1.36808	8.66779e-05	-1.19804e-10	-1.36895	8.67967e-05	-1.19804e-10	-1.36894
129017884	chr11:129017884:T:C	1.52469e-05	-1.19804e-10	-1.36952	8.67026e-05	-1.19804e-10	-1.36866	8.68198e-05	-1.19804e-10	-1.36867
129018275	chr11:129018275:T:C	1.21977e-05	-1.59265	-3.62583e-10	6.89139e-05	-1.59829	-3.62583e-10	6.90102e-05	-1.59825	-3.62583e-10
129019177	chr11:129019177:C:T	2.11314e-05	-1.04314	-3.62583e-10	0.000115285	-1.08374	-3.62583e-10	0.000115395	-1.08414	-3.62583e-10
129019522	chr11:129019522:A:G	8.80121e-06	-0.790044	-1.12897	5.11279e-05	-0.786808	-1.11001	5.107e-05	-0.788792	-1.11052
129019659	chr11:129019659:C:T	7.85669e-05	-0.0150189	0.285071	0.000869677	0.289069	0.647908	0.000857754	0.280523	0.641287
129021751	chr11:129021751:G:A	3.66364e-06	-1.5457	-1.24975	2.13152e-05	-1.53194	-1.23978	2.13414e-05	-1.53206	-1.23979
129023397	chr11:129023397:A:G	3.68217e-06	-1.55436	-1.23604	2.14061e-05	-1.54152	-1.22595	2.14326e-05	-1.54163	-1.22596
129023551	chr11:129023551:C:T	1.52548e-05	-1.19804e-10	-1.369	8.66266e-05	-1.19804e-10	-1.36954	8.67456e-05	-1.19804e-10	-1.36953
129023724	chr11:129023724:T:C	2.82808e-05	-1.19804e-10	-0.751717	0.000163507	-1.19804e-10	-0.73429	0.000163698	-1.19804e-10	-0.734485
129024729	chr11:129024729:T:A	5.12552e-06	-1.20882	-1.25085	2.66036e-05	-1.26424	-1.28586	2.66194e-05	-1.26492	-1.28594
129025311	chr11:129025311:A:C	3.61133e-05	-1.19804e-10	-0.507237	0.00020671	-1.19804e-10	-0.49983	0.000206911	-1.19804e-10	-0.500218
129025535	chr11:129025535:T:C	2.77533e-05	-1.19804e-10	-0.770544	0.000160756	-1.19804e-10	-0.751256	0.000160941	-1.19804e-10	-0.751469
129025816	chr11:129025816:AAT:A	1.4611e-05	-0.318675	-1.09345	8.59221e-05	-0.309984	-1.06772	8.57841e-05	-0.31241	-1.06826
129025842	chr11:129025842:TATC:T	1.20842e-05	-1.602	-3.62583e-10	6.869e-05	-1.60154	-3.62583e-10	6.87822e-05	-1.60156	-3.62583e-10
129025935	chr11:129025935:A:G	1.64593e-05	-1.19804e-10	-1.29301	9.22392e-05	-1.19804e-10	-1.30676	9.23754e-05	-1.19804e-10	-1.30665
129026327	chr11:129026327:G:A	3.86487e-06	-1.45834	-1.28363	2.20438e-05	-1.46622	-1.2719	2.20921e-05	-1.46563	-1.27166
129026333	chr11:129026333:T:C	1.8132e-05	-1.19804e-10	-1.19622	0.000104552	-1.19804e-10	-1.18146	0.000104674	-1.19804e-10	-1.18166
129026353	chr11:129026353:G:C	3.65398e-06	-1.55462	-1.24347	2.124e-05	-1.54176	-1.2335	2.12663e-05	-1.54187	-1.23351
129026718	chr11:129026718:T:C	3.84252e-06	-1.50826	-1.23951	2.24462e-05	-1.49057	-1.22945	2.24731e-05	-1.49073	-1.22946
129026882	chr11:129026882:A:G	1.27896e-05	-1.54526	-3.62583e-10	8.17004e-05	-1.42809	-3.62583e-10	8.17939e-05	-1.4283	-3.62583e-10
129026884	chr11:129026884:A:G	1.27496e-05	-1.5484	-3.62583e-10	8.12484e-05	-1.43363	-3.62583e-10	8.13418e-05	-1.43385	-3.62583e-10
129026956	chr11:129026956:G:A	1.5245e-05	-1.19804e-10	-1.36965	8.66169e-05	-1.19804e-10	-1.36965	8.67347e-05	-1.19804e-10	-1.36965
129026962	chr11:129026962:A:G	6.47074e-06	-1.24135	-0.985255	4.7324e-05	-1.09615	-0.877981	4.7221e-05	-1.09828	-0.87939
129027459	chr11:129027459:C:T	5.17807e-05	-1.19804e-10	-0.146881	0.00030832	-1.19804e-10	-0.100009	0.000308226	-1.19804e-10	-0.101675
129027936	chr11:129027936:T:G	9.2488e-06	-0.578119	-1.29129	5.23622e-05	-0.589945	-1.28302	5.23007e-05	-0.592094	-1.2834
129028144	chr11:129028144:C:T	3.96587e-06	-1.5475	-1.16867	2.17217e-05	-1.54102	-1.21182	2.17548e-05	-1.5406	-1.21207
129028248	chr11:129028248:G:A	7.4493e-06	-1.17837	-0.907408	5.62688e-05	-1.02015	-0.780854	5.61271e-05	-1.02244	-0.782445
129028636	chr11:129028636:G:A	0.000174295	1.06685	-3.62583e-10	0.000990899	1.06747	-3.62583e-10	0.000991456	1.06667	-3.62583e-10
129029188	chr11:129029188:A:G	1.56549e-05	-1.34311	-3.62583e-10	8.50152e-05	-1.38832	-3.62583e-10	8.51109e-05	-1.38855	-3.62583e-10
129029530	chr11:129029530:A:G	8.43591e-06	-0.847946	-1.11345	4.90649e-05	-0.844353	-1.09365	4.90122e-05	-0.846265	-1.09417
129030954	chr11:129030954:G:A	3.26026e-06	-1.5515	-1.36059	1.87937e-05	-1.53907	-1.35856	1.88172e-05	-1.53918	-1.35855
129031016	chr11:129031016:G:A	3.34986e-06	-1.60199	-1.28299	1.95345e-05	-1.5945	-1.26446	1.95528e-05	-1.59446	-1.26494
129031346	chr11:129031346:C:G	5.55048e-06	-1.16169	-1.21832	3.12406e-05	-1.17465	-1.21478	3.1225e-05	-1.17603	-1.21526
129031353	chr11:129031353:G:T	1.5437e-05	-1.19804e-10	-1.35713	8.83312e-05	-1.19804e-10	-1.35005	8.84449e-05	-1.19804e-10	-1.35013
129031393	chr11:129031393:C:A	0.000599175	-1.19804e-10	2.30166	0.00470536	-1.19804e-10	2.62531	0.00471712	-1.19804e-10	2.62645
129031723	chr11:129031723:C:A	6.3477e-06	-1.37922	-0.866585	4.29335e-05	-1.2254	-0.846089	4.29394e-05	-1.22477	-0.847947
129031798	chr11:129031798:G:A	0.000117094	0.669079	-3.62583e-10	0.000766384	0.810538	-3.62583e-10	0.000768018	0.811306	-3.62583e-10
129031981	chr11:129031981:C:T	1.55201e-05	-1.19804e-10	-1.35176	8.81761e-05	-1.19804e-10	-1.35181	8.8291e-05	-1.19804e-10	-1.35187
129032274	chr11:129032274:G:A	3.3522e-06	-1.54075	-1.34353	1.93755e-05	-1.52696	-1.34018	1.93995e-05	-1.52709	-1.34017
129032301	chr11:129032301:G:A	1.76143e-05	-1.19804e-10	-1.22519	9.8337e-05	-1.19804e-10	-1.24275	9.84785e-05	-1.19804e-10	-1.24267
129032416	chr11:129032416:CA:C	3.69729e-05	-1.19804e-10	-0.483714	0.000218548	-1.19804e-10	-0.444141	0.000218776	-1.19804e-10	-0.444457
129032502	chr11:129032502:CTCTT:C	2.19627e-05	-1.19804e-10	-1.00455	0.000122118	-1.19804e-10	-1.02616	0.000122306	-1.19804e-10	-1.02598
129033293	chr11:129033293:G:A	3.45247e-06	-1.5203	-1.33451	1.9888e-05	-1.51552	-1.32551	1.99284e-05	-1.51502	-1.32534
129033608	chr11:129033608:G:A	0.000115568	0.439798	0.216163	0.00133073	0.782583	0.579757	0.00131136	0.773049	0.573265
129033911	chr11:129033911:T:C	0.000116807	0.460712	0.205912	0.00134565	0.805369	0.568114	0.00132602	0.795787	0.561641
129034201	chr11:129034201:T:A	3.40231e-06	-1.53087	-1.33857	1.95832e-05	-1.52643	-1.33004	1.96222e-05	-1.52596	-1.32989
129034280	chr11:129034280:C:T	1.35825e-05	-0.364211	-1.1209	7.96725e-05	-0.357039	-1.09618	7.95498e-05	-0.359426	-1.0967
129034348	chr11:129034348:T:C	1.73992e-05	-1.19804e-10	-1.23747	9.99484e-05	-1.19804e-10	-1.22649	0.000100073	-1.19804e-10	-1.22661
129034672	chr11:129034672:G:A	1.52785e-05	-1.19804e-10	-1.36745	8.68066e-05	-1.19804e-10	-1.36746	8.69231e-05	-1.19804e-10	-1.36748
129034871	chr11:129034871:A:G	1.80502e-05	-1.20074	-3.62583e-10	0.000106736	-1.16079	-3.62583e-10	0.000106798	-1.16157	-3.62583e-10
129035521	chr11:129035521:G:A	2.43901e-05	-1.19804e-10	-0.899723	0.000138489	-1.19804e-10	-0.900357	0.000138739	-1.19804e-10	-0.899913
129036493	chr11:129036493:T:C	1.54036e-05	-1.19804e-10	-1.3593	8.75106e-05	-1.19804e-10	-1.35939	8.76259e-05	-1.19804e-10	-1.35943
129036658	chr11:129036658:A:G	1.88603e-05	-1.19804e-10	-1.15684	0.000104896	-1.19804e-10	-1.17818	0.000105049	-1.19804e-10	-1.17808
129037592	chr11:129037592:G:A	1.55593e-05	-1.19804e-10	-1.34924	8.83858e-05	-1.19804e-10	-1.34943	8.85006e-05	-1.19804e-10	-1.3495
129037806	chr11:129037806:G:A	0.000151542	0.359986	0.566982	0.00179083	0.70155	0.957737	0.00176411	0.692185	0.950707
129037914	chr11:129037914:A:G	1.5359e-05	-1.19804e-10	-1.36219	8.70896e-05	-1.19804e-10	-1.36421	8.72147e-05	-1.19804e-10	-1.36413
129037995	chr11:129037995:G:A	8.67189e-06	-0.697438	-1.23637	4.88133e-05	-0.714493	-1.22865	4.87627e-05	-0.71643	-1.22911
129038108	chr11:129038108:C:T	1.00487e-05	-0.677854	-1.10861	5.67545e-05	-0.69542	-1.09699	5.66839e-05	-0.69738	-1.09764
129038451	chr11:129038451:A:C	1.05659e-05	-0.614955	-1.12131	5.99492e-05	-0.626788	-1.11086	5.98754e-05	-0.628895	-1.11135
129038969	chr11:129038969:T:C	1.62163e-05	-1.19804e-10	-1.30788	9.15201e-05	-1.19804e-10	-1.31459	9.16672e-05	-1.19804e-10	-1.31434
129039115	chr11:129039115:C:T	1.57481e-05	-1.19804e-10	-1.33718	8.95861e-05	-1.19804e-10	-1.33595	8.97142e-05	-1.19804e-10	-1.33588
129039155	chr11:129039155:G:A	1.50492e-05	-1.38257	-3.62583e-10	8.24663e-05	-1.41876	-3.62583e-10	8.25566e-05	-1.41902	-3.62583e-10
129039329	chr11:129039329:T:C	5.286e-06	-1.18386	-1.24498	2.97078e-05	-1.1977	-1.24204	2.96953e-05	-1.19904	-1.24247
129039792	chr11:129039792:T:C	1.52619e-05	-1.19804e-10	-1.36854	8.68599e-05	-1.19804e-10	-1.36685	8.69767e-05	-1.19804e-10	-1.36687
129039928	chr11:129039928:C:T	1.52824e-05	-1.19804e-10	-1.3672	8.68297e-05	-1.19804e-10	-1.3672	8.69461e-05	-1.19804e-10	-1.36722
129040102	chr11:129040102:C:T	1.54504e-05	-1.19804e-10	-1.35626	8.73584e-05	-1.19804e-10	-1.36113	8.74792e-05	-1.19804e-10	-1.36111
129040465	chr11:129040465:T:C	3.35131e-06	-1.54637	-1.33818	1.9283e-05	-1.54236	-1.32956	1.93204e-05	-1.54195	-1.3294
129040503	chr11:129040503:C:T	1.79526e-05	-1.19804e-10	-1.20616	0.0001001	-1.19804e-10	-1.22498	0.000100244	-1.19804e-10	-1.2249
129041538	chr11:129041538:A:C	0.000118756	0.458968	0.224201	0.00137007	0.803345	0.588123	0.00135005	0.793768	0.581619
129041689	chr11:129041689:C:T	1.66243e-05	-1.19804e-10	-1.28303	9.51944e-05	-1.19804e-10	-1.27523	9.53144e-05	-1.19804e-10	-1.27533
129043057	chr11:129043057:T:G	1.71036e-05	-1.03172	-0.222893	0.000132504	-0.927372	-0.0171609	0.000132146	-0.929605	-0.0189973
129043161	chr11:129043161:A:G	5.19319e-05	-1.19804e-10	-0.143966	0.000308884	-1.19804e-10	-0.0981796	0.000308791	-1.19804e-10	-0.0998417
129043370	chr11:129043370:TTTC:T	3.12535e-05	-0.651767	-3.62583e-10	0.000177396	-0.652761	-3.62583e-10	0.000177214	-0.655147	-3.62583e-10
129043407	chr11:129043407:A:G	4.67214e-05	0.215515	-0.465212	0.00046188	0.538242	-0.234082	0.000457857	0.531516	-0.237465
129043580	chr11:129043580:T:G	1.10378e-05	-0.68588	-1.00669	6.28962e-05	-0.695236	-0.994424	6.28184e-05	-0.69726	-0.995
129043748	chr11:129043748:C:T	3.42479e-06	-1.5225	-1.34036	1.97177e-05	-1.51765	-1.33198	1.97574e-05	-1.51715	-1.33183
129044184	chr11:129044184:G:A	1.65032e-05	-1.19804e-10	-1.29034	9.27007e-05	-1.19804e-10	-1.30177	9.28642e-05	-1.19804e-10	-1.30137
129044385	chr11:129044385:T:C	0.000126881	0.606115	0.143236	0.00147798	0.96907	0.498213	0.00145612	0.959164	0.49186
129044738	chr11:129044738:C:T	6.01735e-06	-1.29335	-1.0059	4.38449e-05	-1.15363	-0.896856	4.37506e-05	-1.15572	-0.898285
129044839	chr11:129044839:G:A	3.30152e-06	-1.54024	-1.35927	1.87678e-05	-1.53946	-1.35954	1.88035e-05	-1.53903	-1.35943
129045039	chr11:129045039:C:T	6.47474e-06	-1.24609	-0.979901	4.74048e-05	-1.09816	-0.874264	4.72967e-05	-1.10037	-0.875699
129045078	chr11:129045078:C:T	3.44059e-06	-1.51865	-1.33961	1.98123e-05	-1.51372	-1.33113	1.98524e-05	-1.51321	-1.33097
129045156	chr11:129045156:G:T	4.04803e-05	-0.249429	-0.143655	0.000364163	-0.00780062	0.0742562	0.00036131	-0.0135319	0.0707601
129045546	chr11:129045546:CTAACTT:C	2.1106e-05	-1.19804e-10	-1.04434	0.000117326	-1.19804e-10	-1.06619	0.000117508	-1.19804e-10	-1.066
129045574	chr11:129045574:C:T	5.94174e-06	-1.31263	-0.999271	4.32142e-05	-1.17607	-0.888906	4.31232e-05	-1.1781	-0.890347
129045587	chr11:129045587:A:G	5.90579e-06	-1.32363	-0.99434	4.28807e-05	-1.1894	-0.883321	4.27914e-05	-1.1914	-0.88477
129045861	chr11:129045861:C:T	5.9806e-06	-1.27101	-1.03437	4.35852e-05	-1.12699	-0.929444	4.3491e-05	-1.12913	-0.930822
129046209	chr11:129046209:T:C	2.25795e-05	-1.19804e-10	-0.976854	0.000124399	-1.19804e-10	-1.00766	0.000124596	-1.19804e-10	-1.00743
129046771	chr11:129046771:T:G	0.000130677	0.480772	0.298056	0.00151992	0.825905	0.669364	0.00149744	0.816281	0.662727
129046818	chr11:129046818:C:T	9.97728e-06	-0.650248	-1.14334	5.60999e-05	-0.670143	-1.13387	5.60316e-05	-0.672128	-1.13446
129046862	chr11:129046862:C:T	1.26718e-05	-0.461109	-1.09341	7.16299e-05	-0.477876	-1.08176	7.15363e-05	-0.480053	-1.08225
129047556	chr11:129047556:C:T	2.03247e-05	-1.19804e-10	-1.08206	0.000113107	-1.19804e-10	-1.10281	0.000113283	-1.19804e-10	-1.10262
129047743	chr11:129047743:G:A	2.00976e-05	-1.19804e-10	-1.0933	0.000111454	-1.19804e-10	-1.11754	0.000111618	-1.19804e-10	-1.11743
129048344	chr11:129048344:A:C	7.49773e-06	-1.19299	-0.88631	5.60795e-05	-1.03506	-0.769317	5.59359e-05	-1.0374	-0.770897
129048444	chr11:129048444:T:C	1.99212e-05	-1.19804e-10	-1.10211	0.000109671	-1.19804e-10	-1.13366	0.000109843	-1.19804e-10	-1.13346
129048554	chr11:129048554:A:C	1.53735e-05	-1.19804e-10	-1.36126	8.73416e-05	-1.19804e-10	-1.36132	8.7457e-05	-1.19804e-10	-1.36136
129048592	chr11:129048592:A:C	0.000133766	0.639385	0.162805	0.0015609	1.00288	0.518989	0.00153767	0.992909	0.512605
129048736	chr11:129048736:A:C	0.000109984	0.439254	0.167186	0.00125633	0.78091	0.523894	0.00123816	0.771375	0.517502
129049904	chr11:129049904:T:C	1.87316e-05	-1.19804e-10	-1.16369	0.000108528	-1.19804e-10	-1.14413	0.000108652	-1.19804e-10	-1.14436
129050299	chr11:129050299:C:T	3.27648e-06	-1.59101	-1.31612	1.924e-05	-1.58678	-1.28738	1.92652e-05	-1.58699	-1.28722
129050437	chr11:129050437:C:T	0.00016835	0.352815	0.67933	0.00266223	0.852127	1.20365	0.00262831	0.842808	1.19878
129050732	chr11:129050732:C:T	3.20188e-06	-1.5781	-1.35206	1.86246e-05	-1.57204	-1.33462	1.86464e-05	-1.57234	-1.33452
129051248	chr11:129051248:C:T	2.94316e-05	-0.0256972	-0.686132	0.000261619	0.240493	-0.50475	0.000259619	0.234321	-0.507612
129051271	chr11:129051271:C:T	8.30532e-06	-0.937324	-1.03968	4.68357e-05	-0.954214	-1.03029	4.6798e-05	-0.955851	-1.03082
129053262	chr11:129053262:A:G	3.25328e-06	-1.59908	-1.31516	1.84149e-05	-1.59612	-1.32187	1.84468e-05	-1.59604	-1.32158
129054058	chr11:129054058:CTT:C	1.84304e-05	-1.19804e-10	-1.1799	0.000101375	-1.19804e-10	-1.21232	0.000101545	-1.19804e-10	-1.21201
129054865	chr11:129054865:T:G	3.86498e-06	-1.54476	-1.19718	2.19323e-05	-1.5434	-1.19979	2.19622e-05	-1.54298	-1.20021
129054955	chr11:129054955:G:A	5.78037e-06	-1.29522	-1.04422	4.29658e-05	-1.15433	-0.916413	4.28254e-05	-1.1571	-0.918274
129055067	chr11:129055067:T:C	6.56769e-06	-1.18235	-1.02939	4.86899e-05	-1.02256	-0.92312	4.8577e-05	-1.02486	-0.924493
129055177	chr11:129055177:G:A	1.52489e-05	-1.19804e-10	-1.36939	8.66399e-05	-1.19804e-10	-1.36939	8.67586e-05	-1.19804e-10	-1.36938
129055178	chr11:129055178:A:C	5.58537e-05	-0.0711634	-3.62583e-10	0.000329019	-0.035032	-3.62583e-10	0.000329021	-0.0363847	-3.62583e-10
129055475	chr11:129055475:C:T	3.39549e-06	-1.52927	-1.34218	1.92639e-05	-1.52533	-1.34758	1.92968e-05	-1.52486	-1.34771
129055566	chr11:129055566:T:C	7.09454e-05	-0.255127	0.423139	0.000762697	0.0185044	0.78721	0.000752675	0.0105936	0.780532
129055619	chr11:129055619:G:T	1.52477e-05	-1.19804e-10	-1.36947	8.66367e-05	-1.19804e-10	-1.36942	8.67541e-05	-1.19804e-10	-1.36943
129055693	chr11:129055693:T:C	2.05263e-05	-1.19804e-10	-1.07219	0.000112805	-1.19804e-10	-1.10549	0.000112982	-1.19804e-10	-1.10528
129055857	chr11:129055857:A:G	5.96331e-06	-1.12884	-1.17943	4.35131e-05	-0.957382	-1.1007	4.34251e-05	-0.959814	-1.10166
129056176	chr11:129056176:G:A	3.79077e-06	-1.54101	-1.22032	2.08955e-05	-1.53417	-1.25744	2.09288e-05	-1.53373	-1.25766
129056403	chr11:129056403:C:T	2.51764e-05	-0.867991	-3.62583e-10	0.000141863	-0.876285	-3.62583e-10	0.000141992	-0.876735	-3.62583e-10
129056898	chr11:129056898:C:T	1.5727e-05	-1.19804e-10	-1.33852	8.86764e-05	-1.19804e-10	-1.34615	8.88003e-05	-1.19804e-10	-1.34612
129057018	chr11:129057018:C:T	4.92323e-06	-1.48292	-1.01701	2.91161e-05	-1.46275	-0.997102	2.91494e-05	-1.46293	-0.997149
129057237	chr11:129057237:T:C	1.84718e-05	-1.19804e-10	-1.17765	0.000106497	-1.19804e-10	-1.16303	0.000106621	-1.19804e-10	-1.16323
129057283	chr11:129057283:C:T	7.80514e-05	-0.0647446	0.328214	0.000857773	0.2281	0.695094	0.000846062	0.219691	0.688394
129057312	chr11:129057312:T:C	2.37128e-05	-1.19804e-10	-0.927883	0.000131981	-1.19804e-10	-0.948486	0.000132199	-1.19804e-10	-0.948198
129057520	chr11:129057520:A:T	7.1425e-05	-0.099436	0.274185	0.000777878	0.19015	0.635273	0.0007674	0.181829	0.628672
129057542	chr11:129057542:A:T	2.01076e-05	-1.19804e-10	-1.0928	0.000111508	-1.19804e-10	-1.11705	0.000111672	-1.19804e-10	-1.11694
129057718	chr11:129057718:A:T	1.5596e-05	-1.19804e-10	-1.34688	8.91625e-05	-1.19804e-10	-1.34069	8.9279e-05	-1.19804e-10	-1.34074
129057788	chr11:129057788:T:C	1.83435e-05	-1.19804e-10	-1.18462	0.000106184	-1.19804e-10	-1.16597	0.000106306	-1.19804e-10	-1.16618
129058061	chr11:129058061:A:G	7.57955e-06	-0.953333	-1.11511	5.9394e-05	-0.742053	-1.0049	5.92321e-05	-0.744939	-1.0061
129058389	chr11:129058389:T:A	4.97994e-05	-0.193766	0.00787088	0.000493804	0.0773161	0.293677	0.000487927	0.0693179	0.28834
129058797	chr11:129058797:A:C	3.36126e-06	-1.5293	-1.35229	1.91096e-05	-1.52449	-1.35646	1.91429e-05	-1.52402	-1.35656
129058805	chr11:129058805:A:T	1.52535e-05	-1.19804e-10	-1.36909	8.66235e-05	-1.19804e-10	-1.36958	8.67423e-05	-1.19804e-10	-1.36957
129059024	chr11:129059024:C:T	1.54893e-05	-1.19804e-10	-1.35375	8.84626e-05	-1.19804e-10	-1.34857	8.85772e-05	-1.19804e-10	-1.34863
129059145	chr11:129059145:T:C	1.5281e-05	-1.19804e-10	-1.36729	8.68221e-05	-1.19804e-10	-1.36729	8.69385e-05	-1.19804e-10	-1.36731
129059217	chr11:129059217:T:C	1.54686e-05	-1.19804e-10	-1.35508	8.83325e-05	-1.19804e-10	-1.35004	8.84471e-05	-1.19804e-10	-1.3501
129059271	chr11:129059271:T:A	3.21479e-06	-1.59289	-1.33325	1.89661e-05	-1.54868	-1.33981	1.9e-05	-1.54844	-1.33962
129059592	chr11:129059592:C:T	5.44327e-05	-0.0969341	-3.62583e-10	0.000340338	-0.0012082	-3.62583e-10	0.000341047	-0.000488545	-3.62583e-10
129059686	chr11:129059686:G:A	3.307e-06	-1.53814	-1.35972	1.88173e-05	-1.53357	-1.3628	1.885e-05	-1.53312	-1.36287
129059786	chr11:129059786:C:T	6.78474e-05	-0.0907054	0.214067	0.000734922	0.199559	0.569059	0.000725086	0.191214	0.562568
129060150	chr11:129060150:T:C	3.37576e-06	-1.55036	-1.32692	1.91266e-05	-1.54638	-1.33369	1.91572e-05	-1.54598	-1.33385
129060560	chr11:129060560:C:G	3.42728e-06	-1.55317	-1.30896	1.93882e-05	-1.54882	-1.31767	1.94185e-05	-1.54842	-1.31786
129060882	chr11:129060882:G:C	4.73504e-05	-0.236324	-3.62583e-10	0.000260369	-0.269045	-3.62583e-10	0.000260548	-0.269721	-3.62583e-10
129061538	chr11:129061538:A:T	4.11915e-06	-1.39803	-1.28022	2.7473e-05	-1.27795	-1.23999	2.74697e-05	-1.27892	-1.24051
129062674	chr11:129062674:A:T	4.88467e-05	-0.183583	-0.0216299	0.000483437	0.0887422	0.261032	0.000477696	0.0807169	0.255751
129062777	chr11:129062777:A:G	3.45734e-06	-1.5488	-1.3046	1.95532e-05	-1.5443	-1.31371	1.95839e-05	-1.54389	-1.31391
129063296	chr11:129063296:T:C	4.54181e-06	-1.30414	-1.27643	2.72694e-05	-1.26435	-1.26103	2.72969e-05	-1.26462	-1.26111
129063538	chr11:129063538:T:C	1.82269e-05	-1.19804e-10	-1.191	0.000105455	-1.19804e-10	-1.17286	0.000105576	-1.19804e-10	-1.17307
129063634	chr11:129063634:T:TG	1.52779e-05	-1.19804e-10	-1.36749	8.699e-05	-1.19804e-10	-1.36535	8.71059e-05	-1.19804e-10	-1.36538
129064350	chr11:129064350:T:C	1.94957e-05	-1.19804e-10	-1.12371	0.000107636	-1.19804e-10	-1.15239	0.000107803	-1.19804e-10	-1.1522
129065123	chr11:129065123:A:G	3.91135e-06	-1.55858	-1.17143	2.27778e-05	-1.5462	-1.15916	2.28061e-05	-1.54631	-1.15917
129065133	chr11:129065133:T:C	3.42047e-06	-1.58939	-1.27473	2.02233e-05	-1.58469	-1.23962	2.02505e-05	-1.58492	-1.23941
129065187	chr11:129065187:ACT:A	1.4541e-05	-1.41693	-3.62583e-10	8.15279e-05	-1.4302	-3.62583e-10	8.1622e-05	-1.43041	-3.62583e-10
129065736	chr11:129065736:G:C	1.31267e-05	-1.51925	-3.62583e-10	7.41766e-05	-1.5247	-3.62583e-10	7.42872e-05	-1.52457	-3.62583e-10
129065783	chr11:129065783:G:A	6.60281e-06	-1.11188	-1.09452	3.70917e-05	-1.13022	-1.08753	3.70664e-05	-1.13162	-1.08818
129066174	chr11:129066174:G:A	8.24011e-05	-0.0470737	0.364773	0.000910049	0.247248	0.735104	0.000897534	0.2388	0.728344
129066202	chr11:129066202:A:G	8.34554e-06	-1.24728	-0.724891	6.7767e-05	-1.09442	-0.520649	6.75524e-05	-1.09704	-0.52256
129066369	chr11:129066369:C:T	6.7304e-06	-1.10072	-1.08654	3.78041e-05	-1.11931	-1.07941	3.77773e-05	-1.12073	-1.08007
129066400	chr11:129066400:C:T	1.22185e-05	-1.59095	-3.62583e-10	6.95711e-05	-1.5888	-3.62583e-10	6.96622e-05	-1.58885	-3.62583e-10
129066533	chr11:129066533:T:C	1.39956e-05	-1.45516	-3.62583e-10	8.05858e-05	-1.44182	-3.62583e-10	8.0679e-05	-1.44203	-3.62583e-10
129066653	chr11:129066653:T:C	2.02588e-05	-1.19804e-10	-1.08531	0.000111491	-1.19804e-10	-1.1172	0.000111668	-1.19804e-10	-1.11698
129066968	chr11:129066968:T:C	5.09688e-05	-0.0707711	-0.0919136	0.000504912	0.209901	0.183336	0.000498841	0.201598	0.178183
129067141	chr11:129067141:T:G	2.12071e-05	-1.19804e-10	-1.03956	0.000116439	-1.19804e-10	-1.07378	0.000116625	-1.19804e-10	-1.07354
129067796	chr11:129067796:G:A	8.43746e-05	-0.0471686	0.388536	0.000934102	0.247156	0.761283	0.00092122	0.238707	0.754485
129068289	chr11:129068289:C:T	1.48589e-05	-1.19797	-0.197329	6.94463e-05	-1.23097	-0.359619	6.94065e-05	-1.2322	-0.360325
129068355	chr11:129068355:T:C	1.94711e-05	-1.19804e-10	-1.12496	0.000107408	-1.19804e-10	-1.15451	0.000107576	-1.19804e-10	-1.15431
129068514	chr11:129068514:C:T	3.19256e-06	-1.59902	-1.33405	1.86332e-05	-1.56566	-1.34054	1.86658e-05	-1.56546	-1.34036
129068991	chr11:129068991:A:G	1.59524e-05	-1.19804e-10	-1.32429	9.17955e-05	-1.19804e-10	-1.31158	9.19087e-05	-1.19804e-10	-1.31171
129069755	chr11:129069755:CAT:C	5.92899e-06	-1.03895	-1.2751	3.98217e-05	-0.83215	-1.31458	3.98352e-05	-0.833557	-1.3142
129070785	chr11:129070785:T:C	1.57463e-05	-1.19804e-10	-1.33729	8.87708e-05	-1.19804e-10	-1.34509	8.88949e-05	-1.19804e-10	-1.34505
129071129	chr11:129071129:G:A	1.56165e-05	-1.19804e-10	-1.34557	8.92945e-05	-1.19804e-10	-1.33921	8.94111e-05	-1.19804e-10	-1.33926
129071296	chr11:129071296:G:GA	1.52631e-05	-1.19804e-10	-1.36846	8.68715e-05	-1.19804e-10	-1.36672	8.69882e-05	-1.19804e-10	-1.36673
129071523	chr11:129071523:C:T	6.65726e-05	-0.074373	0.178767	0.000720952	0.218542	0.530884	0.00071132	0.210157	0.524458
129071815	chr11:129071815:G:A	6.4645e-05	-0.0984352	0.173447	0.000697141	0.191507	0.524335	0.000687878	0.183183	0.51792
129071998	chr11:129071998:A:C	6.04139e-06	-1.54473	-0.750531	3.50639e-05	-1.53528	-0.738699	3.50973e-05	-1.53539	-0.738991
129072069	chr11:129072069:T:C	3.74668e-06	-1.42801	-1.34501	2.36044e-05	-1.30704	-1.36267	2.36181e-05	-1.30797	-1.36253
129072387	chr11:129072387:T:C	5.72062e-05	-0.17513	0.127894	0.000609852	0.108409	0.473662	0.000601922	0.100283	0.467337
129072458	chr11:129072458:C:T	5.87138e-06	-1.17123	-1.15258	4.27732e-05	-1.00571	-1.06953	4.2685e-05	-1.00811	-1.07055
129072647	chr11:129072647:G:A	1.5262e-05	-1.19804e-10	-1.36853	8.6861e-05	-1.19804e-10	-1.36684	8.69779e-05	-1.19804e-10	-1.36685
129072679	chr11:129072679:G:T	1.88747e-05	-1.15608	-3.62583e-10	0.000107253	-1.15595	-3.62583e-10	0.000107368	-1.15625	-3.62583e-10
129072790	chr11:129072790:A:G	1.53059e-05	-1.19804e-10	-1.36566	8.72067e-05	-1.19804e-10	-1.36287	8.73222e-05	-1.19804e-10	-1.3629
129072900	chr11:129072900:C:T	3.32249e-05	-1.19804e-10	-0.590598	0.000183311	-1.19804e-10	-0.619964	0.000183637	-1.19804e-10	-0.619547
129073384	chr11:129073384:G:T	4.77458e-05	-0.228007	-3.62583e-10	0.00021385	-0.465872	-3.62583e-10	0.000214311	-0.465077	-3.62583e-10
129073414	chr11:129073414:A:G	0.000184599	-1.19804e-10	1.12429	0.00119969	-1.19804e-10	1.25867	0.00120012	-1.19804e-10	1.25767
129073440	chr11:129073440:G:A	1.5727e-05	-1.19804e-10	-1.33852	8.86764e-05	-1.19804e-10	-1.34615	8.88003e-05	-1.19804e-10	-1.34612
129073661	chr11:129073661:C:A	1.32312e-05	-1.51132	-3.62583e-10	7.29457e-05	-1.54143	-3.62583e-10	7.30301e-05	-1.54164	-3.62583e-10
129073845	chr11:129073845:G:A	3.15239e-06	-1.57615	-1.36959	1.81099e-05	-1.56595	-1.36874	1.81331e-05	-1.56602	-1.36875
129073855	chr11:129073855:C:T	1.59628e-05	-1.19804e-10	-1.32364	8.98472e-05	-1.19804e-10	-1.33304	8.99736e-05	-1.19804e-10	-1.33299
129073968	chr11:129073968:C:A	6.86784e-06	-1.09722	-1.06982	3.86287e-05	-1.11513	-1.06202	3.86002e-05	-1.11655	-1.0627
129074316	chr11:129074316:T:C	1.58586e-05	-1.19804e-10	-1.33019	9.02008e-05	-1.19804e-10	-1.32911	9.03293e-05	-1.19804e-10	-1.32905
129074344	chr11:129074344:A:G	1.57844e-05	-1.19804e-10	-1.33488	8.97401e-05	-1.19804e-10	-1.33423	8.9868e-05	-1.19804e-10	-1.33417
129074390	chr11:129074390:T:C	2.00764e-05	-1.19804e-10	-1.09435	0.000111343	-1.19804e-10	-1.11853	0.000111507	-1.19804e-10	-1.11842
129074535	chr11:129074535:C:T	7.20734e-06	-1.09287	-1.02593	4.05767e-05	-1.11115	-1.01681	4.05445e-05	-1.11257	-1.01753
129074683	chr11:129074683:C:CG	3.62871e-06	-1.43684	-1.36819	2.12736e-05	-1.40756	-1.36612	2.12979e-05	-1.40777	-1.36613
129074948	chr11:129074948:C:T	7.78315e-05	0.0493742	0.211273	0.000857129	0.357352	0.565091	0.000845372	0.348649	0.558621
129074979	chr11:129074979:C:G	7.24526e-06	-1.01679	-1.09676	4.06976e-05	-1.03615	-1.08883	4.06643e-05	-1.03768	-1.08948
129075614	chr11:129075614:TAAGAA:T	7.69893e-06	-1.06255	-0.990268	4.33262e-05	-1.08046	-0.981924	4.32884e-05	-1.08194	-0.982686
129076174	chr11:129076174:C:T	4.94478e-06	-1.54808	-0.947485	2.86247e-05	-1.53893	-0.937942	2.86535e-05	-1.53905	-0.938183
129076264	chr11:129076264:CAT:C	3.27328e-06	-1.58053	-1.32757	1.88323e-05	-1.57223	-1.32334	1.88566e-05	-1.57231	-1.32333
129076938	chr11:129076938:C:A	3.38721e-06	-1.54372	-1.33017	1.91955e-05	-1.54081	-1.33566	1.92266e-05	-1.54039	-1.33582
129076992	chr11:129076992:C:T	6.11147e-06	-1.23542	-1.04831	4.52351e-05	-1.08695	-0.932321	4.50868e-05	-1.08991	-0.934007
129078067	chr11:129078067:T:C	4.19202e-05	-0.35813	-3.62583e-10	0.000189421	-0.587176	-3.62583e-10	0.00018982	-0.586431	-3.62583e-10
129078211	chr11:129078211:T:A	4.13664e-06	-1.3816	-1.29241	2.59313e-05	-1.24925	-1.32645	2.59493e-05	-1.25026	-1.3261
129078399	chr11:129078399:T:C	6.38064e-05	-1.19804e-10	0.0619554	0.000380692	-1.19804e-10	0.110845	0.000380486	-1.19804e-10	0.108941
129078608	chr11:129078608:T:G	2.82816e-05	-1.19804e-10	-0.751686	0.000156715	-1.19804e-10	-0.77672	0.000156989	-1.19804e-10	-0.776332
129078773	chr11:129078773:G:A	3.49778e-06	-1.48045	-1.36132	2.04764e-05	-1.45543	-1.35644	2.05001e-05	-1.45561	-1.35647
129079128	chr11:129079128:C:T	1.78978e-05	-1.19804e-10	-1.20922	0.000103074	-1.19804e-10	-1.1957	0.000103195	-1.19804e-10	-1.19589
129079923	chr11:129079923:AGG:A	1.5348e-05	-1.19804e-10	-1.36291	8.71979e-05	-1.19804e-10	-1.36297	8.73136e-05	-1.19804e-10	-1.363
129079927	chr11:129079927:A:ATATTC	1.53793e-05	-1.19804e-10	-1.36087	8.73748e-05	-1.19804e-10	-1.36094	8.74902e-05	-1.19804e-10	-1.36098
129080010	chr11:129080010:G:A	2.3439e-05	-1.19804e-10	-0.939499	0.000135573	-1.19804e-10	-0.921632	0.000135655	-1.19804e-10	-0.922394
129080216	chr11:129080216:T:A	0.00010131	0.124786	0.399497	0.00114986	0.442613	0.773636	0.00113349	0.433729	0.766817
129080231	chr11:129080231:C:A	1.58801e-05	-1.19804e-10	-1.32883	8.94231e-05	-1.19804e-10	-1.33777	8.95486e-05	-1.19804e-10	-1.33773
129080493	chr11:129080493:C:A	1.58805e-05	-1.19804e-10	-1.32881	8.94249e-05	-1.19804e-10	-1.33775	8.95505e-05	-1.19804e-10	-1.33771
129080513	chr11:129080513:C:T	1.53236e-05	-1.19804e-10	-1.3645	8.70591e-05	-1.19804e-10	-1.36456	8.71814e-05	-1.19804e-10	-1.36452
129081022	chr11:129081022:C:T	1.93157e-05	-1.19804e-10	-1.13298	0.000107266	-1.19804e-10	-1.15584	0.000107423	-1.19804e-10	-1.15573
129081031	chr11:129081031:T:C	6.85168e-06	-1.50949	-0.659917	4.05689e-05	-1.49531	-0.632839	4.05934e-05	-1.49587	-0.633033
129081527	chr11:129081527:C:T	4.74222e-06	-1.24342	-1.29397	3.07622e-05	-1.07649	-1.32837	3.07782e-05	-1.07766	-1.32804
129081620	chr11:129081620:C:A	1.58994e-05	-1.19804e-10	-1.32762	8.95191e-05	-1.19804e-10	-1.33669	8.96448e-05	-1.19804e-10	-1.33665
129081813	chr11:129081813:C:T	1.5653e-05	-1.19804e-10	-1.34324	8.869e-05	-1.19804e-10	-1.346	8.8832e-05	-1.19804e-10	-1.34576
129081856	chr11:129081856:A:C	3.50676e-06	-1.4777	-1.3615	2.05232e-05	-1.45283	-1.35676	2.0547e-05	-1.453	-1.35679
129082093	chr11:129082093:C:T	4.59485e-06	-1.27105	-1.29791	2.97077e-05	-1.10873	-1.33101	2.97239e-05	-1.10987	-1.33069
129082410	chr11:129082410:C:T	8.72956e-05	-0.44743	0.822832	0.00122709	-0.0450409	1.32629	0.00121347	-0.0520612	1.32079
129082647	chr11:129082647:T:C	1.58819e-05	-1.19804e-10	-1.32872	8.94321e-05	-1.19804e-10	-1.33767	8.95576e-05	-1.19804e-10	-1.33763
129082853	chr11:129082853:A:G	3.46847e-06	-1.48805	-1.36214	2.02772e-05	-1.46411	-1.35754	2.03008e-05	-1.46429	-1.35756
129083982	chr11:129083982:G:A	2.32408e-05	-1.19804e-10	-0.947991	0.000128719	-1.19804e-10	-0.973517	0.000128923	-1.19804e-10	-0.973291
129084222	chr11:129084222:A:G	3.35359e-06	-1.51423	-1.36964	1.94778e-05	-1.49304	-1.36883	1.95012e-05	-1.49319	-1.36884
129084625	chr11:129084625:T:G	3.46733e-06	-1.48659	-1.36392	2.02636e-05	-1.46249	-1.35983	2.02872e-05	-1.46266	-1.35985
129084731	chr11:129084731:C:T	3.52982e-05	-1.19804e-10	-0.530066	0.000202305	-1.19804e-10	-0.521368	0.000202503	-1.19804e-10	-0.521754
129085031	chr11:129085031:T:A	3.11935e-05	-1.19804e-10	-0.653689	0.000186007	-1.19804e-10	-0.605364	0.000186204	-1.19804e-10	-0.605664
129085304	chr11:129085304:G:T	3.53939e-06	-1.57532	-1.25463	2.03975e-05	-1.57083	-1.2449	2.04154e-05	-1.57105	-1.24517
129085910	chr11:129085910:C:T	1.59084e-05	-1.19804e-10	-1.32705	8.96721e-05	-1.19804e-10	-1.33499	8.98e-05	-1.19804e-10	-1.33492
129085921	chr11:129085921:G:A	7.81992e-06	-1.46453	-0.572694	4.72711e-05	-1.46649	-0.508758	4.7332e-05	-1.46691	-0.50841
129086240	chr11:129086240:C:T	4.70648e-06	-1.25952	-1.28543	3.24938e-05	-1.10508	-1.24502	3.24849e-05	-1.10621	-1.24552
129086566	chr11:129086566:A:T	2.36238e-05	-1.19804e-10	-0.931645	0.000130362	-1.19804e-10	-0.960831	0.000130568	-1.19804e-10	-0.960613
129086714	chr11:129086714:A:G	0.000123684	0.825576	-0.101746	0.00171808	1.34834	0.269476	0.00169601	1.33848	0.265048
129086907	chr11:129086907:A:C	3.2423e-06	-1.57625	-1.34137	1.89326e-05	-1.57055	-1.31971	1.8955e-05	-1.57085	-1.31959
129087545	chr11:129087545:A:C	4.27455e-06	-1.51582	-1.1254	2.47931e-05	-1.50813	-1.11245	2.4808e-05	-1.50849	-1.11284
129088578	chr11:129088578:C:T	5.14276e-06	-1.09334	-1.36296	3.5401e-05	-0.914278	-1.35013	3.53951e-05	-0.915616	-1.35032
129088594	chr11:129088594:C:A	1.58762e-05	-1.19804e-10	-1.32908	8.94039e-05	-1.19804e-10	-1.33798	8.95294e-05	-1.19804e-10	-1.33794
129088634	chr11:129088634:T:C	1.58737e-05	-1.19804e-10	-1.32923	8.93917e-05	-1.19804e-10	-1.33812	8.95172e-05	-1.19804e-10	-1.33808
129088713	chr11:129088713:G:A	6.6086e-06	-1.12902	-1.07651	3.72469e-05	-1.14324	-1.07034	3.7219e-05	-1.14467	-1.07102
129088852	chr11:129088852:A:G	3.53849e-06	-1.52933	-1.30086	2.06872e-05	-1.47431	-1.32732	2.0705e-05	-1.47522	-1.32692
129089902	chr11:129089902:C:A	1.6102e-05	-1.16346	-0.15149	7.49235e-05	-1.19719	-0.317491	7.48751e-05	-1.19847	-0.318214
129089941	chr11:129089941:C:A	1.68814e-05	-1.12278	-0.144905	7.83971e-05	-1.1577	-0.311663	7.83415e-05	-1.15904	-0.312389
129090011	chr11:129090011:C:G	1.84652e-05	-1.13913	-0.0388754	8.5136e-05	-1.17388	-0.213021	8.50749e-05	-1.1752	-0.213779
129090838	chr11:129090838:T:C	1.58694e-05	-1.19804e-10	-1.32951	8.93699e-05	-1.19804e-10	-1.33836	8.94953e-05	-1.19804e-10	-1.33832
129091099	chr11:129091099:G:C	1.64188e-05	-1.19804e-10	-1.29547	9.2784e-05	-1.19804e-10	-1.30087	9.29474e-05	-1.19804e-10	-1.30047
129091800	chr11:129091800:C:G	3.17015e-06	-1.57195	-1.36817	1.86743e-05	-1.53457	-1.36943	1.86864e-05	-1.53525	-1.36946
129092061	chr11:129092061:T:C	2.06693e-05	-1.19804e-10	-1.06525	0.000114442	-1.19804e-10	-1.09108	0.000114611	-1.19804e-10	-1.09096
129092216	chr11:129092216:T:TA	2.77729e-05	-1.19804e-10	-0.769837	0.000160272	-1.19804e-10	-0.754272	0.000160455	-1.19804e-10	-0.754496
129092313	chr11:129092313:T:G	1.91097e-05	-1.19804e-10	-1.1437	0.000109975	-1.19804e-10	-1.13089	0.000110108	-1.19804e-10	-1.13105
129092966	chr11:129092966:G:A	1.87571e-05	-1.19804e-10	-1.16233	0.000103396	-1.19804e-10	-1.19258	0.000103568	-1.19804e-10	-1.19228
129092967	chr11:129092967:G:A	3.54793e-06	-1.50438	-1.32315	2.04545e-05	-1.50002	-1.31292	2.04976e-05	-1.49947	-1.31273
129093228	chr11:129093228:T:C	1.52488e-05	-1.19804e-10	-1.3694	8.66157e-05	-1.19804e-10	-1.36967	8.67337e-05	-1.19804e-10	-1.36966
129093384	chr11:129093384:G:T	3.01386e-05	-0.688094	-3.62583e-10	0.000183151	-0.620837	-3.62583e-10	0.000183067	-0.622657	-3.62583e-10
129094530	chr11:129094530:T:C	3.75036e-06	-1.56527	-1.20678	2.13056e-05	-1.56602	-1.20616	2.13333e-05	-1.56567	-1.20656
129094613	chr11:129094613:G:T	1.53957e-05	-1.19804e-10	-1.35981	8.76747e-05	-1.19804e-10	-1.35751	8.77914e-05	-1.19804e-10	-1.35754
129094765	chr11:129094765:C:T	6.93319e-06	-1.05955	-1.09802	5.22539e-05	-0.87419	-1.00084	5.21251e-05	-0.876841	-1.00202
129094777	chr11:129094777:A:C	3.48617e-06	-1.51987	-1.32523	2.00479e-05	-1.51269	-1.32033	2.00646e-05	-1.51305	-1.3205
129094866	chr11:129094866:G:A	2.70134e-05	-0.797564	-3.62583e-10	0.000148448	-0.830913	-3.62583e-10	0.000148791	-0.829966	-3.62583e-10
129094963	chr11:129094963:AAATGT:A	1.83475e-05	-1.19804e-10	-1.1844	0.000102195	-1.19804e-10	-1.20427	0.000102343	-1.19804e-10	-1.20417
129095297	chr11:129095297:G:T	1.98464e-05	-1.19804e-10	-1.10588	0.000110295	-1.19804e-10	-1.12799	0.000110464	-1.19804e-10	-1.12782
129095318	chr11:129095318:C:A	1.54474e-05	-1.19804e-10	-1.35646	8.73783e-05	-1.19804e-10	-1.3609	8.75068e-05	-1.19804e-10	-1.36079
129095323	chr11:129095323:C:T	1.55208e-05	-1.19804e-10	-1.35172	8.76869e-05	-1.19804e-10	-1.35737	8.78101e-05	-1.19804e-10	-1.35733
129095850	chr11:129095850:C:T	0.000114274	-0.0948099	0.739508	0.00129588	0.198566	1.13724	0.00127753	0.190236	1.12994
129096681	chr11:129096681:T:C	1.56184e-05	-1.19804e-10	-1.34545	8.91813e-05	-1.19804e-10	-1.34047	8.92975e-05	-1.19804e-10	-1.34053
129097583	chr11:129097583:A:C	5.98944e-06	-1.1193	-1.1846	3.36936e-05	-1.13353	-1.1803	3.36726e-05	-1.13498	-1.18084
129097584	chr11:129097584:G:A	6.21766e-06	-1.52727	-0.739235	3.71944e-05	-1.51235	-0.70264	3.72137e-05	-1.51286	-0.702969
129097609	chr11:129097609:G:A	0.000121631	-0.103281	0.810371	0.00133275	0.181335	1.18251	0.00131421	0.173045	1.17544
129098072	chr11:129098072:T:C	5.93013e-06	-1.10016	-1.2137	3.33123e-05	-1.11558	-1.20964	3.32921e-05	-1.11706	-1.21013
129098512	chr11:129098512:G:A	6.06601e-06	-1.17125	-1.11995	3.44118e-05	-1.18283	-1.10992	3.43885e-05	-1.18421	-1.11058
129098612	chr11:129098612:G:C	2.00845e-05	-1.19804e-10	-1.09395	0.000110113	-1.19804e-10	-1.12964	0.000110301	-1.19804e-10	-1.1293
129098677	chr11:129098677:C:T	1.58617e-05	-1.19804e-10	-1.32999	8.93313e-05	-1.19804e-10	-1.33879	8.94566e-05	-1.19804e-10	-1.33875
129098900	chr11:129098900:T:C	3.04058e-05	-1.19804e-10	-0.679265	0.000178887	-1.19804e-10	-0.644394	0.000179078	-1.19804e-10	-0.644687
129099358	chr11:129099358:C:T	3.75058e-06	-1.57015	-1.20183	2.05632e-05	-1.56634	-1.24131	2.05931e-05	-1.56601	-1.24154
129099680	chr11:129099680:A:G	1.2161e-05	-1.59566	-3.62583e-10	6.92438e-05	-1.59351	-3.62583e-10	6.93352e-05	-1.59356	-3.62583e-10
129099835	chr11:129099835:A:T	2.07106e-05	-1.19804e-10	-1.06325	0.00011466	-1.19804e-10	-1.08917	0.00011483	-1.19804e-10	-1.08906
129099890	chr11:129099890:A:G	0.000116629	0.0752551	0.589848	0.0013294	0.38523	0.976108	0.00131033	0.376481	0.969043
129099952	chr11:129099952:G:A	7.78309e-06	-1.33011	-0.711835	5.83212e-05	-1.20452	-0.560661	5.81057e-05	-1.20712	-0.563126
129101244	chr11:129101244:A:G	2.65255e-05	-1.19804e-10	-0.81579	0.000152984	-1.19804e-10	-0.800814	0.000153159	-1.19804e-10	-0.801029
129101770	chr11:129101770:G:T	2.45124e-05	-0.764933	-0.129789	0.000218487	-0.556893	0.112473	0.000216328	-0.563185	0.107475
129103287	chr11:129103287:A:G	1.5651e-05	-1.19804e-10	-1.34337	8.93718e-05	-1.19804e-10	-1.33834	8.94886e-05	-1.19804e-10	-1.3384
129103424	chr11:129103424:CAT:C	6.06302e-05	-0.183979	0.194873	0.000614384	0.0908316	0.498642	0.000606711	0.0827603	0.492784
129103945	chr11:129103945:G:A	1.8467e-05	-1.19804e-10	-1.17791	0.0001028	-1.19804e-10	-1.19836	0.00010295	-1.19804e-10	-1.19826
129104843	chr11:129104843:G:A	7.05283e-06	-1.09007	-1.0504	5.3421e-05	-0.908651	-0.944291	5.3292e-05	-0.911174	-0.945546
129105166	chr11:129105166:T:A	1.56474e-05	-1.19804e-10	-1.34359	8.82123e-05	-1.19804e-10	-1.3514	8.83375e-05	-1.19804e-10	-1.35134
129105253	chr11:129105253:T:C	3.92972e-06	-1.35873	-1.3666	2.56072e-05	-1.2189	-1.36937	2.56144e-05	-1.21995	-1.3694
129105289	chr11:129105289:C:T	3.95688e-05	-1.19804e-10	-0.415858	0.000234318	-1.19804e-10	-0.374469	0.000234554	-1.19804e-10	-0.374821
129105351	chr11:129105351:C:T	6.07112e-06	-1.10859	-1.18177	3.4101e-05	-1.12565	-1.17617	3.40813e-05	-1.12705	-1.1767
129105663	chr11:129105663:T:C	2.65561e-05	-1.19804e-10	-0.814638	0.000153165	-1.19804e-10	-0.799629	0.000153341	-1.19804e-10	-0.799844
129106857	chr11:129106857:G:A	1.22109e-05	-1.59157	-3.62583e-10	7.43202e-05	-1.52276	-3.62583e-10	7.44105e-05	-1.52291	-3.62583e-10
129107432	chr11:129107432:G:A	2.07303e-05	-1.19804e-10	-1.0623	0.000116483	-1.19804e-10	-1.0734	0.000116651	-1.19804e-10	-1.07332
129107494	chr11:129107494:T:C	0.000109555	-1.19804e-10	0.602532	0.000657599	-1.19804e-10	0.657449	0.00065718	-1.19804e-10	0.65545
129107550	chr11:129107550:A:C	3.83794e-06	-1.58778	-1.16118	2.22159e-05	-1.59498	-1.13536	2.224e-05	-1.59494	-1.13568
129107668	chr11:129107668:AGACCAGCCT:A	2.1478e-05	-1.19804e-10	-1.02687	0.000119025	-1.19804e-10	-1.05181	0.00011921	-1.19804e-10	-1.05162
129107949	chr11:129107949:T:C	2.06751e-05	-1.19804e-10	-1.06497	0.000114474	-1.19804e-10	-1.0908	0.000114643	-1.19804e-10	-1.09069
129108369	chr11:129108369:T:C	1.23976e-05	-1.5764	-3.62583e-10	6.96043e-05	-1.58832	-3.62583e-10	6.97081e-05	-1.58819	-3.62583e-10
129109215	chr11:129109215:C:T	1.89001e-05	-1.19804e-10	-1.15473	0.000105074	-1.19804e-10	-1.17648	0.000105228	-1.19804e-10	-1.17638
129109249	chr11:129109249:A:C	2.64124e-05	-1.19804e-10	-0.820066	0.000152328	-1.19804e-10	-0.805107	0.000152503	-1.19804e-10	-0.805321
129109262	chr11:129109262:T:C	1.94454e-05	-1.19804e-10	-1.12629	0.000107946	-1.19804e-10	-1.14952	0.000108104	-1.19804e-10	-1.14941
129109390	chr11:129109390:T:C	2.64808e-05	-1.19804e-10	-0.817478	0.000152725	-1.19804e-10	-0.80251	0.0001529	-1.19804e-10	-0.802724
129109715	chr11:129109715:T:C	5.29262e-06	-1.31823	-1.10936	3.68887e-05	-1.19596	-1.02728	3.67873e-05	-1.19859	-1.02877
129109956	chr11:129109956:T:C	1.60283e-05	-1.19804e-10	-1.31955	9.16541e-05	-1.19804e-10	-1.31312	9.17716e-05	-1.19804e-10	-1.3132
129110387	chr11:129110387:T:C	3.1835e-06	-1.57146	-1.36445	1.75301e-05	-1.60035	-1.36687	1.75547e-05	-1.6004	-1.36679
129110482	chr11:129110482:C:T	5.85147e-05	-1.19804e-10	-0.0246211	0.000344782	-1.19804e-10	0.0117659	0.000344831	-1.19804e-10	0.0105472
129110502	chr11:129110502:T:C	1.98445e-05	-1.19804e-10	-1.10597	0.00011035	-1.19804e-10	-1.12749	0.000110519	-1.19804e-10	-1.12732
129111631	chr11:129111631:G:A	1.58652e-05	-1.19804e-10	-1.32977	8.93491e-05	-1.19804e-10	-1.3386	8.94744e-05	-1.19804e-10	-1.33855
129112709	chr11:129112709:T:C	5.1329e-06	-1.21137	-1.24686	2.89257e-05	-1.22284	-1.24358	2.89149e-05	-1.22414	-1.24401
129113468	chr11:129113468:T:C	1.85058e-05	-1.19804e-10	-1.17581	0.000103584	-1.19804e-10	-1.19076	0.000103742	-1.19804e-10	-1.1906
129113563	chr11:129113563:T:A	2.12606e-05	-1.19804e-10	-1.03704	0.000117863	-1.19804e-10	-1.06162	0.000118047	-1.19804e-10	-1.06143
129114146	chr11:129114146:C:T	9.13087e-05	-0.210997	0.631344	0.00101803	0.0734398	1.02104	0.00100412	0.0654291	1.01393
129114399	chr11:129114399:A:G	5.1178e-06	-1.39928	-1.06189	3.53915e-05	-1.29141	-0.973269	3.53021e-05	-1.2937	-0.974867
129114419	chr11:129114419:A:C	1.59676e-05	-1.19804e-10	-1.32334	8.98599e-05	-1.19804e-10	-1.33289	8.99863e-05	-1.19804e-10	-1.33285
129114558	chr11:129114558:T:C	0.000133101	0.094948	0.702261	0.00136618	0.3927	0.995929	0.00134839	0.384001	0.990158
129114917	chr11:129114917:T:C	5.96252e-06	-1.58182	-0.726587	3.59256e-05	-1.57314	-0.676552	3.59551e-05	-1.57323	-0.677007
129115047	chr11:129115047:T:G	1.85917e-05	-1.19804e-10	-1.17119	0.000107071	-1.19804e-10	-1.15765	0.000107203	-1.19804e-10	-1.15779
129115298	chr11:129115298:T:C	6.30057e-06	-1.02626	-1.227	3.52747e-05	-1.04565	-1.22233	3.52526e-05	-1.04717	-1.2228
129115339	chr11:129115339:C:T	5.36303e-06	-1.11437	-1.3	3.00629e-05	-1.13117	-1.29669	3.0052e-05	-1.13257	-1.29701
129115384	chr11:129115384:A:T	1.82353e-05	-1.19804e-10	-1.19054	0.000102624	-1.19804e-10	-1.20007	0.00010277	-1.19804e-10	-1.20001
129115480	chr11:129115480:T:C	2.64851e-05	-1.19804e-10	-0.817318	0.00015275	-1.19804e-10	-0.802341	0.000152926	-1.19804e-10	-0.802555
129116170	chr11:129116170:T:G	2.09959e-05	-1.19804e-10	-1.04957	0.000117498	-1.19804e-10	-1.06473	0.000117629	-1.19804e-10	-1.06497
129117007	chr11:129117007:T:A	2.16759e-05	-1.0177	-3.62583e-10	0.00011675	-1.07111	-3.62583e-10	0.000116854	-1.07158	-3.62583e-10
129117070	chr11:129117070:T:C	1.79355e-05	-1.19804e-10	-1.20712	0.000100683	-1.19804e-10	-1.21917	0.000100832	-1.19804e-10	-1.21905
129117734	chr11:129117734:G:T	1.20914e-05	-1.6014	-3.62583e-10	6.86623e-05	-1.60195	-3.62583e-10	6.87563e-05	-1.60194	-3.62583e-10
129118633	chr11:129118633:C:T	8.14276e-05	-0.173905	0.47972	0.000884766	0.124056	0.83012	0.000873121	0.116023	0.823544
129119072	chr11:129119072:G:A	1.90281e-05	-1.19804e-10	-1.14798	0.000106564	-1.19804e-10	-1.1624	0.000106724	-1.19804e-10	-1.16226
129119933	chr11:129119933:G:C	5.4488e-06	-1.56679	-0.83171	3.24583e-05	-1.5575	-0.79369	3.24801e-05	-1.55786	-0.794017
129120231	chr11:129120231:A:G	4.71013e-05	-0.241598	-3.62583e-10	0.000305019	-0.110774	-3.62583e-10	0.000304981	-0.112258	-3.62583e-10
129120391	chr11:129120391:C:T	0.000160714	-1.19804e-10	0.985731	0.00104912	-1.19804e-10	1.12457	0.00104951	-1.19804e-10	1.12358
129120432	chr11:129120432:G:A	7.56099e-05	-1.19804e-10	0.231688	0.000449996	-1.19804e-10	0.278091	0.000449828	-1.19804e-10	0.276358
129120794	chr11:129120794:C:T	1.49797e-05	-0.358097	-1.02911	0.000111619	-0.190947	-0.925106	0.00011125	-0.194323	-0.926403
129120944	chr11:129120944:C:T	1.67908e-05	-1.19804e-10	-1.27307	9.64113e-05	-1.19804e-10	-1.26252	9.65322e-05	-1.19804e-10	-1.26263
129121323	chr11:129121323:T:A	3.77666e-06	-1.39997	-1.36509	2.42106e-05	-1.27469	-1.36966	2.42214e-05	-1.27561	-1.36966
129121697	chr11:129121697:G:A	1.40776e-05	-1.44931	-3.62583e-10	8.09724e-05	-1.43704	-3.62583e-10	8.10623e-05	-1.43729	-3.62583e-10
129121964	chr11:129121964:T:A	3.165e-06	-1.59824	-1.3435	1.807e-05	-1.59847	-1.33842	1.80954e-05	-1.59857	-1.33828
129122808	chr11:129122808:T:C	3.73902e-06	-1.47343	-1.30165	2.15807e-05	-1.46329	-1.29606	2.1596e-05	-1.46374	-1.29626
129122933	chr11:129122933:T:C	0.000119569	-0.0245399	0.714537	0.00131411	0.264719	1.08505	0.00129563	0.256259	1.07799
129123026	chr11:129123026:A:T	1.39115e-05	-1.46118	-3.62583e-10	7.99784e-05	-1.44939	-3.62583e-10	8.00679e-05	-1.44963	-3.62583e-10
129123356	chr11:129123356:T:C	1.24247e-05	-1.59416	0.0199552	7.34489e-05	-1.59734	0.0627862	7.35181e-05	-1.59731	0.0623326
129123777	chr11:129123777:G:A	4.60897e-05	-1.19804e-10	-0.263308	0.000274574	-1.19804e-10	-0.215926	0.000274844	-1.19804e-10	-0.216305
129124048	chr11:129124048:T:C	2.01811e-05	-1.19804e-10	-1.08915	0.000116164	-1.19804e-10	-1.07615	0.000116307	-1.19804e-10	-1.07627
129124439	chr11:129124439:T:C	4.35274e-06	-1.36807	-1.25503	2.45791e-05	-1.3774	-1.25185	2.45776e-05	-1.3784	-1.25227
129124455	chr11:129124455:T:C	3.12381e-06	-1.59673	-1.35811	1.77969e-05	-1.59698	-1.35515	1.78207e-05	-1.5971	-1.35505
129124527	chr11:129124527:T:C	3.53881e-05	-1.19804e-10	-0.527522	0.000194978	-1.19804e-10	-0.558258	0.000195328	-1.19804e-10	-0.557825
129124631	chr11:129124631:T:C	1.60896e-05	-1.19804e-10	-1.31573	9.20712e-05	-1.19804e-10	-1.30858	9.21888e-05	-1.19804e-10	-1.30867
129125611	chr11:129125611:G:A	2.14741e-05	-1.19804e-10	-1.02705	0.000119552	-1.19804e-10	-1.0474	0.000119747	-1.19804e-10	-1.04713
129125689	chr11:129125689:T:C	1.55986e-05	-1.19804e-10	-1.34672	8.80408e-05	-1.19804e-10	-1.35335	8.81633e-05	-1.19804e-10	-1.35332
129125726	chr11:129125726:T:C	1.61955e-05	-1.19804e-10	-1.30917	9.27113e-05	-1.19804e-10	-1.30166	9.28294e-05	-1.19804e-10	-1.30174
129126460	chr11:129126460:T:C	1.14248e-05	-1.11088	-0.547228	9.33296e-05	-0.931871	-0.363139	9.29953e-05	-0.934488	-0.36547
129126878	chr11:129126878:T:A	6.38128e-05	-0.0859935	0.148048	0.000630996	0.192448	0.423706	0.00062316	0.184165	0.418132
129126920	chr11:129126920:G:A	2.15248e-05	-1.19804e-10	-1.02469	0.000118818	-1.19804e-10	-1.05355	0.000118994	-1.19804e-10	-1.05344
129126959	chr11:129126959:C:T	6.92888e-05	-0.110257	0.254641	0.000690175	0.16596	0.539839	0.00068152	0.157738	0.53408
129128150	chr11:129128150:C:T	1.45988e-05	-1.41296	-3.62583e-10	8.19689e-05	-1.42481	-3.62583e-10	8.20969e-05	-1.42461	-3.62583e-10
129128185	chr11:129128185:T:C	3.21891e-06	-1.60133	-1.32352	1.83752e-05	-1.60144	-1.31871	1.84029e-05	-1.60148	-1.31851
129128865	chr11:129128865:G:A	1.77269e-05	-1.21882	-3.62583e-10	9.5357e-05	-1.27352	-3.62583e-10	9.54582e-05	-1.27382	-3.62583e-10
129129102	chr11:129129102:G:A	4.93803e-06	-1.26154	-1.23539	2.78155e-05	-1.27368	-1.23187	2.78068e-05	-1.2749	-1.23233
129129108	chr11:129129108:GC:G	1.56339e-05	-1.19804e-10	-1.34446	8.82089e-05	-1.19804e-10	-1.35144	8.83318e-05	-1.19804e-10	-1.35141
129129197	chr11:129129197:C:CCCCGTCTGGG	1.56267e-05	-1.19804e-10	-1.34492	8.9411e-05	-1.19804e-10	-1.3379	8.95293e-05	-1.19804e-10	-1.33794
129129292	chr11:129129292:G:T	4.04959e-05	-1.19804e-10	-0.392699	0.000222677	-1.19804e-10	-0.425422	0.000223087	-1.19804e-10	-0.424946
129129417	chr11:129129417:G:A	2.01812e-05	-1.19804e-10	-1.08915	0.00011285	-1.19804e-10	-1.10509	0.000113022	-1.19804e-10	-1.10492
129129476	chr11:129129476:C:T	5.03177e-05	-1.19804e-10	-0.175543	0.000300539	-1.19804e-10	-0.12557	0.000300831	-1.19804e-10	-0.12596
129130191	chr11:129130191:C:T	3.07425e-06	-1.60177	-1.36906	1.74863e-05	-1.60094	-1.36879	1.75094e-05	-1.601	-1.36877
129130444	chr11:129130444:T:G	6.37641e-06	-1.16695	-1.07435	4.70026e-05	-1.00646	-0.974479	4.68914e-05	-1.00886	-0.975811
129130556	chr11:129130556:A:C	2.15802e-05	-1.19804e-10	-1.02212	0.00011911	-1.19804e-10	-1.0511	0.000119286	-1.19804e-10	-1.05098
129130672	chr11:129130672:C:A	2.6473e-05	-1.19804e-10	-0.817774	0.000146983	-1.19804e-10	-0.840827	0.000147238	-1.19804e-10	-0.840458
129130976	chr11:129130976:C:T	0.000258915	0.377958	1.08464	0.00404919	0.880737	1.59439	0.00399604	0.87137	1.58918
129131460	chr11:129131460:T:C	2.10512e-05	-1.19804e-10	-1.04694	0.00011755	-1.19804e-10	-1.06428	0.00011773	-1.19804e-10	-1.06411
129132127	chr11:129132127:C:T	4.53581e-06	-1.27818	-1.30371	2.54365e-05	-1.29069	-1.30427	2.54193e-05	-1.29232	-1.30468
129132480	chr11:129132480:A:G	6.53027e-06	-1.15309	-1.06436	4.85654e-05	-0.989253	-0.958982	4.84452e-05	-0.991709	-0.960365
129132768	chr11:129132768:A:C	3.85142e-06	-1.45823	-1.28722	2.22482e-05	-1.44767	-1.28122	2.2263e-05	-1.44814	-1.28144
129132770	chr11:129132770:T:A	0.000203578	-1.19804e-10	1.22215	0.00133781	-1.19804e-10	1.36764	0.00133824	-1.19804e-10	1.36661
129132914	chr11:129132914:A:G	3.82343e-05	-1.19804e-10	-0.450166	0.000210426	-1.19804e-10	-0.482011	0.000210808	-1.19804e-10	-0.48156
129133343	chr11:129133343:A:G	2.79057e-05	-1.19804e-10	-0.765068	0.000158557	-1.19804e-10	-0.765035	0.000158854	-1.19804e-10	-0.764521
129133688	chr11:129133688:T:C	1.55968e-05	-1.19804e-10	-1.34683	8.80327e-05	-1.19804e-10	-1.35344	8.81552e-05	-1.19804e-10	-1.35341
129134418	chr11:129134418:CTG:C	1.51172e-05	-1.37807	-3.62583e-10	8.78421e-05	-1.35561	-3.62583e-10	8.79133e-05	-1.35616	-3.62583e-10
129134760	chr11:129134760:C:G	3.07434e-06	-1.60148	-1.36933	1.74598e-05	-1.60158	-1.36966	1.74828e-05	-1.60162	-1.36966
129134835	chr11:129134835:T:G	1.63546e-05	-1.19804e-10	-1.29939	9.19179e-05	-1.19804e-10	-1.31025	9.2055e-05	-1.19804e-10	-1.31012
129135490	chr11:129135490:G:A	6.25138e-06	-1.1857	-1.07539	4.60207e-05	-1.02808	-0.973978	4.59171e-05	-1.03037	-0.975301
129135628	chr11:129135628:G:A	4.12954e-05	-0.373146	-3.62583e-10	0.00026602	-0.247577	-3.62583e-10	0.000266007	-0.248983	-3.62583e-10
129135670	chr11:129135670:G:A	1.26798e-05	-1.55389	-3.62583e-10	7.76834e-05	-1.47851	-3.62583e-10	7.78158e-05	-1.47816	-3.62583e-10
129135709	chr11:129135709:A:G	3.07632e-06	-1.60218	-1.36799	1.74583e-05	-1.60218	-1.36915	1.74818e-05	-1.60218	-1.36917
129135776	chr11:129135776:C:A	1.74309e-05	-1.19804e-10	-1.23566	9.72653e-05	-1.19804e-10	-1.2537	9.74131e-05	-1.19804e-10	-1.25355
129136837	chr11:129136837:G:C	4.46123e-05	-0.295889	-3.62583e-10	0.000200711	-0.529278	-3.62583e-10	0.000201138	-0.528515	-3.62583e-10
129137563	chr11:129137563:CTGTT:C	1.54445e-05	-1.19804e-10	-1.35665	8.73238e-05	-1.19804e-10	-1.36152	8.74445e-05	-1.19804e-10	-1.3615
129137610	chr11:129137610:C:T	4.48704e-06	-1.55936	-1.03334	2.74255e-05	-1.51932	-1.00035	2.74436e-05	-1.51974	-1.00064
129138331	chr11:129138331:A:C	4.12198e-06	-1.48136	-1.1962	2.69871e-05	-1.38929	-1.1465	2.69855e-05	-1.39007	-1.14714
129138677	chr11:129138677:A:G	1.88756e-05	-1.19804e-10	-1.15603	0.000106066	-1.19804e-10	-1.16709	0.000106223	-1.19804e-10	-1.16697
129139373	chr11:129139373:T:C	2.08284e-05	-1.19804e-10	-1.05758	0.000114797	-1.19804e-10	-1.08798	0.000114978	-1.19804e-10	-1.08777
129139409	chr11:129139409:T:C	1.73872e-05	-1.19804e-10	-1.23816	9.7739e-05	-1.19804e-10	-1.24885	9.78826e-05	-1.19804e-10	-1.24874
129139653	chr11:129139653:G:A	4.17168e-06	-1.36286	-1.30271	2.35837e-05	-1.37294	-1.29764	2.35862e-05	-1.37389	-1.29796
129139657	chr11:129139657:A:C	1.76064e-05	-1.19804e-10	-1.22564	0.00010213	-1.19804e-10	-1.2049	0.000102258	-1.19804e-10	-1.20501
129139919	chr11:129139919:C:A	3.61581e-06	-1.4426	-1.36598	2.29405e-05	-1.32861	-1.36963	2.29521e-05	-1.32945	-1.36964
129140238	chr11:129140238:A:G	0.000112482	-1.19804e-10	0.628897	0.000772504	-1.19804e-10	0.818491	0.000773651	-1.19804e-10	0.818614
129140329	chr11:129140329:T:C	1.23578e-05	-1.57961	-3.62583e-10	7.64594e-05	-1.49439	-3.62583e-10	7.65506e-05	-1.49456	-3.62583e-10
129140494	chr11:129140494:T:C	3.6938e-06	-1.44038	-1.34687	2.12813e-05	-1.42922	-1.3441	2.12971e-05	-1.42972	-1.34421
129140621	chr11:129140621:A:G	1.83081e-05	-1.19804e-10	-1.18655	0.000102687	-1.19804e-10	-1.19946	0.00010284	-1.19804e-10	-1.19933
129141432	chr11:129141432:T:C	6.70057e-06	-1.12889	-1.06281	4.97614e-05	-0.961621	-0.962285	4.96383e-05	-0.964113	-0.963631
129141780	chr11:129141780:G:A	3.07912e-06	-1.59988	-1.36937	1.75079e-05	-1.60008	-1.36842	1.75309e-05	-1.60015	-1.36839
129143494	chr11:129143494:G:A	1.71405e-05	-1.25245	-3.62583e-10	9.87014e-05	-1.23905	-3.62583e-10	9.87769e-05	-1.23964	-3.62583e-10
129144149	chr11:129144149:G:A	3.74355e-06	-1.40839	-1.36547	2.39637e-05	-1.28494	-1.36966	2.39746e-05	-1.28585	-1.36967
129144257	chr11:129144257:T:C	1.52859e-05	-1.19804e-10	-1.36697	8.67026e-05	-1.19804e-10	-1.36866	8.68239e-05	-1.19804e-10	-1.36863
129144593	chr11:129144593:C:T	8.75876e-05	0.0109322	0.367809	0.000938055	0.304363	0.7083	0.000925311	0.295816	0.701807
129144751	chr11:129144751:C:G	3.35931e-06	-1.51391	-1.36826	2.04935e-05	-1.4414	-1.36964	2.04999e-05	-1.44244	-1.36964
129144799	chr11:129144799:C:T	1.7116e-05	-1.19804e-10	-1.25388	9.82221e-05	-1.19804e-10	-1.24391	9.83444e-05	-1.19804e-10	-1.24403
129144886	chr11:129144886:C:T	1.52451e-05	-1.19804e-10	-1.36964	8.66259e-05	-1.19804e-10	-1.36955	8.67437e-05	-1.19804e-10	-1.36955
129144925	chr11:129144925:C:G	1.69807e-05	-1.19804e-10	-1.26182	9.82589e-05	-1.19804e-10	-1.24354	9.83837e-05	-1.19804e-10	-1.24363
129145259	chr11:129145259:T:C	3.68357e-06	-1.47216	-1.31786	2.123e-05	-1.46212	-1.31361	2.12456e-05	-1.46258	-1.31378
129145303	chr11:129145303:C:T	1.56159e-05	-1.19804e-10	-1.34561	8.81399e-05	-1.19804e-10	-1.35222	8.82644e-05	-1.19804e-10	-1.35217
129145748	chr11:129145748:T:C	3.09785e-06	-1.59901	-1.36418	1.75476e-05	-1.59975	-1.36648	1.75721e-05	-1.59967	-1.36652
129146473	chr11:129146473:C:T	2.30112e-05	-1.19804e-10	-0.957919	0.000144	-1.19804e-10	-0.861335	0.000144166	-1.19804e-10	-0.86154
129147085	chr11:129147085:T:G	0.000100635	-0.0860115	0.603613	0.001101	0.207366	0.965459	0.00108584	0.199035	0.958567
129148099	chr11:129148099:G:A	9.04801e-05	-0.177816	0.589048	0.000986328	0.116626	0.946217	0.000973084	0.108586	0.939378
129148100	chr11:129148100:A:G	1.80909e-05	-1.19849	-3.62583e-10	9.78114e-05	-1.24811	-3.62583e-10	9.79082e-05	-1.24848	-3.62583e-10
129148253	chr11:129148253:C:T	2.49357e-05	-1.19804e-10	-0.8776	0.000138617	-1.19804e-10	-0.899435	0.000138854	-1.19804e-10	-0.899087
129148282	chr11:129148282:T:C	6.17695e-06	-1.23953	-1.03355	3.14636e-05	-1.29262	-1.08969	3.14827e-05	-1.29321	-1.08986
129148352	chr11:129148352:C:T	2.48015e-05	-0.882993	-3.62583e-10	0.000150279	-0.81865	-3.62583e-10	0.000150265	-0.82011	-3.62583e-10
129148393	chr11:129148393:A:G	0.000543638	-1.19804e-10	2.20438	0.00426332	-1.19804e-10	2.52666	0.00427396	-1.19804e-10	2.52779
129148984	chr11:129148984:G:A	0.000120223	0.00304335	0.69241	0.00132346	0.296715	1.06015	0.00130482	0.288184	1.05313
129149334	chr11:129149334:C:T	1.67073e-05	-1.19804e-10	-1.27805	9.37464e-05	-1.19804e-10	-1.29055	9.38833e-05	-1.19804e-10	-1.29045
129149875	chr11:129149875:A:G	1.95306e-05	-1.19804e-10	-1.12191	0.0001084	-1.19804e-10	-1.14532	0.000108559	-1.19804e-10	-1.14521
129149944	chr11:129149944:AG:A	4.92994e-05	-0.195987	-3.62583e-10	0.000219743	-0.438688	-3.62583e-10	0.000220217	-0.437893	-3.62583e-10
129150147	chr11:129150147:G:A	4.0852e-06	-1.58407	-1.10245	2.40123e-05	-1.57612	-1.07646	2.40367e-05	-1.5762	-1.07672
129150295	chr11:129150295:T:A	0.000113032	-0.0980754	0.731845	0.00124592	0.193037	1.10344	0.00122857	0.184738	1.09636
129150999	chr11:129150999:A:G	5.71187e-06	-1.2137	-1.13765	4.14126e-05	-1.06108	-1.04648	4.13276e-05	-1.06331	-1.04767
129151084	chr11:129151084:T:C	3.15104e-06	-1.59775	-1.34841	1.7816e-05	-1.59794	-1.35311	1.78364e-05	-1.59805	-1.35322
129151089	chr11:129151089:G:GA	2.00274e-05	-1.19804e-10	-1.0968	0.00011205	-1.19804e-10	-1.1122	0.00011222	-1.19804e-10	-1.11204
129151820	chr11:129151820:C:T	2.9086e-05	-0.723641	-3.62583e-10	0.000158421	-0.76589	-3.62583e-10	0.000158523	-0.766605	-3.62583e-10
129151899	chr11:129151899:A:G	4.69142e-05	-1.19804e-10	-0.245579	0.000261542	-1.19804e-10	-0.26455	0.000262015	-1.19804e-10	-0.264106
129151988	chr11:129151988:G:A	3.84273e-06	-1.37894	-1.36878	2.49212e-05	-1.2471	-1.36832	2.49298e-05	-1.24806	-1.36838
129152885	chr11:129152885:G:A	2.44352e-05	-1.19804e-10	-0.897875	0.000136041	-1.19804e-10	-0.918193	0.000136255	-1.19804e-10	-0.917978
129153097	chr11:129153097:C:T	2.01838e-05	-1.19804e-10	-1.08902	0.000112171	-1.19804e-10	-1.11112	0.000112335	-1.19804e-10	-1.11102
129153386	chr11:129153386:C:T	4.8357e-05	-1.19804e-10	-0.215289	0.000288526	-1.19804e-10	-0.166362	0.000288759	-1.19804e-10	-0.166914
129154162	chr11:129154162:A:G	2.58916e-05	-1.19804e-10	-0.839981	0.000138182	-1.19804e-10	-0.902576	0.000138451	-1.19804e-10	-0.901992
129154606	chr11:129154606:T:C	6.86416e-06	-1.57785	-0.589733	4.13021e-05	-1.56852	-0.541715	4.13349e-05	-1.56861	-0.542193
129154770	chr11:129154770:C:T	3.34711e-06	-1.52232	-1.36348	1.79146e-05	-1.57931	-1.36622	1.79378e-05	-1.57947	-1.36612
129155066	chr11:129155066:A:G	2.00036e-05	-1.19804e-10	-1.09799	0.000117083	-1.19804e-10	-1.06826	0.000117221	-1.19804e-10	-1.06845
129155383	chr11:129155383:G:A	6.77932e-06	-1.58653	-0.593495	4.07168e-05	-1.57892	-0.54558	4.07498e-05	-1.579	-0.546057
129156037	chr11:129156037:G:A	0.000167536	-1.19804e-10	1.0273	0.00109407	-1.19804e-10	1.16651	0.00109446	-1.19804e-10	1.16551
129156455	chr11:129156455:C:A	0.000105701	-0.0327205	0.599433	0.00115963	0.264275	0.960434	0.00114353	0.255814	0.953555
129156584	chr11:129156584:C:T	2.44576e-05	-1.19804e-10	-0.896957	0.000136095	-1.19804e-10	-0.917792	0.000136319	-1.19804e-10	-0.917511
129156652	chr11:129156652:T:C	0.000121666	0.476894	0.230484	0.0017687	0.985383	0.661471	0.00174548	0.975809	0.656468
129156743	chr11:129156743:C:T	2.50042e-05	-1.19804e-10	-0.874853	0.000157756	-1.19804e-10	-0.770099	0.000157935	-1.19804e-10	-0.770322
129157037	chr11:129157037:T:C	4.79651e-05	-0.234079	0.0106554	0.000471632	0.0340675	0.290985	0.000465995	0.0261609	0.285507
129157415	chr11:129157415:A:G	6.01694e-06	-1.1347	-1.16462	4.39844e-05	-0.969058	-1.07825	4.38888e-05	-0.971464	-1.07938
129157674	chr11:129157674:G:A	0.00012285	0.0446479	0.672419	0.00135376	0.340477	1.03901	0.0013346	0.33185	1.03203
129157748	chr11:129157748:C:T	3.10844e-06	-1.59552	-1.36426	1.76324e-05	-1.59561	-1.3658	1.7653e-05	-1.59575	-1.36585
129158500	chr11:129158500:G:A	1.72551e-05	-1.19804e-10	-1.24579	9.99535e-05	-1.19804e-10	-1.22644	0.00010008	-1.19804e-10	-1.22654
129158676	chr11:129158676:T:A	1.01635e-05	-1.36842	-0.406676	4.84527e-05	-1.39184	-0.558715	4.84405e-05	-1.3928	-0.55937
129158914	chr11:129158914:C:T	1.68078e-05	-1.19804e-10	-1.27206	9.4259e-05	-1.19804e-10	-1.2851	9.4397e-05	-1.19804e-10	-1.285
129159009	chr11:129159009:T:C	3.10003e-06	-1.59789	-1.36459	1.75873e-05	-1.59794	-1.36603	1.76084e-05	-1.59806	-1.36608
129159285	chr11:129159285:G:A	4.54278e-06	-1.47393	-1.10643	2.722e-05	-1.4561	-1.0711	2.72309e-05	-1.45675	-1.0714
129159774	chr11:129159774:T:A	6.71136e-06	-1.03736	-1.15274	4.98755e-05	-0.856857	-1.06476	4.97551e-05	-0.859479	-1.06592
129159889	chr11:129159889:C:T	7.22836e-06	-1.60162	-0.514263	4.32701e-05	-1.5996	-0.464089	4.33062e-05	-1.59962	-0.464591
129159994	chr11:129159994:GA:G	2.01725e-05	-1.19804e-10	-1.08958	0.000116113	-1.19804e-10	-1.07658	0.000116257	-1.19804e-10	-1.07671
129160852	chr11:129160852:T:C	3.08498e-06	-1.59809	-1.36927	1.7521e-05	-1.59815	-1.36959	1.75429e-05	-1.59826	-1.3696
129160996	chr11:129160996:C:T	3.75305e-06	-1.4515	-1.31983	2.16464e-05	-1.44057	-1.31574	2.16616e-05	-1.44106	-1.31591
129161601	chr11:129161601:C:A	0.000108662	-0.092442	0.686787	0.00118463	0.190788	1.05525	0.00116823	0.182497	1.04824
129161733	chr11:129161733:T:C	1.52569e-05	-1.19804e-10	-1.36886	8.66197e-05	-1.19804e-10	-1.36962	8.67385e-05	-1.19804e-10	-1.36961
129161739	chr11:129161739:G:A	3.6654e-06	-1.45714	-1.33782	2.11244e-05	-1.4465	-1.33422	2.11401e-05	-1.44698	-1.33435
129161796	chr11:129161796:G:A	1.66281e-05	-1.19804e-10	-1.2828	9.52419e-05	-1.19804e-10	-1.27473	9.53618e-05	-1.19804e-10	-1.27483
129162277	chr11:129162277:C:T	1.79823e-05	-1.19804e-10	-1.20451	0.000103337	-1.19804e-10	-1.19315	0.000103465	-1.19804e-10	-1.19327
129162278	chr11:129162278:G:A	5.86849e-06	-1.58714	-0.737158	3.51077e-05	-1.57964	-0.693089	3.51377e-05	-1.57971	-0.693524
129162799	chr11:129162799:A:G	3.6986e-06	-1.41634	-1.3696	2.38208e-05	-1.29431	-1.36628	2.38297e-05	-1.2952	-1.36637
129162901	chr11:129162901:C:T	2.76937e-05	-1.19804e-10	-0.772694	0.000151257	-1.19804e-10	-0.812168	0.000151513	-1.19804e-10	-0.811838
129163318	chr11:129163318:C:T	6.72257e-06	-1.59104	-0.597392	4.0368e-05	-1.58435	-0.548765	4.0401e-05	-1.58441	-0.549241
129163931	chr11:129163931:A:G	0.00010577	-0.00215809	0.569527	0.00114968	0.288385	0.927704	0.00113371	0.279874	0.920873
129164916	chr11:129164916:T:C	4.0642e-05	-0.389096	-3.62583e-10	0.000226952	-0.40641	-3.62583e-10	0.00022708	-0.407203	-3.62583e-10
129165206	chr11:129165206:C:G	1.2091e-05	-1.60144	-3.62583e-10	6.86606e-05	-1.60197	-3.62583e-10	6.87546e-05	-1.60196	-3.62583e-10
129165350	chr11:129165350:T:C	4.52752e-06	-1.31824	-1.26549	2.55067e-05	-1.33058	-1.26163	2.5503e-05	-1.33168	-1.26203
129165565	chr11:129165565:A:G	4.29863e-06	-1.31925	-1.31635	2.41751e-05	-1.33196	-1.31386	2.41746e-05	-1.33306	-1.31415
129167360	chr11:129167360:AC:A	3.10342e-06	-1.60203	-1.35936	1.76698e-05	-1.60206	-1.35724	1.76952e-05	-1.60207	-1.35714
129167711	chr11:129167711:A:G	3.07424e-06	-1.6014	-1.36944	1.75656e-05	-1.60037	-1.36483	1.7589e-05	-1.60044	-1.36479
129167767	chr11:129167767:T:C	1.84393e-05	-1.19804e-10	-1.17941	0.000102643	-1.19804e-10	-1.19989	0.000102793	-1.19804e-10	-1.19979
129167866	chr11:129167866:C:T	1.56838e-05	-1.19804e-10	-1.34127	8.84659e-05	-1.19804e-10	-1.34853	8.85894e-05	-1.19804e-10	-1.3485
129168785	chr11:129168785:A:T	3.82077e-06	-1.39646	-1.35698	2.20731e-05	-1.38173	-1.35506	2.20887e-05	-1.38229	-1.35515
129169248	chr11:129169248:G:A	2.24968e-05	-1.19804e-10	-0.980525	0.000124138	-1.19804e-10	-1.00975	0.000124322	-1.19804e-10	-1.00963
129169500	chr11:129169500:G:A	1.70137e-05	-1.19804e-10	-1.25988	9.55405e-05	-1.19804e-10	-1.2716	9.56808e-05	-1.19804e-10	-1.27149
129169556	chr11:129169556:G:A	3.5291e-05	-1.19804e-10	-0.53027	0.000208924	-1.19804e-10	-0.489177	0.000209141	-1.19804e-10	-0.4895
129170102	chr11:129170102:G:A	3.11577e-06	-1.60139	-1.35604	1.77537e-05	-1.60145	-1.35311	1.7779e-05	-1.60149	-1.353
129171042	chr11:129171042:G:A	5.2905e-06	-1.41774	-1.01025	3.62127e-05	-1.30363	-0.938109	3.61985e-05	-1.3045	-0.938986
129171152	chr11:129171152:T:C	7.56887e-06	-1.58344	-0.486412	4.56719e-05	-1.57496	-0.434703	4.57072e-05	-1.57504	-0.43521
129171397	chr11:129171397:A:C	1.54368e-05	-1.19804e-10	-1.35715	8.72894e-05	-1.19804e-10	-1.36192	8.741e-05	-1.19804e-10	-1.3619
129172419	chr11:129172419:G:A	9.20064e-05	-0.124848	0.552807	0.00098664	0.156505	0.906654	0.000973307	0.148323	0.899869
129173216	chr11:129173216:T:C	3.10005e-06	-1.5987	-1.36378	1.75707e-05	-1.59886	-1.36606	1.7592e-05	-1.59895	-1.36611
129173237	chr11:129173237:A:G	3.10635e-06	-1.59808	-1.36237	1.76824e-05	-1.59815	-1.36043	1.7706e-05	-1.59826	-1.36035
129173311	chr11:129173311:GTAAT:G	0.000134592	-1.19804e-10	0.808348	0.000933288	-1.19804e-10	1.00757	0.000934679	-1.19804e-10	1.0077
129174584	chr11:129174584:G:C	2.53468e-05	-1.57941	0.718167	0.00015301	-1.58535	0.784709	0.000153136	-1.58529	0.784108
129174632	chr11:129174632:C:A	3.79392e-06	-1.41666	-1.34384	2.19326e-05	-1.40259	-1.34059	2.19479e-05	-1.40312	-1.34071
129174725	chr11:129174725:G:C	1.98707e-05	-1.19804e-10	-1.10465	0.000114491	-1.19804e-10	-1.09065	0.000114629	-1.19804e-10	-1.0908
129176493	chr11:129176493:GCACCA:G	4.65096e-06	-1.59251	-0.96431	2.74146e-05	-1.58649	-0.933586	2.7442e-05	-1.58654	-0.93389
129176827	chr11:129176827:G:A	1.68168e-05	-1.19804e-10	-1.27152	9.43293e-05	-1.19804e-10	-1.28435	9.44673e-05	-1.19804e-10	-1.28425
129176837	chr11:129176837:A:G	4.46294e-06	-1.35389	-1.2442	2.51699e-05	-1.36544	-1.24006	2.51672e-05	-1.36647	-1.2405
129176910	chr11:129176910:G:A	1.21522e-05	-1.59639	-3.62583e-10	6.89193e-05	-1.59821	-3.62583e-10	6.90153e-05	-1.59818	-3.62583e-10
129177155	chr11:129177155:A:G	3.12719e-06	-1.59901	-1.35476	1.78268e-05	-1.59917	-1.35127	1.78514e-05	-1.59927	-1.35116
129177589	chr11:129177589:A:G	1.97116e-05	-1.19804e-10	-1.11269	0.000110362	-1.19804e-10	-1.12738	0.000110529	-1.19804e-10	-1.12723
129177703	chr11:129177703:T:G	0.000104094	0.0169207	0.534474	0.00113476	0.313594	0.889436	0.00111902	0.305027	0.882677
129177890	chr11:129177890:C:T	1.50498e-05	-1.38254	-3.62583e-10	8.24917e-05	-1.41845	-3.62583e-10	8.2581e-05	-1.41873	-3.62583e-10
129178513	chr11:129178513:G:A	4.27817e-06	-1.42428	-1.21609	2.41764e-05	-1.43336	-1.21241	2.41766e-05	-1.43422	-1.2129
129178742	chr11:129178742:G:C	9.17889e-05	0.101071	0.324522	0.000987912	0.4053	0.659148	0.000974368	0.396531	0.652751
129179245	chr11:129179245:T:C	1.63528e-05	-1.2995	-3.62583e-10	0.000111989	-1.11274	-3.62583e-10	0.000112068	-1.1134	-3.62583e-10
129179494	chr11:129179494:C:T	1.55925e-05	-1.19804e-10	-1.34711	8.8007e-05	-1.19804e-10	-1.35373	8.81295e-05	-1.19804e-10	-1.3537
129179629	chr11:129179629:T:G	4.73498e-06	-1.32357	-1.21535	2.66871e-05	-1.33593	-1.21103	2.66813e-05	-1.33702	-1.21152
129179999	chr11:129179999:T:C	0.00010992	0.0320839	0.573769	0.00121259	0.337606	0.931761	0.00119563	0.328983	0.92494
129180081	chr11:129180081:A:T	5.64879e-05	-1.19804e-10	-0.0598724	0.000374128	-1.19804e-10	0.0934518	0.000374621	-1.19804e-10	0.0934064
129180090	chr11:129180090:G:A	5.79792e-05	-0.0338149	-3.62583e-10	0.000256404	-0.284392	-3.62583e-10	0.000256975	-0.283528	-3.62583e-10
129180223	chr11:129180223:C:T	1.65307e-05	-1.19804e-10	-1.28868	9.46974e-05	-1.19804e-10	-1.28046	9.4817e-05	-1.19804e-10	-1.28056
129180459	chr11:129180459:A:G	0.00010028	0.019543	0.494524	0.00108991	0.317577	0.84513	0.00107487	0.309001	0.838447
129180584	chr11:129180584:T:C	1.54429e-05	-1.19804e-10	-1.35675	8.73165e-05	-1.19804e-10	-1.36161	8.74373e-05	-1.19804e-10	-1.36159
129180680	chr11:129180680:T:C	2.76647e-05	-1.19804e-10	-0.77374	0.00015534	-1.19804e-10	-0.78553	0.000155581	-1.19804e-10	-0.785344
129182089	chr11:129182089:C:T	4.42251e-06	-1.38513	-1.22206	2.4973e-05	-1.39502	-1.21834	2.49711e-05	-1.39597	-1.21881
129182200	chr11:129182200:T:C	4.5283e-06	-1.29366	-1.28989	2.54103e-05	-1.30431	-1.29168	2.53919e-05	-1.30595	-1.29212
129182350	chr11:129182350:T:C	3.14529e-06	-1.57892	-1.36907	1.78831e-05	-1.57908	-1.36821	1.79034e-05	-1.57934	-1.36818
129183105	chr11:129183105:A:G	1.21374e-05	-1.0611	-0.536502	9.55616e-05	-0.889563	-0.381812	9.52674e-05	-0.892106	-0.383713
129183775	chr11:129183775:A:G	2.45073e-05	-1.19804e-10	-0.894927	0.000135241	-1.19804e-10	-0.924088	0.000135475	-1.19804e-10	-0.923723
129183937	chr11:129183937:G:A	1.58348e-05	-1.58491	0.25322	9.42318e-05	-1.58994	0.304554	9.43154e-05	-1.58989	0.304026
129183958	chr11:129183958:C:A	0.000146902	0.171763	0.724101	0.00166198	0.489428	1.09519	0.00163783	0.480477	1.08815
129184416	chr11:129184416:A:G	1.63075e-05	-1.19804e-10	-1.30227	9.16957e-05	-1.19804e-10	-1.31267	9.18282e-05	-1.19804e-10	-1.31259
129184641	chr11:129184641:A:G	3.10727e-06	-1.59614	-1.36402	1.76055e-05	-1.59643	-1.36651	1.76264e-05	-1.59656	-1.36655
129184764	chr11:129184764:A:G	0.000110866	-1.19804e-10	0.614424	0.000665501	-1.19804e-10	0.669394	0.000664975	-1.19804e-10	0.667242
129185255	chr11:129185255:C:T	2.54653e-05	-0.856581	-3.62583e-10	0.000136132	-0.917518	-3.62583e-10	0.000136223	-0.918212	-3.62583e-10
129185416	chr11:129185416:C:T	0.000125596	0.73917	-3.62583e-10	0.000745946	0.783507	-3.62583e-10	0.000745795	0.781944	-3.62583e-10
129185862	chr11:129185862:T:C	3.34964e-06	-1.5295	-1.35555	1.79672e-05	-1.58301	-1.35959	1.79919e-05	-1.58315	-1.35943
129186525	chr11:129186525:C:G	1.88515e-05	-1.19804e-10	-1.1573	0.000104863	-1.19804e-10	-1.17849	0.000105016	-1.19804e-10	-1.17839
129186744	chr11:129186744:A:C	1.34032e-05	-1.49841	-3.62583e-10	7.69076e-05	-1.48854	-3.62583e-10	7.69962e-05	-1.48875	-3.62583e-10
129187657	chr11:129187657:C:T	3.19743e-06	-1.58873	-1.34283	1.82486e-05	-1.58854	-1.33852	1.82724e-05	-1.58874	-1.33837
129188017	chr11:129188017:G:A	2.06361e-05	-1.19804e-10	-1.06686	0.000114395	-1.19804e-10	-1.09149	0.000114565	-1.19804e-10	-1.09137
129188104	chr11:129188104:C:T	0.000185082	0.231535	0.895365	0.00212447	0.548306	1.28183	0.0020935	0.539505	1.27458
129188238	chr11:129188238:G:A	8.41059e-06	-1.59616	-0.368247	5.09834e-05	-1.59082	-0.308826	5.10213e-05	-1.59087	-0.309392
129188306	chr11:129188306:G:C	1.45403e-05	-1.5878	0.170828	8.61133e-05	-1.59225	0.216763	8.61937e-05	-1.5922	0.216286
129188681	chr11:129188681:C:G	2.16958e-05	-1.20912	0.192336	0.000178698	-1.0647	0.419253	0.000178034	-1.06695	0.416412
129188699	chr11:129188699:C:T	5.48196e-05	-0.0898505	-3.62583e-10	0.000322517	-0.0549899	-3.62583e-10	0.000322522	-0.0563355	-3.62583e-10
129189347	chr11:129189347:T:C	1.63041e-05	-1.19804e-10	-1.30248	9.17049e-05	-1.19804e-10	-1.31257	9.18374e-05	-1.19804e-10	-1.31249
129189586	chr11:129189586:C:T	2.14845e-05	-1.19804e-10	-1.02657	0.000126183	-1.19804e-10	-0.993411	0.000126329	-1.19804e-10	-0.993616
129190006	chr11:129190006:T:C	1.20841e-05	-1.60201	-3.62583e-10	6.86534e-05	-1.60207	-3.62583e-10	6.87463e-05	-1.60208	-3.62583e-10
129190334	chr11:129190334:C:G	0.000142326	0.111497	0.752725	0.00159079	0.416405	1.12444	0.00156786	0.407613	1.11735
129190407	chr11:129190407:T:C	1.22292e-05	-1.59007	-3.62583e-10	6.88032e-05	-1.5999	-3.62583e-10	6.8902e-05	-1.59982	-3.62583e-10
129190565	chr11:129190565:A:C	1.2706e-05	-1.55183	-3.62583e-10	8.07128e-05	-1.44025	-3.62583e-10	8.0806e-05	-1.44046	-3.62583e-10
129190964	chr11:129190964:T:A	4.77456e-06	-1.36318	-1.16742	3.2479e-05	-1.236	-1.11456	3.24711e-05	-1.23697	-1.11519
129191315	chr11:129191315:C:G	0.000123272	0.661192	0.0593005	0.00179616	1.1923	0.46996	0.00177236	1.18236	0.4652
129191326	chr11:129191326:A:T	5.22717e-06	-1.51068	-0.929349	3.15032e-05	-1.49575	-0.885302	3.15165e-05	-1.49632	-0.885681
129191863	chr11:129191863:C:T	1.49321e-05	-1.48729	0.096903	9.00173e-05	-1.4727	0.141559	9.00545e-05	-1.47332	0.141227
129191954	chr11:129191954:G:T	9.00407e-06	-0.939542	-0.95668	6.97457e-05	-0.744907	-0.841384	6.95422e-05	-0.747713	-0.842861
129192659	chr11:129192659:A:G	0.00122428	-1.19804e-10	3.01621	0.00991165	-1.19804e-10	3.37032	0.00993779	-1.19804e-10	3.37159
129192784	chr11:129192784:C:T	2.15013e-05	-1.02578	-3.62583e-10	0.000119067	-1.05146	-3.62583e-10	0.000119177	-1.05189	-3.62583e-10
129192841	chr11:129192841:GA:G	1.55234e-05	-1.19804e-10	-1.35155	8.76948e-05	-1.19804e-10	-1.35728	8.78165e-05	-1.19804e-10	-1.35726
129194036	chr11:129194036:T:C	2.16691e-05	-1.01801	-3.62583e-10	0.000116607	-1.07234	-3.62583e-10	0.000116694	-1.07295	-3.62583e-10
129194047	chr11:129194047:A:T	2.71486e-05	-1.19804e-10	-0.792573	0.000150678	-1.19804e-10	-0.816	0.00015094	-1.19804e-10	-0.815626
129194639	chr11:129194639:G:T	8.59921e-05	-1.19804e-10	0.360357	0.000510492	-1.19804e-10	0.404229	0.000510316	-1.19804e-10	0.402522
129194864	chr11:129194864:T:C	3.31543e-06	-1.5387	-1.35661	1.87522e-05	-1.54415	-1.35568	1.87655e-05	-1.54466	-1.35583
129195062	chr11:129195062:C:CAG	1.21482e-05	-1.59671	-3.62583e-10	6.89193e-05	-1.59821	-3.62583e-10	6.9011e-05	-1.59824	-3.62583e-10
129195114	chr11:129195114:G:A	3.95027e-06	-1.42845	-1.29166	2.23115e-05	-1.43741	-1.28864	2.2315e-05	-1.43826	-1.28899
129195985	chr11:129195985:G:A	9.51374e-06	-0.930756	-0.910406	7.42019e-05	-0.735264	-0.789094	7.39787e-05	-0.738086	-0.790644
129195988	chr11:129195988:G:C	2.62145e-05	-0.827586	-3.62583e-10	0.000154108	-0.79349	-3.62583e-10	0.00015425	-0.793931	-3.62583e-10
129196141	chr11:129196141:T:A	1.63463e-05	-1.19804e-10	-1.2999	9.22146e-05	-1.19804e-10	-1.30703	9.23636e-05	-1.19804e-10	-1.30677
129196859	chr11:129196859:C:T	3.32694e-06	-1.53228	-1.35957	1.78776e-05	-1.58443	-1.36317	1.79017e-05	-1.58457	-1.36304
129197176	chr11:129197176:G:A	1.55253e-05	-1.19804e-10	-1.35143	8.77032e-05	-1.19804e-10	-1.35719	8.78249e-05	-1.19804e-10	-1.35716
129197197	chr11:129197197:T:C	1.64872e-05	-1.19804e-10	-1.29132	9.48917e-05	-1.19804e-10	-1.27841	9.50176e-05	-1.19804e-10	-1.27844
129197328	chr11:129197328:A:G	4.27526e-06	-1.344	-1.29705	2.40703e-05	-1.35563	-1.29454	2.40698e-05	-1.35668	-1.29487
129197594	chr11:129197594:G:A	1.81969e-05	-1.19804e-10	-1.19265	0.000101701	-1.19804e-10	-1.20911	0.000101855	-1.19804e-10	-1.20896
129197811	chr11:129197811:C:T	1.52456e-05	-1.19804e-10	-1.36961	8.66155e-05	-1.19804e-10	-1.36967	8.67335e-05	-1.19804e-10	-1.36967
129197916	chr11:129197916:T:G	2.16551e-05	-1.19804e-10	-1.01866	0.000120815	-1.19804e-10	-1.03688	0.000121002	-1.19804e-10	-1.0367
129197949	chr11:129197949:C:T	1.5546e-05	-1.19804e-10	-1.3501	8.78e-05	-1.19804e-10	-1.35609	8.79219e-05	-1.19804e-10	-1.35606
129198290	chr11:129198290:T:C	1.20971e-05	-1.60093	-3.62583e-10	6.86802e-05	-1.60168	-3.62583e-10	6.87745e-05	-1.60167	-3.62583e-10
129198313	chr11:129198313:G:A	4.42096e-05	0.312265	-0.617222	0.000443483	0.658195	-0.394682	0.00043838	0.648906	-0.398328
129198948	chr11:129198948:G:A	1.34589e-05	-1.49425	-3.62583e-10	7.72203e-05	-1.48448	-3.62583e-10	7.7309e-05	-1.4847	-3.62583e-10
129199901	chr11:129199901:AG:A	1.71398e-05	-1.19804e-10	-1.2525	9.92202e-05	-1.19804e-10	-1.2338	9.93462e-05	-1.19804e-10	-1.2339
129200077	chr11:129200077:A:G	1.55222e-05	-1.19804e-10	-1.35163	8.76891e-05	-1.19804e-10	-1.35735	8.78108e-05	-1.19804e-10	-1.35732
129200253	chr11:129200253:T:C	3.9097e-06	-1.46812	-1.26232	2.21211e-05	-1.47507	-1.25954	2.21255e-05	-1.47583	-1.25995
129200363	chr11:129200363:G:A	0.00072058	-1.19804e-10	2.48616	0.00571488	-1.19804e-10	2.81968	0.00572969	-1.19804e-10	2.82091
129200517	chr11:129200517:A:G	1.7475e-05	-1.23313	-3.62583e-10	9.52898e-05	-1.27422	-3.62583e-10	9.5385e-05	-1.27459	-3.62583e-10
129201871	chr11:129201871:T:C	3.13909e-06	-1.59293	-1.35703	1.7771e-05	-1.5931	-1.36048	1.77909e-05	-1.59326	-1.36056
129202987	chr11:129202987:A:G	1.67094e-05	-1.19804e-10	-1.27793	9.65032e-05	-1.19804e-10	-1.26157	9.6626e-05	-1.19804e-10	-1.26166
129203521	chr11:129203521:T:TAAA	1.55036e-05	-1.19804e-10	-1.35283	8.86188e-05	-1.19804e-10	-1.3468	8.87351e-05	-1.19804e-10	-1.34685
129203810	chr11:129203810:G:C	8.61058e-06	-1.5961	-0.344807	5.22512e-05	-1.59069	-0.284393	5.22897e-05	-1.59074	-0.284964
129204720	chr11:129204720:A:G	1.87476e-05	-1.19804e-10	-1.16284	0.000105133	-1.19804e-10	-1.17592	0.00010529	-1.19804e-10	-1.17579
129204729	chr11:129204729:G:C	2.54644e-05	-1.19804e-10	-0.856617	0.000160841	-1.19804e-10	-0.750729	0.000161023	-1.19804e-10	-0.750957
129204961	chr11:129204961:T:A	3.10632e-06	-1.59084	-1.36961	1.7652e-05	-1.59117	-1.36913	1.76732e-05	-1.59135	-1.36911
129204965	chr11:129204965:T:C	8.17935e-06	-1.59725	-0.395035	4.95387e-05	-1.5923	-0.336096	4.95761e-05	-1.59234	-0.336653
129205181	chr11:129205181:T:C	7.96626e-06	-0.930978	-1.08771	6.07987e-05	-0.736	-0.987577	6.06328e-05	-0.738804	-0.988867
129205277	chr11:129205277:A:G	4.05627e-05	-1.19804e-10	-0.39105	0.000241251	-1.19804e-10	-0.345309	0.000241456	-1.19804e-10	-0.345821
129206274	chr11:129206274:C:T	3.72147e-05	0.306935	-0.784131	0.000364375	0.647403	-0.580367	0.000360193	0.638126	-0.583992
129206606	chr11:129206606:G:A	8.02033e-06	-1.35333	-0.658587	4.83579e-05	-1.35255	-0.599971	4.84119e-05	-1.35312	-0.599645
129207309	chr11:129207309:G:A	2.15014e-05	-1.1085	0.0827206	0.000178704	-0.927035	0.281622	0.000178475	-0.928355	0.280295
129207454	chr11:129207454:C:T	1.89726e-05	-1.19804e-10	-1.1509	0.000106623	-1.19804e-10	-1.16185	0.000106781	-1.19804e-10	-1.16173
129207914	chr11:129207914:T:C	1.528e-05	-1.19804e-10	-1.36735	8.67129e-05	-1.19804e-10	-1.36854	8.68339e-05	-1.19804e-10	-1.36851
129208132	chr11:129208132:T:C	2.52729e-05	-1.19804e-10	-0.864165	0.000159672	-1.19804e-10	-0.758021	0.000159854	-1.19804e-10	-0.758244
129208179	chr11:129208179:A:G	1.51298e-05	-1.37723	-3.62583e-10	9.28154e-05	-1.30053	-3.62583e-10	9.28268e-05	-1.30177	-3.62583e-10
129208431	chr11:129208431:G:C	3.63028e-06	-1.47122	-1.33337	2.0515e-05	-1.47819	-1.33181	2.05228e-05	-1.47893	-1.33204
129209188	chr11:129209188:T:G	1.98921e-05	-1.19804e-10	-1.10357	0.000111337	-1.19804e-10	-1.11859	0.000111506	-1.19804e-10	-1.11843
129209223	chr11:129209223:A:G	0.000124309	0.129295	0.599578	0.00134615	0.417623	0.956232	0.00132726	0.408954	0.949409
129210980	chr11:129210980:A:G	1.80078e-05	-1.19804e-10	-1.2031	0.00010423	-1.19804e-10	-1.18454	0.000104366	-1.19804e-10	-1.1846
129211257	chr11:129211257:A:G	0.00117404	-1.19804e-10	2.97431	0.00949431	-1.19804e-10	3.3273	0.00951929	-1.19804e-10	3.32857
129211409	chr11:129211409:T:C	3.58864e-06	-1.46626	-1.34987	2.02703e-05	-1.47327	-1.34872	2.02789e-05	-1.47403	-1.3489
129211486	chr11:129211486:A:G	2.19171e-05	-1.19804e-10	-1.00663	0.000127843	-1.19804e-10	-0.980344	0.000127978	-1.19804e-10	-0.980652
129211709	chr11:129211709:C:T	4.63367e-06	-1.59754	-0.963004	3.06376e-05	-1.59993	-0.808985	3.06302e-05	-1.60009	-0.81043
129212403	chr11:129212403:T:A	3.87823e-06	-1.49717	-1.24135	2.19684e-05	-1.50324	-1.2383	2.1974e-05	-1.5039	-1.23874
129212519	chr11:129212519:C:T	3.58836e-06	-1.45665	-1.35955	2.03726e-05	-1.45919	-1.35776	2.03734e-05	-1.46033	-1.35795
129212752	chr11:129212752:T:G	3.12339e-06	-1.5907	-1.36427	1.77057e-05	-1.59083	-1.36643	1.77258e-05	-1.59101	-1.36648
129212767	chr11:129212767:C:T	1.56463e-05	-1.19804e-10	-1.34366	8.94034e-05	-1.19804e-10	-1.33799	8.95177e-05	-1.19804e-10	-1.33807
129213862	chr11:129213862:AG:A	4.18767e-06	-1.38146	-1.28029	2.36229e-05	-1.39157	-1.27736	2.36234e-05	-1.39253	-1.27774
129214072	chr11:129214072:A:G	3.23069e-06	-1.60198	-1.31922	1.84592e-05	-1.60199	-1.31359	1.84875e-05	-1.60202	-1.3134
129214357	chr11:129214357:G:A	4.17437e-06	-1.35471	-1.31023	2.34765e-05	-1.36702	-1.30813	2.34776e-05	-1.36804	-1.30842
129214373	chr11:129214373:A:G	1.53796e-05	-1.19804e-10	-1.36086	8.70514e-05	-1.19804e-10	-1.36465	8.71714e-05	-1.19804e-10	-1.36463
129214383	chr11:129214383:C:T	1.25337e-05	-1.56548	-3.62583e-10	7.0419e-05	-1.57668	-3.62583e-10	7.0521e-05	-1.5766	-3.62583e-10
```
