## Supplementary material for "Characterization of shared and ancestry-specific signals driving complex traits using multi-ancestry fine-mapping": susiex_nc3.cs80.summary

```
# chr11:127960624-129214869
CS_ID	CS_LENGTH	CS_PURITY	MAX_PIP_SNP	BP	REF_ALLELE	ALT_ALLELE	REF_FRQ	BETA	SE	-LOG10P	MAX_PIP	POST-HOC_PROB_POP1	POST-HOC_PROB_POP2
1	9	0.456021	chr11:128459018:G:A	128459018	A,A	G,G	1,1	inf,inf	inf,inf	5.93509,0.380593	0.37619	0.830953	0.389047
2	1821	0	chr11:128693778:G:C	128693778	NA,C	NA,G	NA,1	NA,-inf	NA,inf	NA,3.10748	0.0146293	0.444196	0.424637
3	1824	0	chr11:128693778:G:C	128693778	NA,C	NA,G	NA,1	NA,-inf	NA,inf	NA,3.10748	0.0146587	0.444204	0.424331
```
