## Supplementary material for "Characterization of shared and ancestry-specific signals driving complex traits using multi-ancestry fine-mapping": s1.afreq

```
#CHROM	ID	REF	ALT	ALT_FREQS	OBS_CT
11	rs1620366	T	C	0.277336	1006
11	rs1616806	C	G	0.692843	1006
11	rs1873886	C	A	0.290258	1006
11	rs73028411	A	T	0.0318091	1006
11	rs73028412	G	A	0.124254	1006
11	rs11222145	C	T	0.287276	1006
11	rs11222146	C	T	0.287276	1006
11	rs11222147	G	A	0.287276	1006
11	rs7927425	G	A	0.219682	1006
11	rs7931751	A	G	0.565606	1006
11	rs2703765	G	A	0.27336	1006
11	rs34672044	G	A	0.125249	1006
11	rs2703764	C	T	0.398608	1006
11	rs7934856	A	G	0.5666	1006
11	rs2640224	T	C	0.964215	1006
11	rs117478878	G	A	0.0238569	1006
11	rs10750437	T	C	0.580517	1006
11	rs3134452	C	T	0.967197	1006
11	rs61913937	T	C	0.197813	1006
11	rs55699536	A	C	0.286282	1006
11	rs7116902	C	T	0.579523	1006
11	rs11603849	A	G	0.244533	1006
11	rs4937526	T	C	0.582505	1006
11	rs1733435	G	C	0.967197	1006
11	rs117237383	G	A	0.0248509	1006
11	rs10894213	T	C	0.291252	1006
11	rs1733434	G	A	0.966203	1006
11	rs1612224	G	A	0.966203	1006
11	rs11600025	T	C	0.244533	1006
11	rs12421135	G	A	0.083499	1006
11	rs3134451	C	G	0.966203	1006
11	rs3133395	C	T	0.257455	1006
11	rs61913938	C	T	0.0139165	1006
11	rs11222149	C	T	0.147117	1006
11	rs7358347	C	T	0.54672	1006
11	rs11222150	G	A	0.101392	1006
11	rs1689226	A	G	0.957256	1006
11	rs1689225	C	T	0.254473	1006
11	rs143795814	A	G	0.0109344	1006
11	rs3134450	G	A	0.859841	1006
11	rs3103874	T	C	0.954274	1006
11	rs1873887	G	A	0.0944334	1006
11	rs3103873	C	T	0.954274	1006
11	rs7120829	G	T	0.45825	1006
11	rs11222151	A	G	0.0457256	1006
11	rs3920014	G	A	0.0795229	1006
11	rs10894214	T	A	0.426441	1006
11	rs59850728	C	T	0.0497018	1006
11	rs7125311	A	G	0.0954274	1006
11	rs11222155	A	G	0.128231	1006
11	rs1733432	G	A	0.522863	1006
11	rs11222156	A	G	0.0695825	1006
11	rs1733433	A	C	0.508946	1006
11	rs11222157	C	T	0.0228628	1006
11	rs12225366	A	G	0.0447316	1006
11	rs2703763	C	T	0.10835	1006
11	rs2640225	C	G	0.109344	1006
11	rs2035943	G	C	0.110338	1006
11	rs2035942	T	C	0.129225	1006
11	rs2035941	C	T	0.110338	1006
11	rs2035940	T	C	0.487078	1006
11	rs117314904	G	A	0.0188867	1006
11	rs11222158	A	G	0.21173	1006
11	rs7930290	G	T	0.0785288	1006
11	rs11222159	A	G	0.0944334	1006
11	rs12271673	G	C	0.0198807	1006
11	rs3134449	G	A	0.114314	1006
11	rs7123556	C	G	0.114314	1006
11	rs56388255	C	T	0.0337972	1006
11	rs2514389	C	G	0.114314	1006
11	rs4937527	G	A	0.428429	1006
11	rs2464440	C	T	0.114314	1006
11	rs4937528	A	C	0.106362	1006
11	rs112421767	T	A	0.764414	1006
11	rs2514388	G	A	0.114314	1006
11	rs2703769	T	C	0.114314	1006
11	rs1689220	T	G	0.114314	1006
11	rs1689219	C	T	0.114314	1006
11	rs1689218	C	G	0.114314	1006
11	rs1689217	C	T	0.114314	1006
11	rs2514387	A	G	0.114314	1006
11	rs2464439	T	A	0.114314	1006
11	rs1733440	C	T	0.114314	1006
11	rs1733439	A	G	0.114314	1006
11	rs112857630	T	C	0.0516899	1006
11	rs1733438	T	G	0.114314	1006
11	rs1733437	G	A	0.11332	1006
11	rs1733436	G	A	0.11332	1006
11	rs2464438	A	G	0.11332	1006
11	rs2514386	A	G	0.114314	1006
11	rs2640223	A	T	0.114314	1006
11	rs2640222	C	T	0.114314	1006
11	rs1689216	A	G	0.134195	1006
11	rs12282985	G	A	0.0198807	1006
11	rs2703768	T	A	0.559642	1006
11	rs2640221	G	A	0.114314	1006
11	rs2514385	G	C	0.114314	1006
11	rs2514384	T	G	0.134195	1006
11	rs2514383	A	G	0.114314	1006
11	rs1689215	C	G	0.114314	1006
11	rs1733430	C	T	0.114314	1006
11	rs1689214	A	C	0.114314	1006
11	rs937208	A	C	0.114314	1006
11	rs937207	G	A	0.114314	1006
11	rs79278761	T	A	0.0447316	1006
11	rs2703767	A	G	0.207753	1006
11	rs2464437	C	A	0.114314	1006
11	rs1493297	T	A	0.114314	1006
11	rs1493296	A	G	0.134195	1006
11	rs1908073	G	A	0.114314	1006
11	rs2703766	T	C	0.114314	1006
11	rs3134448	C	T	0.114314	1006
11	rs2172492	G	A	0.114314	1006
11	rs1826517	G	A	0.109344	1006
11	rs1389243	C	G	0.11332	1006
11	rs4245088	T	C	0.5666	1006
11	rs34668403	C	T	0.11332	1006
11	rs2464436	T	G	0.360835	1006
11	rs1389242	C	A	0.4334	1006
11	rs2703754	G	A	0.11332	1006
11	rs150881472	C	T	0.0198807	1006
11	rs2640219	G	A	0.11332	1006
11	rs2703753	C	T	0.228628	1006
11	rs78278428	C	T	0.0735586	1006
11	rs2703752	T	G	0.564612	1006
11	rs2640218	C	T	0.10835	1006
11	rs74836863	G	A	0.0536779	1006
11	rs75275143	G	A	0.0238569	1006
11	rs2703751	G	C	0.133201	1006
11	rs2640217	C	T	0.134195	1006
11	rs57476868	C	T	0.0695825	1006
11	rs114491835	G	C	0.0198807	1006
11	rs10791078	A	G	0.45825	1006
11	rs1733442	G	A	0.132207	1006
11	rs113048078	C	T	0.0198807	1006
11	rs12806239	G	A	0.435388	1006
11	rs1733441	A	G	0.133201	1006
11	rs75413676	G	A	0.0198807	1006
11	rs113439345	T	C	0.0198807	1006
11	rs12807046	G	C	0.112326	1006
11	rs1319500	T	C	0.133201	1006
11	rs12282426	C	G	0.0198807	1006
11	rs12289523	T	C	0.0198807	1006
11	rs11604406	C	T	0.249503	1006
11	rs74408035	G	A	0.0745527	1006
11	rs76992549	T	C	0.0745527	1006
11	rs114352456	G	A	0.0198807	1006
11	rs2640216	G	C	0.134195	1006
11	rs115432210	C	T	0.0198807	1006
11	rs114521308	A	G	0.0198807	1006
11	rs34413743	T	A	0.112326	1006
11	rs978892	C	A	0.114314	1006
11	rs978891	T	A	0.38668	1006
11	rs61913956	C	A	0.252485	1006
11	rs1493295	T	C	0.574553	1006
11	rs1493294	A	G	0.131213	1006
11	rs1733426	A	G	0.131213	1006
11	rs147819931	G	A	0.0377734	1006
11	rs10894215	A	G	0.187873	1006
11	rs1733427	A	G	0.131213	1006
11	rs992332	G	C	0.131213	1006
11	rs992331	A	G	0.131213	1006
11	rs992330	A	T	0.111332	1006
11	rs2131532	G	A	0.126243	1006
11	rs992329	T	C	0.131213	1006
11	rs12289927	C	T	0.0198807	1006
11	rs12289976	C	A	0.0198807	1006
11	rs2172491	C	T	0.122266	1006
11	rs1493293	A	G	0.131213	1006
11	rs1353075	G	C	0.131213	1006
11	rs73030865	A	T	0.234592	1006
11	rs3103872	A	T	0.553678	1006
11	rs3134447	T	C	0.131213	1006
11	rs75855237	A	G	0.0964215	1006
11	rs2703755	A	G	0.111332	1006
11	rs11222164	A	G	0.112326	1006
11	rs71483623	G	A	0.05666	1006
11	rs114399423	A	G	0.0208748	1006
11	rs12275660	T	G	0.0208748	1006
11	rs115946312	C	A	0.0238569	1006
11	rs1389241	C	T	0.131213	1006
11	rs12295304	G	T	0.0208748	1006
11	rs1689209	T	C	0.628231	1006
11	rs1689208	G	T	0.111332	1006
11	rs2640215	T	C	0.410537	1006
11	rs1493291	G	A	0.0805169	1006
11	rs11222165	T	C	0.126243	1006
11	rs12420720	G	T	0.186879	1006
11	rs1689207	G	A	0.689861	1006
11	rs75991196	C	A	0.0755467	1006
11	rs77983823	T	C	0.0745527	1006
11	rs1689231	G	C	0.640159	1006
11	rs1627019	A	G	0.659046	1006
11	rs1021455	C	T	0.198807	1006
11	rs1628692	T	C	0.659046	1006
11	rs11222167	C	G	0.0178926	1006
11	rs1630336	T	C	0.641153	1006
11	rs3134446	G	C	0.571571	1006
11	rs11222168	T	C	0.0178926	1006
11	rs1689229	G	T	0.5666	1006
11	rs145357411	C	T	0.0198807	1006
11	rs78682160	C	A	0.0536779	1006
11	rs34745291	G	A	0.295229	1006
11	rs11222170	A	C	0.257455	1006
11	rs1021454	T	C	0.0596421	1006
11	rs1021452	T	C	0.33002	1006
11	rs11222171	C	T	0.116302	1006
11	rs7928982	T	C	0.0775348	1006
11	rs1733431	T	A	0.100398	1006
11	rs11222172	T	A	0.255467	1006
11	rs11222173	T	A	0.027833	1006
11	rs78641671	G	A	0.0119284	1006
11	rs4937530	T	A	0.507952	1006
11	rs11222175	A	C	0.0188867	1006
11	rs10894216	A	G	0.0775348	1006
11	rs12417626	C	T	0.0586481	1006
11	rs12288732	A	G	0.0775348	1006
11	rs7936714	T	C	0.0775348	1006
11	rs4573683	G	A	0.275348	1006
11	rs112169500	C	T	0.159046	1006
11	rs11600573	G	A	0.100398	1006
11	rs144429416	G	T	0.05666	1006
11	rs117810684	G	C	0.0516899	1006
11	rs7124211	G	C	0.357853	1006
11	rs113823780	G	A	0.0586481	1006
11	rs12288307	A	T	0.0188867	1006
11	rs10894218	T	C	0.198807	1006
11	rs10894219	G	A	0.200795	1006
11	rs11222180	A	G	0.0646123	1006
11	rs11827038	A	G	0.0586481	1006
11	rs11822470	G	A	0.0586481	1006
11	rs10791081	C	G	0.37674	1006
11	rs11222181	C	T	0.0994036	1006
11	rs7109602	C	G	0.315109	1006
11	rs61915761	G	A	0.115308	1006
11	rs61915762	G	A	0.256461	1006
11	rs61915763	G	C	0.255467	1006
11	rs12282819	C	G	0.120278	1006
11	rs10894221	G	C	0.199801	1006
11	rs12295999	A	G	0.0188867	1006
11	rs12284534	C	T	0.120278	1006
11	rs74617563	A	G	0.100398	1006
11	rs76259597	G	A	0.0994036	1006
11	rs1921576	C	T	0.803181	1006
11	rs4350370	A	G	0.646123	1006
11	rs75732404	A	G	0.0536779	1006
11	rs74770106	A	C	0.0506958	1006
11	rs4128440	G	A	0.434394	1006
11	rs78212960	G	A	0.055666	1006
11	rs12418439	C	T	0.120278	1006
11	rs4937532	T	A	0.653082	1006
11	rs12362374	C	T	0.176938	1006
11	rs12363913	T	G	0.434394	1006
11	rs11222184	C	T	0.0974155	1006
11	rs12146529	C	T	0.377734	1006
11	rs12146531	G	A	0.377734	1006
11	rs10894222	G	A	0.530815	1006
11	rs11603389	C	G	0.0984095	1006
11	rs1882341	G	C	0.45328	1006
11	rs1882342	G	C	0.652087	1006
11	rs12282069	C	T	0.651093	1006
11	rs57099431	T	C	0.0974155	1006
11	rs7950948	T	G	0.4334	1006
11	rs7939256	G	A	0.055666	1006
11	rs7939050	A	G	0.651093	1006
11	rs7939270	C	T	0.651093	1006
11	rs7926038	T	C	0.651093	1006
11	rs10732867	G	A	0.651093	1006
11	rs10732868	G	A	0.651093	1006
11	rs76059372	G	C	0.0328032	1006
11	rs12272698	A	C	0.0198807	1006
11	rs144469220	T	G	0.0198807	1006
11	rs4245090	T	C	0.65507	1006
11	rs11222186	A	C	0.11829	1006
11	rs111491751	G	A	0.0536779	1006
11	rs6590480	G	A	0.657058	1006
11	rs6590481	C	T	0.657058	1006
11	rs6590482	T	C	0.658052	1006
11	rs117853516	A	G	0.0208748	1006
11	rs4937533	T	C	0.23161	1006
11	rs4937534	C	T	0.642147	1006
11	rs4937535	G	A	0.65507	1006
11	rs4937536	A	G	0.656064	1006
11	rs4937537	A	G	0.656064	1006
11	rs11222188	G	A	0.0894632	1006
11	rs4937538	A	G	0.656064	1006
11	rs74699582	T	C	0.0248509	1006
11	rs7112598	C	A	0.65507	1006
11	rs184260643	C	T	0.0129225	1006
11	rs10750440	G	A	0.654076	1006
11	rs143062249	C	T	0.0178926	1006
11	rs117777207	C	T	0.0208748	1006
11	rs74842644	T	C	0.0586481	1006
11	rs4937539	T	C	0.575547	1006
11	rs75165642	G	A	0.0208748	1006
11	rs118015272	C	T	0.0218688	1006
11	rs7929936	A	C	0.575547	1006
11	rs187557402	G	C	0.0129225	1006
11	rs7110730	C	T	0.0596421	1006
11	rs6590483	G	A	0.635189	1006
11	rs7111149	A	G	0.575547	1006
11	rs7127536	T	A	0.574553	1006
11	rs4499010	G	T	0.656064	1006
11	rs11222189	G	A	0.0208748	1006
11	rs4937540	A	T	0.0198807	1006
11	rs28875239	A	G	0.0606362	1006
11	rs1921574	T	C	0.656064	1006
11	rs28402217	C	G	0.0596421	1006
11	rs73572219	C	T	0.0596421	1006
11	rs73572221	A	G	0.0596421	1006
11	rs56920526	A	G	0.0944334	1006
11	rs7941653	C	A	0.0596421	1006
11	rs12576362	A	T	0.0944334	1006
11	rs76464729	A	T	0.0596421	1006
11	rs74855511	G	A	0.0596421	1006
11	rs11222190	C	T	0.0944334	1006
11	rs73572230	G	A	0.0596421	1006
11	rs4937541	C	T	0.575547	1006
11	rs28797239	A	G	0.0596421	1006
11	rs28801482	A	G	0.0596421	1006
11	rs12224800	A	C	0.0944334	1006
11	rs12224801	A	T	0.0944334	1006
11	rs1921573	A	T	0.0596421	1006
11	rs1921572	A	G	0.0596421	1006
11	rs79187796	G	A	0.055666	1006
11	rs1950121	A	T	0.0596421	1006
11	rs1950120	T	C	0.0596421	1006
11	rs1950119	A	T	0.0596421	1006
11	rs1882338	C	T	0.837972	1006
11	rs7949893	G	A	0.0596421	1006
11	rs7949571	A	G	0.0596421	1006
11	rs7936386	T	C	0.0596421	1006
11	rs7936388	T	C	0.0596421	1006
11	rs56097840	C	T	0.0596421	1006
11	rs57898590	G	A	0.0596421	1006
11	rs57632525	C	G	0.0596421	1006
11	rs58761476	T	G	0.0596421	1006
11	rs61915781	C	A	0.0159046	1006
11	rs1950118	G	C	0.575547	1006
11	rs1950117	C	T	0.575547	1006
11	rs7925596	C	G	0.0596421	1006
11	rs11602382	G	A	0.0467197	1006
11	rs2875270	A	G	0.575547	1006
11	rs35889121	C	T	0.0159046	1006
11	rs2324156	G	A	0.656064	1006
11	rs117720292	G	A	0.0208748	1006
11	rs1921581	A	G	0.575547	1006
11	rs60642492	G	A	0.0596421	1006
11	rs1921580	G	A	0.635189	1006
11	rs57851196	T	C	0.0596421	1006
11	rs1921579	T	G	0.575547	1006
11	rs1921578	T	C	0.481113	1006
11	rs10736585	C	T	0.656064	1006
11	rs12281529	G	C	0.0208748	1006
11	rs11222191	C	T	0.0944334	1006
11	rs146661266	T	C	0.0944334	1006
11	rs11222196	C	T	0.0208748	1006
11	rs60284315	A	C	0.0596421	1006
11	rs10791082	C	T	0.575547	1006
11	rs11222197	C	T	0.0208748	1006
11	rs10791083	C	A	0.151093	1006
11	rs10736586	C	T	0.645129	1006
11	rs4937542	G	A	0.632207	1006
11	rs4936109	T	C	0.656064	1006
11	rs10750441	C	T	0.654076	1006
11	rs11222198	G	A	0.0944334	1006
11	rs57490419	G	A	0.055666	1006
11	rs11222199	G	A	0.026839	1006
11	rs11222200	C	G	0.153082	1006
11	rs11222201	A	G	0.151093	1006
11	rs146261009	C	T	0.028827	1006
11	rs10791084	G	A	0.480119	1006
11	rs4937543	C	T	0.573559	1006
11	rs75020827	T	C	0.0119284	1006
11	rs11222202	C	T	0.0228628	1006
11	rs76554921	A	G	0.0168986	1006
11	rs7114197	C	T	0.650099	1006
11	rs7130214	T	A	0.652087	1006
11	rs11603879	C	G	0.197813	1006
11	rs12224090	G	T	0.0934394	1006
11	rs10894224	G	A	0.576541	1006
11	rs7117972	G	A	0.652087	1006
11	rs10750442	A	T	0.652087	1006
11	rs10791086	T	C	0.652087	1006
11	rs11600384	A	G	0.105368	1006
11	rs78057024	C	G	0.0516899	1006
11	rs79037358	A	G	0.0516899	1006
11	rs61113737	G	A	0.0516899	1006
11	rs12420164	C	T	0.144135	1006
11	rs11222204	C	T	0.484095	1006
11	rs74942200	G	A	0.0119284	1006
11	rs1574126	T	C	0.483101	1006
11	rs116879243	A	T	0.0526839	1006
11	rs11222205	G	A	0.0188867	1006
11	rs80208225	T	G	0.0337972	1006
11	rs10466624	A	G	0.0785288	1006
11	rs4360711	A	G	0.987078	1006
11	rs3922776	G	A	0.0904573	1006
11	rs10466545	T	G	0.650099	1006
11	rs61915783	T	G	0.572565	1006
11	rs7102981	T	C	0.572565	1006
11	rs7120602	C	G	0.649105	1006
11	rs11222206	C	T	0.0914513	1006
11	rs12419954	G	A	0.0526839	1006
11	rs2875273	A	C	0.571571	1006
11	rs7125089	A	G	0.571571	1006
11	rs77699274	C	T	0.0516899	1006
11	rs12285922	C	T	0.0188867	1006
11	rs12576691	C	T	0.0904573	1006
11	rs12287489	C	T	0.0188867	1006
11	rs11222207	C	T	0.0705765	1006
11	rs12576742	G	A	0.0914513	1006
11	rs61497187	G	A	0.0914513	1006
11	rs11222208	C	G	0.0904573	1006
11	rs10894225	G	A	0.572565	1006
11	rs78811995	G	C	0.0516899	1006
11	rs7130144	C	T	0.0775348	1006
11	rs7119236	T	C	0.649105	1006
11	rs11222210	C	T	0.479125	1006
11	rs7103751	G	A	0.648111	1006
11	rs7103422	A	G	0.0914513	1006
11	rs7103562	A	C	0.648111	1006
11	rs2324137	A	G	0.570577	1006
11	rs11222211	C	T	0.0188867	1006
11	rs2324138	T	C	0.650099	1006
11	rs7107307	C	T	0.0914513	1006
11	rs11222212	A	G	0.0188867	1006
11	rs11222213	C	T	0.570577	1006
11	rs11222214	T	C	0.0924453	1006
11	rs1921582	A	T	0.572565	1006
11	rs7934451	A	C	0.572565	1006
11	rs4937545	T	A	0.572565	1006
11	rs4937546	G	T	0.645129	1006
11	rs75761098	A	C	0.0139165	1006
11	rs4937547	G	T	0.477137	1006
11	rs4937548	C	T	0.477137	1006
11	rs11222217	T	C	0.0954274	1006
11	rs73572298	C	T	0.0367793	1006
11	rs1921575	C	T	0.648111	1006
11	rs117401953	T	A	0.0178926	1006
11	rs10750443	T	G	0.647117	1006
11	rs73572302	A	T	0.0725646	1006
11	rs11602918	T	C	0.195825	1006
11	rs11222218	G	T	0.0914513	1006
11	rs73574005	A	G	0.0516899	1006
11	rs73574006	C	A	0.0516899	1006
11	rs7111124	T	A	0.571571	1006
11	rs3862592	G	A	0.649105	1006
11	rs75295927	T	C	0.0109344	1006
11	rs74336733	C	T	0.05666	1006
11	rs7929093	A	T	0.571571	1006
11	rs11222219	G	A	0.0178926	1006
11	rs4937549	T	C	0.649105	1006
11	rs7929667	C	T	0.11332	1006
11	rs4937550	G	A	0.571571	1006
11	rs1882339	T	C	0.476143	1006
11	rs11222220	C	T	0.0964215	1006
11	rs11222221	A	T	0.0964215	1006
11	rs7111269	C	A	0.641153	1006
11	rs7111373	C	T	0.571571	1006
11	rs7115030	G	A	0.475149	1006
11	rs117174061	C	A	0.0129225	1006
11	rs113985147	A	T	0.0516899	1006
11	rs11222222	C	T	0.0964215	1006
11	rs10750444	G	C	0.645129	1006
11	rs10894226	G	C	0.548708	1006
11	rs10894227	G	A	0.475149	1006
11	rs10791087	C	T	0.475149	1006
11	rs73017590	A	T	0.0626243	1006
11	rs76568280	C	T	0.0506958	1006
11	rs7944927	C	T	0.793241	1006
11	rs4503559	C	T	0.526839	1006
11	rs12272041	C	T	0.0178926	1006
11	rs187378895	T	C	0.00695825	1006
11	rs111565900	C	G	0.0516899	1006
11	rs112714071	G	A	0.0516899	1006
11	rs55985462	T	C	0.475149	1006
11	rs66570961	C	T	0.0924453	1006
11	rs190039553	C	A	0.0178926	1006
11	rs11222225	C	T	0.645129	1006
11	rs11222226	C	A	0.494036	1006
11	rs11222227	C	A	0.649105	1006
11	rs12417517	G	T	0.0516899	1006
11	rs7110242	T	G	0.628231	1006
11	rs7127843	G	A	0.476143	1006
11	rs10894229	T	C	0.0715706	1006
11	rs7127623	A	T	0.502982	1006
11	rs11222228	C	T	0.0218688	1006
11	rs1921570	G	A	0.475149	1006
11	rs67296119	A	G	0.0258449	1006
11	rs1921571	G	A	0.626243	1006
11	rs73574016	G	A	0.055666	1006
11	rs7101531	C	T	0.0964215	1006
11	rs73574017	G	A	0.0516899	1006
11	rs11222230	A	G	0.474155	1006
11	rs11222231	G	A	0.0964215	1006
11	rs11222232	C	T	0.0964215	1006
11	rs77891621	T	C	0.0506958	1006
11	rs11222233	G	T	0.472167	1006
11	rs73574019	G	A	0.0526839	1006
11	rs117572323	G	A	0.0198807	1006
11	rs73574020	C	G	0.0526839	1006
11	rs4322403	C	T	0.0656064	1006
11	rs7126578	T	G	0.175944	1006
11	rs7126710	T	C	0.100398	1006
11	rs7111044	G	A	0.154076	1006
11	rs55992351	G	A	0.100398	1006
11	rs2091735	G	A	0.497018	1006
11	rs12226583	A	G	0.100398	1006
11	rs11222234	T	G	0.0188867	1006
11	rs75353800	A	T	0.0536779	1006
11	rs60990485	G	A	0.0536779	1006
11	rs73574027	A	G	0.0536779	1006
11	rs11222236	C	T	0.0228628	1006
11	rs7131063	C	T	0.0536779	1006
11	rs75651804	T	C	0.0536779	1006
11	rs11222237	G	C	0.0188867	1006
11	rs1921583	G	A	0.0228628	1006
11	rs10894230	A	G	0.213718	1006
11	rs1921584	A	G	0.176938	1006
11	rs73574033	T	G	0.0576541	1006
11	rs73574034	A	C	0.0576541	1006
11	rs73574036	C	T	0.0576541	1006
11	rs80099309	C	T	0.0536779	1006
11	rs11222238	A	T	0.592445	1006
11	rs1921585	A	G	0.372763	1006
11	rs12280646	G	T	0.0228628	1006
11	rs11222239	T	G	0.0964215	1006
11	rs4937552	G	C	0.372763	1006
11	rs75652798	T	C	0.0536779	1006
11	rs4937553	G	A	0.650099	1006
11	rs79673958	C	G	0.0238569	1006
11	rs35956774	G	A	0.0188867	1006
11	rs181132046	C	T	0.0168986	1006
11	rs7117998	C	T	0.05666	1006
11	rs7118354	G	A	0.346918	1006
11	rs145694333	G	A	0.0168986	1006
11	rs11824942	C	T	0.0884692	1006
11	rs12798371	T	C	0.0526839	1006
11	rs75196959	C	A	0.0467197	1006
11	rs7122783	C	A	0.05666	1006
11	rs12803350	G	A	0.0526839	1006
11	rs35281186	C	A	0.0457256	1006
11	rs11607912	T	C	0.0467197	1006
11	rs12804754	C	A	0.055666	1006
11	rs7130915	A	G	0.05666	1006
11	rs11606327	G	A	0.0467197	1006
11	rs151250520	A	G	0.0208748	1006
11	rs71483626	T	C	0.10338	1006
11	rs11606364	C	T	0.10338	1006
11	rs73574041	G	C	0.0497018	1006
11	rs144795848	A	G	0.0119284	1006
11	rs7105145	C	A	0.312127	1006
11	rs143583573	C	A	0.0119284	1006
11	rs7117156	A	G	0.0497018	1006
11	rs11604289	C	T	0.0467197	1006
11	rs142727206	G	T	0.0238569	1006
11	rs6590485	G	C	0.286282	1006
11	rs11605060	G	A	0.0467197	1006
11	rs75702290	C	T	0.0467197	1006
11	rs34249489	C	T	0.0516899	1006
11	rs75109642	G	A	0.0457256	1006
11	rs12807953	G	A	0.0516899	1006
11	rs7130256	G	T	0.262425	1006
11	rs7103035	C	A	0.260437	1006
11	rs11222246	T	A	0.261431	1006
11	rs35008159	C	A	0.054672	1006
11	rs11827390	C	G	0.054672	1006
11	rs11222248	T	C	0.260437	1006
11	rs11222249	T	G	0.205765	1006
11	rs11222250	G	A	0.260437	1006
11	rs144244316	C	T	0.00795229	1006
11	rs79976622	G	A	0.0467197	1006
11	rs77974447	A	G	0.0467197	1006
11	rs10791089	C	T	0.219682	1006
11	rs78367094	A	G	0.0457256	1006
11	rs138912977	T	C	0.0139165	1006
11	rs7116475	C	A	0.260437	1006
11	rs7116618	A	G	0.0139165	1006
11	rs73021624	T	C	0.0417495	1006
11	rs148132289	C	G	0.0139165	1006
11	rs7120398	C	A	0.215706	1006
11	rs73021625	G	A	0.0407555	1006
11	rs12795048	A	G	0.027833	1006
11	rs57433319	C	T	0.198807	1006
11	rs73021627	G	T	0.0407555	1006
11	rs34408372	T	G	0.05666	1006
11	rs35155135	A	G	0.0407555	1006
11	rs79880863	C	T	0.0467197	1006
11	rs67089164	G	A	0.0407555	1006
11	rs67059833	A	C	0.05666	1006
11	rs67256239	G	A	0.106362	1006
11	rs56027902	G	A	0.0497018	1006
11	rs36005051	T	C	0.0407555	1006
11	rs66758306	T	C	0.0407555	1006
11	rs79728411	C	T	0.00994036	1006
11	rs139772560	C	T	0.0149105	1006
11	rs145281023	A	T	0.0129225	1006
11	rs147566018	C	T	0.0328032	1006
11	rs140156336	C	T	0.0129225	1006
11	rs4075242	A	G	0.199801	1006
11	rs6590486	C	A	0.653082	1006
11	rs113692888	A	G	0.10338	1006
11	rs116874609	T	G	0.0188867	1006
11	rs61913987	T	C	0.0168986	1006
11	rs112569020	C	A	0.0159046	1006
11	rs79911880	C	T	0.0397614	1006
11	rs4937554	C	T	0.16998	1006
11	rs12792526	A	G	0.15507	1006
11	rs117920125	G	A	0.0119284	1006
11	rs78087017	T	C	0.0218688	1006
11	rs6590490	T	C	0.289264	1006
11	rs147968985	G	T	0.0258449	1006
11	rs71483628	C	T	0.0656064	1006
11	rs6590491	A	T	0.191849	1006
11	rs181776695	G	A	0.0168986	1006
11	rs79541808	G	A	0.0337972	1006
11	rs3019125	A	G	0.810139	1006
11	rs61910509	C	T	0.0407555	1006
11	rs3134445	T	C	0.796223	1006
11	rs3019124	A	T	0.772366	1006
11	rs139794018	C	A	0.0188867	1006
11	rs117711979	C	T	0.0149105	1006
11	rs6590492	A	T	0.233598	1006
11	rs71483629	T	C	0.0159046	1006
11	rs7933829	C	T	0.192843	1006
11	rs2951954	A	G	0.798211	1006
11	rs2951955	T	G	0.201789	1006
11	rs78969136	C	T	0.0198807	1006
11	rs117747947	C	G	0.00795229	1006
11	rs117069164	C	T	0.0198807	1006
11	rs75254169	G	A	0.0636183	1006
11	rs73021644	C	T	0.0198807	1006
11	rs75703976	A	G	0.0636183	1006
11	rs138793634	G	A	0.00596421	1006
11	rs11512665	G	A	0.0715706	1006
11	rs74855020	C	T	0.28827	1006
11	rs35736941	C	T	0.0159046	1006
11	rs58517581	G	T	0.0914513	1006
11	rs75311221	C	T	0.0337972	1006
11	rs73021645	C	T	0.026839	1006
11	rs78173498	G	A	0.0964215	1006
11	rs79016055	A	G	0.0129225	1006
11	rs61910511	A	G	0.0129225	1006
11	rs117137900	T	A	0.0308151	1006
11	rs73021646	C	T	0.0646123	1006
11	rs7108633	A	G	0.828032	1006
11	rs142801314	C	A	0.0228628	1006
11	rs118081607	C	T	0.0109344	1006
11	rs4586176	T	C	0.831014	1006
11	rs181784396	A	C	0.0149105	1006
11	rs4466848	G	A	0.27336	1006
11	rs12283678	G	A	0.149105	1006
11	rs4406832	T	C	0.819085	1006
11	rs4937559	C	G	0.804175	1006
11	rs4245091	G	A	0.810139	1006
11	rs4936111	T	C	0.807157	1006
11	rs11222266	C	A	0.0695825	1006
11	rs140216042	C	G	0.0168986	1006
11	rs77650372	G	T	0.0656064	1006
11	rs10791090	C	T	0.759443	1006
11	rs7115235	T	G	0.826044	1006
11	rs4636680	A	G	0.829026	1006
11	rs4278518	T	C	0.841948	1006
11	rs35327700	G	A	0.373757	1006
11	rs79228319	G	C	0.0775348	1006
11	rs78416654	G	A	0.0715706	1006
11	rs12786803	T	C	0.319085	1006
11	rs60225618	C	T	0.0337972	1006
11	rs12785415	A	G	0.311133	1006
11	rs12802997	G	A	0.266402	1006
11	rs7926769	A	C	0.0308151	1006
11	rs12804068	C	T	0.266402	1006
11	rs4639951	C	T	0.267396	1006
11	rs112349994	C	T	0.0755467	1006
11	rs12419515	C	G	0.267396	1006
11	rs11827066	T	G	0.282306	1006
11	rs11824652	G	T	0.266402	1006
11	rs11819933	A	C	0.266402	1006
11	rs11222269	C	T	0.267396	1006
11	rs73576078	C	T	0.0149105	1006
11	rs55893528	T	C	0.101392	1006
11	rs12795446	T	A	0.267396	1006
11	rs12795455	T	G	0.267396	1006
11	rs12799163	A	G	0.26839	1006
11	rs12800152	C	G	0.267396	1006
11	rs73576082	T	C	0.0198807	1006
11	rs34861836	G	A	0.267396	1006
11	rs73023633	T	C	0.0188867	1006
11	rs77973633	C	T	0.00894632	1006
11	rs12806729	A	G	0.256461	1006
11	rs12808692	T	A	0.251491	1006
11	rs7102291	C	G	0.281312	1006
11	rs7943696	T	A	0.263419	1006
11	rs12789803	C	T	0.259443	1006
11	rs58562851	A	G	0.0218688	1006
11	rs75973632	C	G	0.0516899	1006
11	rs4587735	T	C	0.0397614	1006
11	rs6590497	C	G	0.0387674	1006
11	rs4388903	A	C	0.0387674	1006
11	rs11222275	C	T	0.0248509	1006
11	rs118154497	C	T	0.0258449	1006
11	rs12282812	A	G	0.027833	1006
11	rs7105639	T	C	0.0447316	1006
11	rs145908987	T	C	0.0188867	1006
11	rs7123097	A	T	0.0407555	1006
11	rs7123207	C	T	0.0407555	1006
11	rs191750078	A	G	0.0198807	1006
11	rs75803176	C	T	0.0447316	1006
11	rs7123965	G	A	0.0407555	1006
11	rs7109458	T	C	0.0407555	1006
11	rs74988267	C	A	0.0188867	1006
11	rs7104575	A	G	0.0407555	1006
11	rs74719361	G	C	0.0218688	1006
11	rs4074121	A	G	0.0407555	1006
11	rs11607578	C	A	0.00994036	1006
11	rs4073910	A	G	0.0447316	1006
11	rs61910515	G	A	0.143141	1006
11	rs77467862	C	A	0.0447316	1006
11	rs150197586	G	A	0.0218688	1006
11	rs75698876	C	T	0.0258449	1006
11	rs73023656	T	C	0.0238569	1006
11	rs73023657	A	C	0.0238569	1006
11	rs73023658	A	T	0.0248509	1006
11	rs78915409	C	T	0.0188867	1006
11	rs12285861	A	C	0.0238569	1006
11	rs12287366	A	G	0.0417495	1006
11	rs12274293	C	T	0.0437376	1006
11	rs2001625	T	C	0.534791	1006
11	rs56189917	T	C	0.0238569	1006
11	rs116870702	C	T	0.0159046	1006
11	rs55804733	T	C	0.0258449	1006
11	rs73023660	T	C	0.0188867	1006
11	rs12282083	G	A	0.131213	1006
11	rs11222281	G	T	0.170974	1006
11	rs12282148	G	C	0.0238569	1006
11	rs73023664	C	T	0.0238569	1006
11	rs73023666	C	A	0.0715706	1006
11	rs7942571	A	T	0.972167	1006
11	rs11604918	G	A	0.00894632	1006
11	rs6590501	T	C	0.0427435	1006
11	rs7121518	C	T	0.0427435	1006
11	rs146225790	A	G	0.0596421	1006
11	rs7110715	T	C	0.0437376	1006
11	rs10082555	T	G	0.0248509	1006
11	rs12281199	G	C	0.0248509	1006
11	rs12288385	T	C	0.0437376	1006
11	rs12288427	T	C	0.0248509	1006
11	rs12288434	T	G	0.0248509	1006
11	rs12288549	T	C	0.0437376	1006
11	rs12283128	C	T	0.0248509	1006
11	rs12290267	T	C	0.0397614	1006
11	rs55938695	C	T	0.0407555	1006
11	rs11820433	A	G	0.0248509	1006
11	rs117924183	G	A	0.0457256	1006
11	rs11222282	A	G	0.0437376	1006
11	rs111285046	G	A	0.0516899	1006
11	rs73033241	A	G	0.0248509	1006
11	rs56194970	A	G	0.0258449	1006
11	rs11828979	T	C	0.0437376	1006
11	rs11826617	G	T	0.0407555	1006
11	rs11820234	T	A	0.0248509	1006
11	rs11222283	G	A	0.0437376	1006
11	rs56347180	G	A	0.0457256	1006
11	rs12273130	T	C	0.0437376	1006
11	rs77971088	G	A	0.0427435	1006
11	rs12281371	A	G	0.0437376	1006
11	rs12283047	A	G	0.0248509	1006
11	rs7927839	T	C	0.0437376	1006
11	rs12271800	G	A	0.0248509	1006
11	rs12284994	A	G	0.0437376	1006
11	rs56122138	T	A	0.0437376	1006
11	rs117395142	C	G	0.00894632	1006
11	rs118160671	A	G	0.00894632	1006
11	rs7125739	T	C	0.0417495	1006
11	rs7114121	G	A	0.0258449	1006
11	rs11222284	C	T	0.0218688	1006
11	rs12278178	T	C	0.0218688	1006
11	rs7930663	T	C	0.932406	1006
11	rs4937562	T	C	0.932406	1006
11	rs75907208	T	C	0.00894632	1006
11	rs4517526	G	A	0.957256	1006
11	rs149671738	G	A	0.0109344	1006
11	rs4936113	A	G	0.932406	1006
11	rs11222285	G	T	0.0218688	1006
11	rs11222286	G	T	0.0218688	1006
11	rs10894233	T	C	0.934394	1006
11	rs112339474	T	C	0.0228628	1006
11	rs60494855	C	T	0.531809	1006
11	rs145189925	T	C	0.0208748	1006
11	rs188583410	C	T	0.0198807	1006
11	rs7124916	A	G	0.95825	1006
11	rs9734331	C	T	0.531809	1006
11	rs4937563	T	G	0.555666	1006
11	rs138946190	C	T	0.409543	1006
11	rs182382064	G	A	0.0168986	1006
11	rs7358520	G	A	0.0228628	1006
11	rs10894237	T	C	0.956262	1006
11	rs11222290	A	G	0.54672	1006
11	rs10894238	C	G	0.95825	1006
11	rs10894239	C	A	0.410537	1006
11	rs7941344	T	C	0.957256	1006
11	rs58582980	C	T	0.0208748	1006
11	rs7926498	A	G	0.523857	1006
11	rs6590503	T	C	0.95825	1006
11	rs66659964	G	A	0.0228628	1006
11	rs10894240	T	G	0.9334	1006
11	rs11222293	A	G	0.955268	1006
11	rs11222294	C	T	0.957256	1006
11	rs948084	A	C	0.934394	1006
11	rs948083	T	C	0.957256	1006
11	rs4937564	A	C	0.966203	1006
11	rs55648501	C	T	0.539761	1006
11	rs7121502	G	C	0.0139165	1006
11	rs138141623	C	T	0.0328032	1006
11	rs7946279	G	A	0.956262	1006
11	rs11222296	A	G	0.026839	1006
11	rs58712909	C	A	0.0815109	1006
11	rs74719572	C	A	0.0248509	1006
11	rs73018854	T	G	0.0328032	1006
11	rs79407762	A	C	0.0218688	1006
11	rs10894241	G	T	0.399602	1006
11	rs61910558	G	A	0.0447316	1006
11	rs61910559	T	C	0.0427435	1006
11	rs78183166	T	C	0.0188867	1006
11	rs7116050	G	C	0.0914513	1006
11	rs7940830	A	C	0.0715706	1006
11	rs74406395	G	C	0.0238569	1006
11	rs55836208	G	A	0.0188867	1006
11	rs10791093	C	G	0.833002	1006
11	rs61911861	T	C	0.261431	1006
11	rs6590504	A	G	0.0904573	1006
11	rs61908879	G	A	0.0695825	1006
11	rs7127732	C	T	0.0904573	1006
11	rs12287063	G	A	0.0695825	1006
11	rs79873080	A	C	0.0188867	1006
11	rs6590505	T	C	0.0904573	1006
11	rs77880331	T	G	0.0467197	1006
11	rs73018872	A	G	0.0238569	1006
11	rs61908880	C	G	0.0437376	1006
11	rs12275590	A	G	0.0675944	1006
11	rs55668886	G	A	0.0805169	1006
11	rs61908882	T	C	0.0417495	1006
11	rs77164105	T	C	0.0119284	1006
11	rs12271248	T	C	0.0785288	1006
11	rs12290792	G	A	0.026839	1006
11	rs12277575	A	G	0.0795229	1006
11	rs34900331	T	C	0.0894632	1006
11	rs61908884	A	G	0.0795229	1006
11	rs61908885	A	G	0.0805169	1006
11	rs61908886	C	T	0.0675944	1006
11	rs4937565	G	A	0.894632	1006
11	rs57477915	A	T	0.0795229	1006
11	rs55780995	T	C	0.0795229	1006
11	rs56380289	C	G	0.0805169	1006
11	rs2187393	A	G	0.974155	1006
11	rs12281113	A	G	0.0805169	1006
11	rs12274968	T	A	0.0805169	1006
11	rs12274975	T	G	0.0805169	1006
11	rs12294465	C	G	0.0248509	1006
11	rs12294474	C	T	0.0795229	1006
11	rs12275098	T	C	0.0248509	1006
11	rs7131031	T	C	0.0795229	1006
11	rs73018892	T	G	0.0248509	1006
11	rs58045934	T	C	0.0407555	1006
11	rs7115849	G	A	0.0795229	1006
11	rs61908891	C	G	0.0407555	1006
11	rs7118763	A	G	0.0795229	1006
11	rs7119119	C	T	0.0755467	1006
11	rs6590506	C	A	0.893638	1006
11	rs6590507	G	A	0.0785288	1006
11	rs4937566	A	G	0.974155	1006
11	rs11222300	G	T	0.0626243	1006
11	rs61908892	C	T	0.0367793	1006
11	rs61908893	C	T	0.0377734	1006
11	rs11222301	G	C	0.0258449	1006
11	rs11222302	G	A	0.0367793	1006
11	rs7125617	T	C	0.932406	1006
11	rs7109483	C	A	0.894632	1006
11	rs7932214	G	A	0.0248509	1006
11	rs6590508	G	C	0.95825	1006
11	rs7935334	A	G	0.0377734	1006
11	rs7935341	A	T	0.0367793	1006
11	rs9971628	C	G	0.0248509	1006
11	rs78124037	G	A	0.199801	1006
11	rs10750445	T	G	0.961233	1006
11	rs58874176	G	T	0.0387674	1006
11	rs146496413	A	G	0.0119284	1006
11	rs73020912	G	A	0.132207	1006
11	rs145615763	C	G	0.00894632	1006
11	rs11826253	A	G	0.306163	1006
11	rs4937567	C	T	0.252485	1006
11	rs11222303	A	G	0.0685885	1006
11	rs6590509	A	G	0.471173	1006
11	rs4937568	A	G	0.162028	1006
11	rs10894242	C	T	0.147117	1006
11	rs11825425	T	C	0.153082	1006
11	rs117760914	C	G	0.0208748	1006
11	rs11222304	T	C	0.147117	1006
11	rs12225468	C	G	0.149105	1006
11	rs34805851	G	A	0.147117	1006
11	rs113511455	G	C	0.00994036	1006
11	rs10894243	G	A	0.302187	1006
11	rs11222307	C	G	0.301193	1006
11	rs10894244	C	A	0.55169	1006
11	rs11222309	G	A	0.145129	1006
11	rs10894245	A	C	0.318091	1006
11	rs9285790	T	G	0.877734	1006
11	rs117150650	G	A	0.0318091	1006
11	rs4245094	C	T	0.415507	1006
11	rs4936114	A	G	0.416501	1006
11	rs11222312	T	G	0.318091	1006
11	rs11222314	G	A	0.145129	1006
11	rs9971392	C	T	0.460239	1006
11	rs78492223	G	A	0.0178926	1006
11	rs12221938	C	T	0.0377734	1006
11	rs9666001	C	T	0.873757	1006
11	rs10894246	A	C	0.727634	1006
11	rs10894247	G	A	0.410537	1006
11	rs7934148	T	C	0.416501	1006
11	rs6590510	C	T	0.412525	1006
11	rs147799048	A	T	0.0198807	1006
11	rs10894248	G	T	0.410537	1006
11	rs7942163	T	C	0.319085	1006
11	rs4245095	A	G	0.728628	1006
11	rs7946160	C	T	0.152087	1006
11	rs7128694	T	C	0.732604	1006
11	rs4937569	G	A	0.728628	1006
11	rs12417204	C	T	0.150099	1006
11	rs10894249	C	T	0.414513	1006
11	rs35748876	A	G	0.150099	1006
11	rs77514522	G	A	0.0139165	1006
11	rs79012459	G	A	0.186879	1006
11	rs9666096	G	A	0.877734	1006
11	rs9667339	A	G	0.415507	1006
11	rs9666211	G	A	0.414513	1006
11	rs2186742	T	G	0.877734	1006
11	rs1939906	A	G	0.415507	1006
11	rs4245096	T	C	0.879722	1006
11	rs10894250	G	C	0.310139	1006
11	rs34042208	C	A	0.151093	1006
11	rs34877454	G	T	0.151093	1006
11	rs7940140	T	C	0.879722	1006
11	rs35631643	G	A	0.152087	1006
11	rs7940403	T	C	0.879722	1006
11	rs35630216	G	A	0.153082	1006
11	rs12290479	A	C	0.311133	1006
11	rs11222318	A	G	0.153082	1006
11	rs7925645	A	G	0.568588	1006
11	rs145152783	T	A	0.0168986	1006
11	rs57643364	A	G	0.313121	1006
11	rs148103331	C	T	0.0337972	1006
11	rs10894251	A	T	0.410537	1006
11	rs11826291	T	A	0.311133	1006
11	rs11828385	A	G	0.314115	1006
11	rs10894252	T	C	0.312127	1006
11	rs55656225	C	T	0.0298211	1006
11	rs4936115	A	C	0.739563	1006
11	rs34932770	C	T	0.154076	1006
11	rs34077291	G	A	0.154076	1006
11	rs35329478	C	T	0.154076	1006
11	rs34063616	A	C	0.154076	1006
11	rs11222320	T	C	0.15507	1006
11	rs7940863	A	G	0.415507	1006
11	rs7940967	A	T	0.723658	1006
11	rs79675423	T	G	0.0526839	1006
11	rs10894253	T	C	0.724652	1006
11	rs10791094	T	G	0.724652	1006
11	rs10791095	A	G	0.724652	1006
11	rs1944141	A	G	0.154076	1006
11	rs10894254	T	G	0.725646	1006
11	rs7123842	A	G	0.717694	1006
11	rs35550681	C	T	0.162028	1006
11	rs4937570	T	G	0.712724	1006
11	rs4937571	T	C	0.712724	1006
11	rs116079687	C	A	0.0208748	1006
11	rs4937572	G	C	0.713718	1006
11	rs118066454	T	C	0.028827	1006
11	rs73584010	C	T	0.149105	1006
11	rs111487715	G	A	0.10338	1006
11	rs12807924	T	A	0.147117	1006
11	rs12806925	G	T	0.147117	1006
11	rs11222322	C	T	0.0139165	1006
11	rs11222323	G	A	0.0705765	1006
11	rs12807477	G	A	0.147117	1006
11	rs7935775	A	T	0.699801	1006
11	rs7114502	G	A	0.7167	1006
11	rs34019235	T	C	0.131213	1006
11	rs74401757	A	T	0.0298211	1006
11	rs11222327	T	C	0.140159	1006
11	rs12361635	A	G	0.847913	1006
11	rs78545894	G	A	0.0477137	1006
11	rs150069143	A	G	0.0129225	1006
11	rs3944309	T	C	0.393638	1006
11	rs4320964	T	C	0.4334	1006
11	rs755851	C	T	0.411531	1006
11	rs145213106	C	T	0.0188867	1006
11	rs61908932	C	T	0.403579	1006
11	rs4937573	C	G	0.420477	1006
11	rs4937574	G	A	0.0805169	1006
11	rs11222330	C	T	0.439364	1006
11	rs4441021	G	A	0.33499	1006
11	rs4245097	C	A	0.849901	1006
11	rs4429065	C	G	0.449304	1006
11	rs10894255	T	C	0.402584	1006
11	rs4592429	T	G	0.402584	1006
11	rs7934985	G	A	0.472167	1006
11	rs7935210	G	A	0.848907	1006
11	rs7101994	T	C	0.849901	1006
11	rs1944146	A	G	0.472167	1006
11	rs1944145	A	G	0.472167	1006
11	rs1944144	T	C	0.850895	1006
11	rs1944143	G	T	0.850895	1006
11	rs11222333	C	G	0.378728	1006
11	rs10894256	T	C	0.849901	1006
11	rs10894257	T	C	0.473161	1006
11	rs10894258	G	C	0.473161	1006
11	rs73020986	G	A	0.137177	1006
11	rs112630481	A	G	0.0149105	1006
11	rs1944147	T	G	0.378728	1006
11	rs7111158	T	C	0.0178926	1006
11	rs1939904	A	G	0.473161	1006
11	rs1939905	G	A	0.471173	1006
11	rs145474945	C	T	0.00894632	1006
11	rs10791096	G	T	0.470179	1006
11	rs7129403	A	C	0.473161	1006
11	rs10894259	A	G	0.851889	1006
11	rs10894260	G	A	0.461233	1006
11	rs10894261	A	G	0.40159	1006
11	rs182824026	C	T	0.00596421	1006
11	rs61908955	C	G	0.0576541	1006
11	rs10894262	T	G	0.390656	1006
11	rs73584058	G	C	0.0228628	1006
11	rs2186741	T	C	0.770378	1006
11	rs117798140	G	A	0.0447316	1006
11	rs58587963	A	G	0.172962	1006
11	rs4936116	T	C	0.760437	1006
11	rs4937575	G	C	0.761431	1006
11	rs4936117	T	C	0.761431	1006
11	rs7124713	C	G	0.742545	1006
11	rs948088	T	C	0.611332	1006
11	rs746097	G	C	0.168986	1006
11	rs948997	A	G	0.639165	1006
11	rs948998	C	T	0.848907	1006
11	rs948999	C	T	0.619284	1006
11	rs949000	G	T	0.840954	1006
11	rs12146478	C	T	0.206759	1006
11	rs28551646	C	T	0.206759	1006
11	rs111595317	G	T	0.0208748	1006
11	rs10894263	C	A	0.581511	1006
11	rs7102349	G	A	0.205765	1006
11	rs7118635	T	C	0.208748	1006
11	rs58398895	A	G	0.157058	1006
11	rs61908957	T	C	0.182903	1006
11	rs750129	A	G	0.532803	1006
11	rs750130	T	C	0.244533	1006
11	rs11222339	G	A	0.112326	1006
11	rs117176341	A	G	0.0168986	1006
11	rs1078020	C	T	0.502982	1006
11	rs7114655	A	G	0.786282	1006
11	rs144610623	G	A	0.0208748	1006
11	rs7114924	C	G	0.17992	1006
11	rs4937576	T	G	0.547714	1006
11	rs4937577	C	T	0.527833	1006
11	rs4936118	C	T	0.539761	1006
11	rs12271471	A	G	0.335984	1006
11	rs73022813	G	A	0.17495	1006
11	rs12293674	T	C	0.0318091	1006
11	rs73022814	G	A	0.198807	1006
11	rs4436555	A	G	0.0337972	1006
11	rs11222341	C	T	0.257455	1006
11	rs12287483	T	C	0.0308151	1006
11	rs10750446	T	C	0.498012	1006
11	rs12419029	G	T	0.199801	1006
11	rs7130119	T	G	0.197813	1006
11	rs7130262	T	C	0.197813	1006
11	rs142554278	T	C	0.0208748	1006
11	rs117629941	C	T	0.0298211	1006
11	rs76128123	G	A	0.0308151	1006
11	rs35243041	C	T	0.0357853	1006
11	rs12419710	G	A	0.196819	1006
11	rs7927321	T	G	0.262425	1006
11	rs76027918	T	C	0.0248509	1006
11	rs11222343	C	T	0.0258449	1006
11	rs7943936	C	T	0.491054	1006
11	rs948082	G	A	0.0328032	1006
11	rs149916803	A	T	0.0188867	1006
11	rs10750447	G	A	0.82008	1006
11	rs11222344	C	T	0.0298211	1006
11	rs11222345	G	A	0.259443	1006
11	rs118164712	C	T	0.0308151	1006
11	rs7120993	T	C	0.0328032	1006
11	rs7931509	G	T	0.0347913	1006
11	rs10894264	C	T	0.233598	1006
11	rs73022823	A	G	0.215706	1006
11	rs145920137	C	T	0.203777	1006
11	rs10894265	T	C	0.518887	1006
11	rs10894266	T	C	0.516899	1006
11	rs35920946	A	C	0.0258449	1006
11	rs11222346	T	C	0.517893	1006
11	rs34068453	G	T	0.275348	1006
11	rs80332505	T	A	0.0377734	1006
11	rs7943757	C	T	0.477137	1006
11	rs10750449	T	C	0.760437	1006
11	rs61910761	C	T	0.0298211	1006
11	rs116946397	T	G	0.00795229	1006
11	rs10894268	C	T	0.496024	1006
11	rs73022834	C	T	0.196819	1006
11	rs4366492	T	C	0.525845	1006
11	rs73022837	G	T	0.196819	1006
11	rs11602497	A	G	0.240557	1006
11	rs1944142	C	T	0.496024	1006
11	rs79582389	C	T	0.00994036	1006
11	rs7104367	C	T	0.0924453	1006
11	rs6590512	C	T	0.496024	1006
11	rs35274053	T	G	0.197813	1006
11	rs10791097	T	G	0.525845	1006
11	rs10791098	T	G	0.525845	1006
11	rs10791099	G	C	0.524851	1006
11	rs11222348	C	T	0.111332	1006
11	rs11222349	C	T	0.111332	1006
11	rs61467764	G	A	0.197813	1006
11	rs10750450	G	T	0.525845	1006
11	rs79162582	T	C	0.0914513	1006
11	rs6590513	C	T	0.722664	1006
11	rs7106373	T	C	0.722664	1006
11	rs55816411	C	T	0.121272	1006
11	rs7126158	G	A	0.985089	1006
11	rs10894269	C	T	0.409543	1006
11	rs4936120	G	A	0.408549	1006
11	rs118066066	G	C	0.0109344	1006
11	rs73022854	A	G	0.195825	1006
11	rs140231117	A	C	0.00994036	1006
11	rs735094	G	C	0.412525	1006
11	rs11603243	G	A	0.195825	1006
11	rs11222352	C	T	0.0198807	1006
11	rs146905120	A	G	0.411531	1006
11	rs186680330	C	T	0.0576541	1006
11	rs10894270	C	G	0.420477	1006
11	rs141915605	T	C	0.0417495	1006
11	rs10894271	C	T	0.411531	1006
11	rs11222354	G	A	0.0914513	1006
11	rs4601795	T	C	0.523857	1006
11	rs4622274	C	T	0.412525	1006
11	rs80234179	C	T	0.0914513	1006
11	rs12418278	C	T	0.195825	1006
11	rs12284487	T	C	0.412525	1006
11	rs12284540	T	C	0.412525	1006
11	rs74866549	A	G	0.394632	1006
11	rs11222358	G	A	0.410537	1006
11	rs12286234	T	C	0.410537	1006
11	rs12279359	G	A	0.410537	1006
11	rs11222359	A	G	0.411531	1006
11	rs11603014	G	A	0.196819	1006
11	rs11222360	C	T	0.410537	1006
11	rs61910786	C	T	0.0487078	1006
11	rs10894272	A	G	0.410537	1006
11	rs11222361	T	G	0.412525	1006
11	rs11222362	T	C	0.412525	1006
11	rs73022874	C	T	0.197813	1006
11	rs7936858	A	T	0.195825	1006
11	rs34592997	G	A	0.0159046	1006
11	rs7116068	G	T	0.397614	1006
11	rs117935796	G	A	0.0178926	1006
11	rs7119425	C	T	0.412525	1006
11	rs6590515	G	A	0.413519	1006
11	rs6590516	G	T	0.413519	1006
11	rs6590517	C	T	0.413519	1006
11	rs6590518	C	T	0.413519	1006
11	rs4936121	A	G	0.44334	1006
11	rs4936122	A	C	0.397614	1006
11	rs4937580	T	C	0.44334	1006
11	rs2282579	C	T	0.442346	1006
11	rs2282578	A	T	0.397614	1006
11	rs3234	T	G	0.0526839	1006
11	rs71483638	C	T	0.0159046	1006
11	rs71483639	C	T	0.0159046	1006
11	rs117564232	G	A	0.0208748	1006
11	rs11222363	C	T	0.0159046	1006
11	rs6590519	A	G	0.737575	1006
11	rs4411284	A	C	0.439364	1006
11	rs11222364	C	A	0.0447316	1006
11	rs12099327	T	C	0.0775348	1006
11	rs12284514	C	T	0.0427435	1006
11	rs10791100	T	A	0.43837	1006
11	rs11222365	A	G	0.0159046	1006
11	rs10791101	C	T	0.393638	1006
11	rs2236711	G	A	0.440358	1006
11	rs2236712	G	C	0.0447316	1006
11	rs11222366	T	C	0.0159046	1006
11	rs2236713	T	G	0.201789	1006
11	rs11222367	A	G	0.0159046	1006
11	rs2236715	A	G	0.737575	1006
11	rs2236716	T	C	0.737575	1006
11	rs2236717	G	T	0.43837	1006
11	rs4937581	T	C	0.439364	1006
11	rs2155358	T	C	0.439364	1006
11	rs11222368	G	A	0.0417495	1006
11	rs12098998	A	C	0.0377734	1006
11	rs4936123	G	A	0.456262	1006
11	rs4937582	C	G	0.735586	1006
11	rs647516	G	A	0.0536779	1006
11	rs34940624	C	T	0.0159046	1006
11	rs73024809	C	T	0.196819	1006
11	rs12364918	G	A	0.294235	1006
11	rs4937583	A	G	0.441352	1006
11	rs4937584	A	G	0.441352	1006
11	rs4937585	A	G	0.441352	1006
11	rs10894273	G	T	0.441352	1006
11	rs1054869	G	A	0.441352	1006
11	rs10160281	T	C	0.441352	1006
11	rs10160760	G	A	0.0447316	1006
11	rs7125622	T	C	0.442346	1006
11	rs141741954	C	T	0.0149105	1006
11	rs74962523	C	T	0.0347913	1006
11	rs12363140	A	C	0.441352	1006
11	rs61910787	G	A	0.439364	1006
11	rs12361892	T	G	0.441352	1006
11	rs12363163	A	G	0.441352	1006
11	rs11222369	A	G	0.440358	1006
11	rs11222370	T	G	0.441352	1006
11	rs10791102	G	A	0.441352	1006
11	rs7926167	T	C	0.441352	1006
11	rs7940027	A	G	0.441352	1006
11	rs11222371	C	T	0.39662	1006
11	rs1050078	T	C	0.39662	1006
11	rs117702486	C	T	0.0168986	1006
11	rs1050071	C	G	0.441352	1006
11	rs6590520	C	G	0.441352	1006
11	rs3190331	A	G	0.441352	1006
11	rs11222372	C	G	0.0159046	1006
11	rs12365680	G	A	0.393638	1006
11	rs11222373	C	A	0.0447316	1006
11	rs2282528	A	G	0.735586	1006
11	rs2298566	A	C	0.735586	1006
11	rs2155749	G	T	0.43837	1006
11	rs61910788	C	T	0.028827	1006
11	rs2155750	A	C	0.439364	1006
11	rs7942621	C	G	0.442346	1006
11	rs10894274	T	C	0.083499	1006
11	rs876641	A	C	0.441352	1006
11	rs948085	A	G	0.735586	1006
11	rs948086	A	G	0.196819	1006
11	rs11222374	T	C	0.082505	1006
11	rs948087	A	G	0.198807	1006
11	rs3829271	T	A	0.39662	1006
11	rs71483640	G	C	0.0984095	1006
11	rs58717100	G	A	0.0795229	1006
11	rs7103988	G	A	0.43837	1006
11	rs11222375	A	G	0.198807	1006
11	rs34333162	C	T	0.198807	1006
11	rs12278204	G	C	0.0775348	1006
11	rs4643085	G	C	0.082505	1006
11	rs2155751	G	A	0.43837	1006
11	rs4457753	A	G	0.43837	1006
11	rs4370948	A	C	0.43837	1006
11	rs4436551	G	A	0.43837	1006
11	rs4264159	G	T	0.43837	1006
11	rs4456262	T	C	0.436382	1006
11	rs11222376	G	A	0.0159046	1006
11	rs2155752	C	T	0.43837	1006
11	rs76527978	A	G	0.082505	1006
11	rs74959290	C	T	0.0109344	1006
11	rs4459316	T	C	0.440358	1006
11	rs10894275	C	T	0.43837	1006
11	rs1893017	C	T	0.43837	1006
11	rs1893018	T	C	0.439364	1006
11	rs1893019	C	G	0.437376	1006
11	rs6590521	C	A	0.082505	1006
11	rs7925284	A	G	0.0447316	1006
11	rs10791103	G	A	0.439364	1006
11	rs7106973	G	A	0.439364	1006
11	rs7106995	G	T	0.439364	1006
11	rs7106684	A	T	0.439364	1006
11	rs7107595	G	A	0.43837	1006
11	rs7111143	G	A	0.345924	1006
11	rs10894276	G	A	0.0994036	1006
11	rs585512	G	T	0.158052	1006
11	rs67649878	G	A	0.154076	1006
11	rs7937166	A	G	0.61829	1006
11	rs7952402	T	C	0.61332	1006
11	rs7937411	C	T	0.612326	1006
11	rs11222377	A	C	0.0785288	1006
11	rs7937514	C	T	0.612326	1006
11	rs7924461	T	C	0.612326	1006
11	rs7937782	A	T	0.615308	1006
11	rs7924736	T	C	0.615308	1006
11	rs7938231	G	T	0.615308	1006
11	rs6590522	G	A	0.615308	1006
11	rs7105290	T	C	0.0258449	1006
11	rs7119794	G	T	0.615308	1006
11	rs7119829	C	T	0.615308	1006
11	rs77932174	C	T	0.0218688	1006
11	rs10750451	A	T	0.615308	1006
11	rs6590523	C	A	0.615308	1006
11	rs6590524	G	C	0.615308	1006
11	rs6421608	G	A	0.616302	1006
11	rs6421609	G	A	0.615308	1006
11	rs4447183	C	T	0.617296	1006
11	rs4365063	C	T	0.617296	1006
11	rs4600217	C	T	0.617296	1006
11	rs12280661	T	C	0.082505	1006
11	rs10736588	C	G	0.615308	1006
11	rs10736589	A	G	0.615308	1006
11	rs10732869	C	T	0.615308	1006
11	rs10732870	G	A	0.615308	1006
11	rs11222378	C	T	0.0795229	1006
11	rs10750452	T	C	0.615308	1006
11	rs10750453	G	A	0.615308	1006
11	rs10736590	G	C	0.615308	1006
11	rs12049886	A	C	0.0218688	1006
11	rs10894277	A	C	0.615308	1006
11	rs12049830	G	A	0.028827	1006
11	rs3794143	C	T	0.615308	1006
11	rs3794142	C	G	0.201789	1006
11	rs3794140	G	T	0.571571	1006
11	rs57336947	T	C	0.198807	1006
11	rs75011833	C	G	0.082505	1006
11	rs11222379	G	T	0.104374	1006
11	rs7925664	C	T	0.622266	1006
11	rs10750454	A	T	0.331014	1006
11	rs1944148	A	G	0.637177	1006
11	rs1944149	G	C	0.638171	1006
11	rs1944150	T	A	0.638171	1006
11	rs1944151	G	A	0.198807	1006
11	rs6590526	G	A	0.639165	1006
11	rs6590527	G	T	0.639165	1006
11	rs6590529	G	A	0.639165	1006
11	rs6590530	T	A	0.637177	1006
11	rs77383513	A	T	0.0795229	1006
11	rs6590531	A	G	0.637177	1006
11	rs6590532	C	G	0.637177	1006
11	rs643793	T	C	0.054672	1006
11	rs6590533	T	C	0.636183	1006
11	rs6590534	A	T	0.637177	1006
11	rs7110949	G	C	0.637177	1006
11	rs7110968	G	T	0.637177	1006
11	rs7126906	T	G	0.637177	1006
11	rs11602545	T	C	0.198807	1006
11	rs10736591	T	C	0.637177	1006
11	rs11222380	C	T	0.0437376	1006
11	rs7948812	T	C	0.637177	1006
11	rs7933747	C	T	0.637177	1006
11	rs7933767	A	C	0.637177	1006
11	rs7930661	T	C	0.637177	1006
11	rs7943935	A	C	0.638171	1006
11	rs3794139	T	C	0.637177	1006
11	rs3794138	T	C	0.637177	1006
11	rs3794137	G	C	0.638171	1006
11	rs3794136	T	C	0.638171	1006
11	rs3794135	T	C	0.637177	1006
11	rs3829270	C	T	0.637177	1006
11	rs3794133	G	T	0.198807	1006
11	rs3794132	G	C	0.664016	1006
11	rs1368852	C	T	0.633201	1006
11	rs6590535	T	C	0.189861	1006
11	rs11222382	A	C	0.0785288	1006
11	rs137903114	T	C	0.0218688	1006
11	rs80341375	C	A	0.0785288	1006
11	rs75011217	C	T	0.0218688	1006
11	rs7110591	G	T	0.643141	1006
11	rs10894279	T	C	0.369781	1006
11	rs3751039	G	A	0.43837	1006
11	rs79138684	C	G	0.00994036	1006
11	rs10894280	C	G	0.638171	1006
11	rs10894281	A	G	0.638171	1006
11	rs79925975	C	T	0.0437376	1006
11	rs3198419	C	T	0.637177	1006
11	rs1473259	G	A	0.637177	1006
11	rs1473260	C	T	0.637177	1006
11	rs1473261	A	G	0.637177	1006
11	rs4414223	T	C	0.637177	1006
11	rs61909161	T	C	0.05666	1006
11	rs4373936	A	G	0.637177	1006
11	rs4586174	T	A	0.722664	1006
11	rs6590536	C	T	0.637177	1006
11	rs6590538	T	C	0.637177	1006
11	rs7949722	T	A	0.638171	1006
11	rs73028852	T	C	0.198807	1006
11	rs2276096	T	C	0.198807	1006
11	rs2276097	G	A	0.198807	1006
11	rs2276098	G	A	0.198807	1006
11	rs11600182	A	G	0.198807	1006
11	rs11222383	C	T	0.198807	1006
11	rs11222384	T	C	0.198807	1006
11	rs11222385	G	A	0.190855	1006
11	rs11222386	G	C	0.190855	1006
11	rs4337054	T	C	0.199801	1006
11	rs80040482	C	A	0.0427435	1006
11	rs4402303	C	T	0.199801	1006
11	rs4403815	C	T	0.198807	1006
11	rs4508210	A	G	0.198807	1006
11	rs7107568	T	C	0.435388	1006
11	rs4403816	C	T	0.198807	1006
11	rs11222387	T	G	0.0785288	1006
11	rs1559671	C	T	0.198807	1006
11	rs1781	C	T	0.634195	1006
11	rs55938996	A	T	0.198807	1006
11	rs56098464	T	G	0.198807	1006
11	rs73028872	C	T	0.198807	1006
11	rs73028875	C	T	0.198807	1006
11	rs73028877	T	C	0.198807	1006
11	rs73028878	A	G	0.198807	1006
11	rs73028880	C	T	0.198807	1006
11	rs117380486	A	G	0.198807	1006
11	rs139989165	A	G	0.198807	1006
11	rs11222389	C	T	0.0427435	1006
11	rs3751038	C	G	0.198807	1006
11	rs12420822	C	T	0.198807	1006
11	rs12420847	G	C	0.198807	1006
11	rs12420834	C	A	0.198807	1006
11	rs73028887	G	A	0.198807	1006
11	rs73028888	A	G	0.198807	1006
11	rs77272503	G	C	0.198807	1006
11	rs73028892	A	T	0.198807	1006
11	rs73028894	C	G	0.199801	1006
11	rs60290660	G	A	0.198807	1006
11	rs60550066	A	G	0.198807	1006
11	rs12146655	G	A	0.0775348	1006
11	rs73028898	C	A	0.198807	1006
11	rs73028899	A	G	0.198807	1006
11	rs73028900	G	A	0.198807	1006
11	rs78178813	A	G	0.0417495	1006
11	rs73028902	C	T	0.199801	1006
11	rs62621284	G	A	0.198807	1006
11	rs61734874	A	G	0.198807	1006
11	rs3190345	T	C	0.198807	1006
11	rs1050081	G	C	0.198807	1006
11	rs61736758	C	T	0.198807	1006
11	rs61736752	C	T	0.198807	1006
11	rs3751037	C	G	0.7167	1006
11	rs3751036	C	G	0.720676	1006
11	rs3751035	G	A	0.198807	1006
11	rs3751034	T	C	0.198807	1006
11	rs139042752	G	T	0.0218688	1006
11	rs7106771	T	C	0.203777	1006
11	rs3751033	C	A	0.446322	1006
11	rs144301229	G	C	0.0168986	1006
11	rs111758968	A	C	0.0417495	1006
11	rs73031108	A	G	0.0228628	1006
11	rs117010980	A	C	0.0109344	1006
11	rs3763891	G	A	0.0795229	1006
11	rs3763890	C	T	0.0318091	1006
11	rs74471646	C	G	0.0238569	1006
11	rs111541695	C	T	0.0178926	1006
11	rs76890524	C	G	0.0487078	1006
11	rs1808473	A	C	0.713718	1006
11	rs2018036	G	A	0.269384	1006
11	rs11222391	G	A	0.33499	1006
11	rs117714405	G	A	0.0198807	1006
11	rs117970222	C	G	0.0139165	1006
11	rs7925214	C	T	0.522863	1006
11	rs11222394	C	T	0.471173	1006
11	rs7940291	T	C	0.028827	1006
11	rs11222395	A	C	0.470179	1006
11	rs11222396	C	A	0.028827	1006
11	rs7944782	T	G	0.514911	1006
11	rs115087607	G	T	0.028827	1006
11	rs7933085	A	G	0.510934	1006
11	rs112034587	T	C	0.0129225	1006
11	rs77491995	T	C	0.0506958	1006
11	rs10750455	C	T	0.470179	1006
11	rs10736592	C	T	0.471173	1006
11	rs1893225	T	C	0.779324	1006
11	rs1991899	A	G	0.50994	1006
11	rs1991898	C	G	0.472167	1006
11	rs79001224	C	A	0.0149105	1006
11	rs12790299	A	G	0.470179	1006
11	rs77140409	A	G	0.0149105	1006
11	rs78540709	A	T	0.0149105	1006
11	rs11222399	G	A	0.465209	1006
11	rs7112616	T	C	0.494036	1006
11	rs115289831	G	A	0.0149105	1006
11	rs6590540	T	C	0.468191	1006
11	rs73031129	A	C	0.267396	1006
11	rs7131121	A	G	0.467197	1006
11	rs112255339	C	A	0.0218688	1006
11	rs78187739	C	T	0.0218688	1006
11	rs76233093	G	A	0.0149105	1006
11	rs138963744	G	A	0.00596421	1006
11	rs10894287	C	T	0.468191	1006
11	rs10894288	T	C	0.468191	1006
11	rs10894289	C	T	0.469185	1006
11	rs7106928	T	G	0.38668	1006
11	rs114750065	T	C	0.0149105	1006
11	rs3910267	C	T	0.469185	1006
11	rs10894290	T	G	0.505964	1006
11	rs11222400	G	A	0.467197	1006
11	rs10894291	T	G	0.269384	1006
11	rs76439645	C	T	0.026839	1006
11	rs77259464	C	T	0.026839	1006
11	rs11222406	A	G	0.505964	1006
11	rs3910266	A	C	0.468191	1006
11	rs10791104	A	T	0.467197	1006
11	rs150111431	T	C	0.0109344	1006
11	rs76190905	C	T	0.026839	1006
11	rs73031137	G	C	0.0168986	1006
11	rs116993310	A	T	0.0218688	1006
11	rs7940866	T	A	0.49503	1006
11	rs61909183	C	T	0.0318091	1006
11	rs7111478	A	G	0.511928	1006
11	rs10750456	A	G	0.474155	1006
11	rs10894292	C	T	0.512922	1006
11	rs74961631	C	G	0.0208748	1006
11	rs34303834	G	T	0.026839	1006
11	rs12806131	C	T	0.026839	1006
11	rs10466547	T	C	0.485089	1006
11	rs12275613	G	A	0.264414	1006
11	rs10894293	A	G	0.423459	1006
11	rs138026059	C	T	0.00994036	1006
11	rs61909184	T	C	0.0168986	1006
11	rs78370016	A	G	0.0208748	1006
11	rs12803569	C	T	0.0377734	1006
11	rs145713561	G	A	0.0139165	1006
11	rs7928000	G	A	0.026839	1006
11	rs10894294	C	A	0.512922	1006
11	rs2162060	T	C	0.473161	1006
11	rs2162059	G	A	0.473161	1006
11	rs1821384	G	A	0.473161	1006
11	rs117409086	A	G	0.00894632	1006
11	rs7480903	A	G	0.485089	1006
11	rs11222410	A	G	0.512922	1006
11	rs1117456	T	C	0.979125	1006
11	rs2324314	A	C	0.511928	1006
11	rs12420126	C	T	0.474155	1006
11	rs1594821	G	A	0.467197	1006
11	rs2113929	G	A	0.466203	1006
11	rs2113928	A	G	0.479125	1006
11	rs7130842	A	G	0.50497	1006
11	rs118000605	C	T	0.0129225	1006
11	rs11222411	A	G	0.50497	1006
11	rs10791105	A	G	0.465209	1006
11	rs7942900	G	A	0.503976	1006
11	rs12574247	A	G	0.0616302	1006
11	rs61909201	C	T	0.415507	1006
11	rs79434224	A	T	0.0934394	1006
11	rs2324315	C	G	0.465209	1006
11	rs73031157	G	C	0.0149105	1006
11	rs146197873	C	T	0.0308151	1006
11	rs10894296	T	G	0.465209	1006
11	rs11222413	T	A	0.027833	1006
11	rs140194575	A	C	0.0139165	1006
11	rs34244346	C	T	0.0258449	1006
11	rs148496442	C	T	0.0178926	1006
11	rs10894299	T	C	0.478131	1006
11	rs181654894	T	A	0.00596421	1006
11	rs113470537	G	A	0.0417495	1006
11	rs7925594	T	A	0.466203	1006
11	rs10894300	A	G	0.465209	1006
11	rs78417326	C	G	0.0258449	1006
11	rs10791106	A	G	0.466203	1006
11	rs10791107	C	T	0.465209	1006
11	rs12806220	A	T	0.0139165	1006
11	rs148442947	C	T	0.0129225	1006
11	rs11222415	C	T	0.0298211	1006
11	rs10791108	T	A	0.464215	1006
11	rs10750457	T	C	0.502982	1006
11	rs10791109	T	G	0.502982	1006
11	rs190897444	C	T	0.0109344	1006
11	rs34348570	G	T	0.0258449	1006
11	rs12800148	T	C	0.0357853	1006
11	rs12799617	G	T	0.0139165	1006
11	rs7939417	T	A	0.464215	1006
11	rs10791110	A	G	0.476143	1006
11	rs11600358	G	A	0.270378	1006
11	rs7940465	C	T	0.502982	1006
11	rs140942968	C	G	0.027833	1006
11	rs10894302	C	T	0.464215	1006
11	rs117172081	C	T	0.0208748	1006
11	rs73031176	A	G	0.0168986	1006
11	rs61909206	G	A	0.026839	1006
11	rs145119504	C	G	0.0129225	1006
11	rs1368853	A	G	0.470179	1006
11	rs961491	G	T	0.50994	1006
11	rs149319546	T	A	0.0109344	1006
11	rs1347283	T	G	0.505964	1006
11	rs61909207	C	A	0.0318091	1006
11	rs10791112	G	T	0.50497	1006
11	rs1364802	T	A	0.0198807	1006
11	rs11222420	T	C	0.0328032	1006
11	rs1820353	A	G	0.503976	1006
11	rs1647971	G	A	0.988072	1006
11	rs1433980	T	C	0.491054	1006
11	rs1433979	G	A	0.503976	1006
11	rs61909208	C	G	0.0328032	1006
11	rs11222421	A	T	0.477137	1006
11	rs2324316	G	T	0.489066	1006
11	rs10791113	A	G	0.492048	1006
11	rs77648577	C	T	0.0298211	1006
11	rs10894306	A	C	0.492048	1006
11	rs1433976	A	G	0.507952	1006
11	rs79621832	C	T	0.027833	1006
11	rs10894307	G	A	0.467197	1006
11	rs2324317	T	C	0.494036	1006
11	rs76657581	T	G	0.0258449	1006
11	rs7949071	T	C	0.493042	1006
11	rs35070761	G	C	0.0248509	1006
11	rs117497534	C	T	0.0119284	1006
11	rs144258346	A	G	0.0129225	1006
11	rs182311049	T	C	0.0198807	1006
11	rs1865296	T	C	0.468191	1006
11	rs71483646	A	G	0.0248509	1006
11	rs11222431	C	G	0.0576541	1006
11	rs73032807	A	G	0.0457256	1006
11	rs2875322	T	C	0.793241	1006
11	rs12788125	C	T	0.0258449	1006
11	rs10791114	G	A	0.455268	1006
11	rs79329003	G	A	0.0218688	1006
11	rs1118137	G	A	0.492048	1006
11	rs56198420	G	A	0.166998	1006
11	rs12808703	C	T	0.0258449	1006
11	rs113254459	G	C	0.0188867	1006
11	rs76775931	A	G	0.00795229	1006
11	rs10894308	G	A	0.451292	1006
11	rs7122268	A	T	0.492048	1006
11	rs7130938	A	G	0.473161	1006
11	rs10791115	G	A	0.265408	1006
11	rs11222432	A	G	0.279324	1006
11	rs10894309	A	G	0.350895	1006
11	rs11222433	G	T	0.0457256	1006
11	rs748540	G	T	0.17495	1006
11	rs7932277	A	G	0.0596421	1006
11	rs730732	T	A	0.393638	1006
11	rs1793233	C	T	0.0506958	1006
11	rs73032819	T	C	0.054672	1006
11	rs1793234	A	G	0.488072	1006
11	rs117222287	T	C	0.0357853	1006
11	rs768706	A	G	0.549702	1006
11	rs768707	A	T	0.40159	1006
11	rs185467912	A	G	0.00497018	1006
11	rs768708	C	A	0.584493	1006
11	rs12808553	G	A	0.0864811	1006
11	rs1655495	C	A	0.40159	1006
11	rs1433981	T	C	0.127237	1006
11	rs1433982	G	A	0.40159	1006
11	rs1433983	G	A	0.670974	1006
11	rs1793235	C	T	0.40159	1006
11	rs1793236	G	A	0.584493	1006
11	rs2911844	C	T	0.584493	1006
11	rs2436789	G	T	0.672962	1006
11	rs2436790	T	C	0.584493	1006
11	rs529015351	G	T	0.00894632	1006
11	rs73032830	A	G	0.054672	1006
11	rs9787926	A	G	0.0864811	1006
11	rs875982	C	T	0.422465	1006
11	rs875981	C	T	0.477137	1006
11	rs890145	C	T	0.0715706	1006
11	rs10750459	C	T	0.426441	1006
11	rs10750460	C	T	0.496024	1006
11	rs890146	A	G	0.654076	1006
11	rs890147	T	C	0.0596421	1006
11	rs56321979	G	T	0.0536779	1006
11	rs12420019	G	T	0.0894632	1006
11	rs1655496	G	A	0.643141	1006
11	rs73032840	A	G	0.0964215	1006
11	rs3018389	C	T	0.0616302	1006
11	rs1793224	C	T	0.829026	1006
11	rs10894310	G	A	0.684891	1006
11	rs12420166	T	C	0.0894632	1006
11	rs12420169	T	C	0.0894632	1006
11	rs73032844	C	T	0.054672	1006
11	rs1655489	T	C	0.829026	1006
11	rs11222434	C	T	0.0894632	1006
11	rs73032846	G	A	0.0536779	1006
11	rs1793223	G	A	0.267396	1006
11	rs59597325	C	A	0.116302	1006
11	rs1647954	C	T	0.0616302	1006
11	rs10894311	C	T	0.562624	1006
11	rs10894312	C	T	0.56163	1006
11	rs73032854	C	T	0.0536779	1006
11	rs1793222	T	C	0.159046	1006
11	rs4937587	G	A	0.56163	1006
11	rs1647955	A	C	0.0596421	1006
11	rs73032858	G	A	0.0526839	1006
11	rs79414886	C	T	0.0198807	1006
11	rs11222435	G	A	0.0894632	1006
11	rs1347280	C	T	0.0198807	1006
11	rs1347281	G	A	0.247515	1006
11	rs1655490	C	T	0.829026	1006
11	rs1793220	A	G	0.829026	1006
11	rs6590541	T	G	0.582505	1006
11	rs7482172	G	T	0.0198807	1006
11	rs77947301	G	T	0.0198807	1006
11	rs7105968	T	C	0.56163	1006
11	rs73032867	G	A	0.0526839	1006
11	rs1647956	A	G	0.156064	1006
11	rs73032869	A	G	0.0526839	1006
11	rs10791116	A	T	0.581511	1006
11	rs10791117	T	A	0.581511	1006
11	rs78969839	T	G	0.0894632	1006
11	rs59571802	G	A	0.0198807	1006
11	rs11222436	A	G	0.582505	1006
11	rs76275500	C	T	0.0298211	1006
11	rs1623263	A	G	0.829026	1006
11	rs7946072	A	C	0.0198807	1006
11	rs117314214	G	A	0.0298211	1006
11	rs4937588	C	T	0.56163	1006
11	rs4937589	C	T	0.581511	1006
11	rs1793219	A	G	0.739563	1006
11	rs10894313	C	T	0.190855	1006
11	rs75850255	T	C	0.0894632	1006
11	rs2081451	C	T	0.581511	1006
11	rs1834331	C	G	0.581511	1006
11	rs1647957	C	T	0.829026	1006
11	rs78830267	T	C	0.0198807	1006
11	rs1014566	G	C	0.581511	1006
11	rs1014565	G	A	0.581511	1006
11	rs1014564	G	A	0.580517	1006
11	rs1655493	T	C	0.829026	1006
11	rs1347282	C	G	0.583499	1006
11	rs1368851	G	T	0.0447316	1006
11	rs1030341	T	C	0.0586481	1006
11	rs1030342	C	G	0.560636	1006
11	rs1030343	C	T	0.560636	1006
11	rs1030344	A	G	0.560636	1006
11	rs1030345	T	A	0.580517	1006
11	rs7111333	C	T	0.560636	1006
11	rs76606985	G	A	0.0198807	1006
11	rs11222438	C	T	0.564612	1006
11	rs142878238	T	C	0.0178926	1006
11	rs71483649	A	G	0.05666	1006
11	rs2324318	A	G	0.560636	1006
11	rs11222440	G	T	0.0894632	1006
11	rs77930306	G	A	0.0198807	1006
11	rs1655494	G	A	0.829026	1006
11	rs874848	G	T	0.469185	1006
11	rs77892167	G	A	0.0447316	1006
11	rs73032897	G	C	0.0974155	1006
11	rs79816521	A	T	0.0526839	1006
11	rs7941716	G	A	0.0198807	1006
11	rs145135417	C	G	0.0129225	1006
11	rs1647959	C	T	0.817097	1006
11	rs75007448	A	C	0.0198807	1006
11	rs11222441	T	C	0.0894632	1006
11	rs11606451	C	A	0.314115	1006
11	rs77475207	G	T	0.026839	1006
11	rs56031272	G	T	0.222664	1006
11	rs7947225	T	A	0.22167	1006
11	rs7126391	T	C	0.131213	1006
11	rs61529848	G	A	0.0178926	1006
11	rs56198315	C	T	0.10338	1006
11	rs12226797	C	T	0.027833	1006
11	rs60296134	C	T	0.0427435	1006
11	rs12574084	G	T	0.10835	1006
11	rs12576258	A	T	0.10835	1006
11	rs72645499	C	A	0.10835	1006
11	rs113400594	G	T	0.0208748	1006
11	rs10750461	A	G	0.513917	1006
11	rs73034503	G	A	0.0526839	1006
11	rs1647960	G	A	0.740557	1006
11	rs61198871	G	A	0.0218688	1006
11	rs1655491	T	C	0.636183	1006
11	rs67946510	A	G	0.392644	1006
11	rs112740875	A	T	0.0178926	1006
11	rs73034507	T	C	0.390656	1006
11	rs1647961	A	G	0.539761	1006
11	rs11821556	C	A	0.388668	1006
11	rs12804703	G	C	0.392644	1006
11	rs12804248	A	G	0.392644	1006
11	rs12806011	T	C	0.392644	1006
11	rs4937592	T	C	0.392644	1006
11	rs58592839	C	T	0.027833	1006
11	rs4936126	A	C	0.392644	1006
11	rs11222443	C	G	0.0725646	1006
11	rs116904580	G	A	0.0139165	1006
11	rs1559672	T	C	0.392644	1006
11	rs1560847	A	G	0.392644	1006
11	rs12575306	C	A	0.0854871	1006
11	rs12416895	G	A	0.315109	1006
11	rs112851584	C	T	0.138171	1006
11	rs149423900	C	T	0.0159046	1006
11	rs58705485	G	A	0.0188867	1006
11	rs7943337	C	G	0.400596	1006
11	rs56356226	C	T	0.0149105	1006
11	rs7943466	C	T	0.400596	1006
11	rs7946453	A	C	0.400596	1006
11	rs7933323	T	C	0.399602	1006
11	rs7947010	G	T	0.400596	1006
11	rs7947013	G	A	0.560636	1006
11	rs1368850	A	G	0.400596	1006
11	rs57357773	C	T	0.0188867	1006
11	rs10791118	C	A	0.399602	1006
11	rs10791119	A	T	0.400596	1006
11	rs9666253	C	T	0.40159	1006
11	rs12576039	T	C	0.141153	1006
11	rs11222445	G	A	0.312127	1006
11	rs150187972	A	G	0.00596421	1006
11	rs4937593	T	C	0.404573	1006
11	rs4937594	A	G	0.562624	1006
11	rs7949764	T	C	0.404573	1006
11	rs7934699	A	G	0.404573	1006
11	rs7934779	A	G	0.404573	1006
11	rs4937595	G	A	0.404573	1006
11	rs74567400	C	T	0.0188867	1006
11	rs67270464	C	T	0.140159	1006
11	rs11222446	C	G	0.404573	1006
11	rs11222447	A	G	0.403579	1006
11	rs57131664	G	T	0.0188867	1006
11	rs10894316	G	A	0.562624	1006
11	rs10894317	C	T	0.403579	1006
11	rs10894318	C	T	0.403579	1006
11	rs9667505	T	C	0.402584	1006
11	rs11820012	A	T	0.402584	1006
11	rs4937596	G	C	0.402584	1006
11	rs4937597	C	T	0.402584	1006
11	rs4937598	G	A	0.404573	1006
11	rs138671041	C	T	0.0149105	1006
11	rs11222448	G	A	0.404573	1006
11	rs80160769	C	T	0.0208748	1006
11	rs61909238	C	G	0.0735586	1006
11	rs61909239	G	T	0.0735586	1006
11	rs11222450	T	C	0.423459	1006
11	rs56168843	G	A	0.137177	1006
11	rs8181531	G	A	0.405567	1006
11	rs76171932	C	G	0.0178926	1006
11	rs8181532	C	T	0.565606	1006
11	rs74520400	G	A	0.0596421	1006
11	rs12787121	G	A	0.296223	1006
11	rs11222451	T	C	0.296223	1006
11	rs74678806	A	T	0.0188867	1006
11	rs74198934	C	T	0.0188867	1006
11	rs1655486	T	C	0.977137	1006
11	rs1647964	C	G	0.701789	1006
11	rs1030346	A	T	0.15507	1006
11	rs1793230	G	A	0.701789	1006
11	rs79265867	G	T	0.0536779	1006
11	rs116856509	A	G	0.0129225	1006
11	rs1655488	T	C	0.701789	1006
11	rs1647965	T	C	0.701789	1006
11	rs1647966	T	C	0.701789	1006
11	rs1793229	T	G	0.704771	1006
11	rs1647967	G	A	0.15507	1006
11	rs56181514	G	T	0.137177	1006
11	rs1647968	A	G	0.701789	1006
11	rs1540202	C	A	0.704771	1006
11	rs1945934	T	C	0.706759	1006
11	rs4936127	A	T	0.702783	1006
11	rs75706952	G	A	0.0178926	1006
11	rs9804416	G	A	0.702783	1006
11	rs66710573	C	G	0.137177	1006
11	rs11222456	T	C	0.0188867	1006
11	rs9804418	C	T	0.702783	1006
11	rs12577994	T	C	0.702783	1006
11	rs75252095	T	C	0.0258449	1006
11	rs4245099	C	A	0.682903	1006
11	rs10894319	C	T	0.702783	1006
11	rs78547420	C	T	0.0308151	1006
11	rs12226483	C	T	0.0745527	1006
11	rs1945914	C	A	0.664016	1006
11	rs57565952	T	C	0.0188867	1006
11	rs10894320	T	C	0.702783	1006
11	rs10894321	G	A	0.683897	1006
11	rs11222457	T	C	0.60835	1006
11	rs12420110	A	G	0.704771	1006
11	rs1114418	C	T	0.704771	1006
11	rs10894323	A	G	0.702783	1006
11	rs2298832	G	A	0.0188867	1006
11	rs2298833	C	T	0.0188867	1006
11	rs2298834	T	C	0.702783	1006
11	rs2298835	C	G	0.0735586	1006
11	rs10791121	T	C	0.702783	1006
11	rs2298836	T	C	0.315109	1006
11	rs2298837	T	C	0.702783	1006
11	rs10160671	G	A	0.702783	1006
11	rs57414775	A	G	0.0188867	1006
11	rs10160698	G	A	0.702783	1006
11	rs74929910	A	G	0.0238569	1006
11	rs2276436	C	T	0.264414	1006
11	rs117340490	G	A	0.0417495	1006
11	rs73022225	G	A	0.0487078	1006
11	rs61522098	C	T	0.0188867	1006
11	rs10160266	T	C	0.701789	1006
11	rs10160267	T	C	0.701789	1006
11	rs61911663	G	A	0.0447316	1006
11	rs11222460	G	T	0.0735586	1006
11	rs1945918	G	A	0.701789	1006
11	rs10750462	G	A	0.701789	1006
11	rs1945919	A	G	0.701789	1006
11	rs77784866	A	G	0.0407555	1006
11	rs10736593	G	C	0.702783	1006
11	rs7117282	C	T	0.630219	1006
11	rs55644444	G	C	0.0864811	1006
11	rs1945921	C	T	0.621272	1006
11	rs10791122	T	A	0.621272	1006
11	rs10736594	T	A	0.621272	1006
11	rs1945922	G	A	0.0894632	1006
11	rs56098711	T	C	0.0854871	1006
11	rs1945923	C	T	0.709742	1006
11	rs55786217	A	C	0.0854871	1006
11	rs76341801	T	C	0.0248509	1006
11	rs4326806	A	G	0.621272	1006
11	rs1945925	C	A	0.709742	1006
11	rs1945926	T	C	0.624254	1006
11	rs67172950	G	C	0.0854871	1006
11	rs11222462	C	T	0.0168986	1006
11	rs55843936	C	T	0.0874751	1006
11	rs3819254	G	C	0.708748	1006
11	rs6590547	T	C	0.0924453	1006
11	rs1945927	T	C	0.0924453	1006
11	rs1945928	A	G	0.0924453	1006
11	rs1945929	C	G	0.0924453	1006
11	rs11222463	C	T	0.11829	1006
11	rs11222464	A	G	0.180915	1006
11	rs34613249	G	A	0.00994036	1006
11	rs55642629	G	A	0.0904573	1006
11	rs7128889	A	G	0.0924453	1006
11	rs59666738	C	T	0.0884692	1006
11	rs73022255	T	G	0.0884692	1006
11	rs1105526	T	C	0.712724	1006
11	rs2276437	C	T	0.115308	1006
11	rs2276438	A	G	0.15507	1006
11	rs2276439	T	C	0.15507	1006
11	rs2276440	T	C	0.0884692	1006
11	rs7948582	T	A	0.0636183	1006
11	rs61296271	T	G	0.0884692	1006
11	rs60150259	A	G	0.0884692	1006
11	rs7933904	C	T	0.0656064	1006
11	rs60347804	C	G	0.0656064	1006
11	rs61188380	G	A	0.0656064	1006
11	rs56747443	T	A	0.0656064	1006
11	rs55988631	T	G	0.15507	1006
11	rs55968529	T	G	0.0656064	1006
11	rs55738939	A	G	0.154076	1006
11	rs61242408	A	G	0.0666004	1006
11	rs11222466	G	A	0.0636183	1006
11	rs73022275	A	G	0.0178926	1006
11	rs57314155	G	A	0.0656064	1006
11	rs58865766	C	T	0.0656064	1006
11	rs56151042	A	G	0.0884692	1006
11	rs12270113	A	G	0.181909	1006
11	rs12271602	A	G	0.270378	1006
11	rs61911664	G	A	0.115308	1006
11	rs78029879	C	T	0.0666004	1006
11	rs55770381	G	T	0.0178926	1006
11	rs117896464	G	C	0.028827	1006
11	rs12292215	T	C	0.181909	1006
11	rs7123641	A	G	0.182903	1006
11	rs7123981	G	A	0.0894632	1006
11	rs12273490	A	G	0.181909	1006
11	rs67546837	C	T	0.0884692	1006
11	rs12286754	C	T	0.115308	1006
11	rs12286937	C	T	0.194831	1006
11	rs12286995	C	A	0.128231	1006
11	rs74541184	C	T	0.0666004	1006
11	rs75479387	C	T	0.0656064	1006
11	rs12278763	C	T	0.194831	1006
11	rs1981426	G	A	0.299205	1006
11	rs12291865	A	C	0.290258	1006
11	rs61911666	T	C	0.285288	1006
11	rs61911667	T	C	0.195825	1006
11	rs79555020	G	A	0.0636183	1006
11	rs1945937	T	C	0.285288	1006
11	rs11222468	G	A	0.0755467	1006
11	rs7936000	G	T	0.196819	1006
11	rs7951026	T	C	0.285288	1006
11	rs7130448	T	C	0.196819	1006
11	rs66749566	T	A	0.0884692	1006
11	rs11824370	C	T	0.0666004	1006
11	rs1945938	A	G	0.0666004	1006
11	rs60560426	G	A	0.129225	1006
11	rs6590548	A	G	0.585487	1006
11	rs6590549	G	A	0.285288	1006
11	rs6590550	G	A	0.714712	1006
11	rs78071182	C	T	0.0636183	1006
11	rs10894324	C	G	0.250497	1006
11	rs12288135	G	T	0.33996	1006
11	rs12804541	C	A	0.223658	1006
11	rs10894325	C	T	0.0755467	1006
11	rs7101509	A	G	0.407555	1006
11	rs7105053	G	A	0.317097	1006
11	rs7105173	G	A	0.318091	1006
11	rs6590551	A	G	0.318091	1006
11	rs147649602	T	C	0.0149105	1006
11	rs55867029	G	A	0.0884692	1006
11	rs1945911	T	C	0.0695825	1006
11	rs11222471	C	T	0.129225	1006
11	rs10894326	T	C	0.250497	1006
11	rs57865488	G	A	0.0636183	1006
11	rs10894327	A	G	0.250497	1006
11	rs11222472	G	A	0.122266	1006
11	rs10791123	G	A	0.250497	1006
11	rs143011592	A	T	0.0666004	1006
11	rs7939872	G	A	0.405567	1006
11	rs55810374	A	C	0.0675944	1006
11	rs7118615	A	C	0.158052	1006
11	rs58401087	A	G	0.158052	1006
11	rs111396216	G	A	0.250497	1006
11	rs143933807	A	G	0.250497	1006
11	rs112060191	A	G	0.0894632	1006
11	rs2187560	T	C	0.717694	1006
11	rs11222474	T	G	0.409543	1006
11	rs68038678	C	T	0.0894632	1006
11	rs10894328	T	G	0.251491	1006
11	rs11222475	A	G	0.299205	1006
11	rs11222476	C	T	0.251491	1006
11	rs35218064	T	C	0.222664	1006
11	rs75622955	G	A	0.0636183	1006
11	rs12294945	C	A	0.130219	1006
11	rs76881726	C	T	0.0666004	1006
11	rs4937599	A	C	0.7167	1006
11	rs1945913	A	G	0.156064	1006
11	rs56043870	G	C	0.0805169	1006
11	rs73024288	G	A	0.0188867	1006
11	rs61909566	C	T	0.0497018	1006
11	rs7947449	C	T	0.115308	1006
11	rs4366497	C	T	0.11332	1006
11	rs11222477	G	C	0.0357853	1006
11	rs4937600	C	T	0.708748	1006
11	rs11530770	C	T	0.0367793	1006
11	rs35961356	T	A	0.353877	1006
11	rs10894329	G	A	0.661034	1006
11	rs1945931	C	G	0.0377734	1006
11	rs1945932	T	A	0.0785288	1006
11	rs73024294	T	C	0.0636183	1006
11	rs78378790	C	T	0.0785288	1006
11	rs12576023	T	G	0.0367793	1006
11	rs1945935	C	A	0.0785288	1006
11	rs73024296	C	T	0.0506958	1006
11	rs4145056	G	T	0.543738	1006
11	rs4145055	C	G	0.229622	1006
11	rs4145054	C	A	0.539761	1006
11	rs11222479	G	A	0.10835	1006
11	rs11222480	T	G	0.0656064	1006
11	rs76845508	A	G	0.0506958	1006
11	rs77798563	T	C	0.0367793	1006
11	rs10750463	C	T	0.581511	1006
11	rs59950958	C	T	0.0795229	1006
11	rs1114224	A	G	0.661034	1006
11	rs10750464	C	T	0.578529	1006
11	rs12288529	T	C	0.431412	1006
11	rs77684502	C	T	0.0487078	1006
11	rs4145057	G	A	0.107356	1006
11	rs55790245	C	T	0.0785288	1006
11	rs56201124	C	T	0.0795229	1006
11	rs1894183	G	A	0.983101	1006
11	rs11222483	G	A	0.107356	1006
11	rs73026273	C	A	0.107356	1006
11	rs61909568	G	C	0.0357853	1006
11	rs11604769	C	T	0.107356	1006
11	rs1894184	G	T	0.432406	1006
11	rs1945912	C	A	0.432406	1006
11	rs61569923	C	T	0.0775348	1006
11	rs4122127	C	G	0.657058	1006
11	rs73026275	C	G	0.107356	1006
11	rs12418579	C	T	0.431412	1006
11	rs11823005	C	T	0.0785288	1006
11	rs61909569	G	A	0.0497018	1006
11	rs11222487	G	T	0.10835	1006
11	rs11222488	G	A	0.0367793	1006
11	rs11603395	C	T	0.0626243	1006
11	rs146065431	T	G	0.00894632	1006
11	rs7118650	C	T	0.115308	1006
11	rs73026289	A	G	0.109344	1006
11	rs10894330	C	T	0.121272	1006
11	rs1793594	C	T	0.441352	1006
11	rs2213117	G	T	0.161034	1006
11	rs1627835	T	C	0.733598	1006
11	rs1793834	T	C	0.730616	1006
11	rs1945916	T	C	0.729622	1006
11	rs11222490	G	T	0.127237	1006
11	rs1632088	A	C	0.579523	1006
11	rs1793833	T	C	0.581511	1006
11	rs12420945	G	T	0.0228628	1006
11	rs61909570	C	T	0.0626243	1006
11	rs77140817	G	A	0.0616302	1006
11	rs12290361	G	A	0.026839	1006
11	rs1793595	C	T	0.586481	1006
11	rs73028211	T	C	0.0337972	1006
11	rs117367959	A	T	0.00894632	1006
11	rs1793831	C	T	0.589463	1006
11	rs1793596	G	A	0.12326	1006
11	rs1793830	T	A	0.220676	1006
11	rs61415651	T	C	0.0626243	1006
11	rs1113876	C	T	0.322068	1006
11	rs1114190	G	A	0.264414	1006
11	rs11222491	G	C	0.323062	1006
11	rs73577692	T	A	0.0626243	1006
11	rs1793597	A	G	0.129225	1006
11	rs1793829	C	T	0.12326	1006
11	rs2213118	C	A	0.324056	1006
11	rs73028222	T	C	0.0357853	1006
11	rs1793828	C	T	0.128231	1006
11	rs60689637	T	A	0.0159046	1006
11	rs184622648	C	A	0.00695825	1006
11	rs1793826	G	A	0.127237	1006
11	rs1793598	C	T	0.591451	1006
11	rs1793825	G	C	0.591451	1006
11	rs11222492	T	C	0.463221	1006
11	rs73028231	G	A	0.028827	1006
11	rs1793824	A	G	0.171968	1006
11	rs1793599	T	C	0.592445	1006
11	rs1793823	C	T	0.591451	1006
11	rs61909582	C	T	0.327038	1006
11	rs1894186	C	T	0.32505	1006
11	rs1793821	C	T	0.127237	1006
11	rs1793820	G	A	0.127237	1006
11	rs1793819	A	G	0.127237	1006
11	rs4937602	A	G	0.465209	1006
11	rs12574805	T	A	0.465209	1006
11	rs7925168	T	A	0.389662	1006
11	rs10894332	A	G	0.0447316	1006
11	rs7942675	C	T	0.0447316	1006
11	rs4937603	C	T	0.423459	1006
11	rs7942711	A	T	0.0636183	1006
11	rs1793600	G	A	0.12326	1006
11	rs1793601	A	T	0.124254	1006
11	rs35118721	C	T	0.32505	1006
11	rs11222496	G	A	0.353877	1006
11	rs1793818	T	G	0.59841	1006
11	rs1618107	A	G	0.594433	1006
11	rs1793817	C	T	0.0795229	1006
11	rs79312559	C	T	0.028827	1006
11	rs1793816	C	T	0.548708	1006
11	rs10894333	C	T	0.360835	1006
11	rs12574230	C	A	0.0159046	1006
11	rs11222497	A	G	0.37674	1006
11	rs11222498	A	G	0.375746	1006
11	rs10750465	T	C	0.427435	1006
11	rs10894334	C	T	0.361829	1006
11	rs11222499	C	T	0.37674	1006
11	rs9787831	T	A	0.424453	1006
11	rs76547816	C	T	0.0447316	1006
11	rs59542291	T	A	0.0616302	1006
11	rs1613845	T	C	0.11332	1006
11	rs78884532	C	T	0.00994036	1006
11	rs1123627	A	G	0.362823	1006
11	rs1894187	A	G	0.363817	1006
11	rs10894335	C	T	0.362823	1006
11	rs10894336	A	C	0.362823	1006
11	rs80095230	G	A	0.0437376	1006
11	rs1894188	G	A	0.363817	1006
11	rs1894189	C	G	0.365805	1006
11	rs10894337	T	G	0.362823	1006
11	rs10894338	C	T	0.362823	1006
11	rs11222500	C	G	0.362823	1006
11	rs11222501	C	G	0.363817	1006
11	rs10894339	C	T	0.363817	1006
11	rs10791125	T	C	0.362823	1006
11	rs10791126	T	A	0.362823	1006
11	rs12420585	T	C	0.362823	1006
11	rs12419137	C	G	0.362823	1006
11	rs1793602	A	C	0.0695825	1006
11	rs34485579	T	C	0.37674	1006
11	rs7481341	A	C	0.363817	1006
11	rs9804563	G	A	0.363817	1006
11	rs59274755	G	A	0.0427435	1006
11	rs78145908	G	A	0.0497018	1006
11	rs9804658	T	C	0.362823	1006
11	rs2105810	C	T	0.37674	1006
11	rs79614209	C	T	0.0447316	1006
11	rs35758898	T	C	0.356859	1006
11	rs3133276	A	G	0.129225	1006
11	rs3133289	T	C	0.129225	1006
11	rs1793524	C	T	0.0685885	1006
11	rs139632993	T	C	0.028827	1006
11	rs1793771	T	C	0.866799	1006
11	rs7130447	T	A	0.0159046	1006
11	rs78020328	A	G	0.0636183	1006
11	rs142088261	G	A	0.0119284	1006
11	rs75593352	T	C	0.0447316	1006
11	rs61909584	A	T	0.0417495	1006
11	rs1793770	T	C	0.867793	1006
11	rs1793769	G	A	0.0854871	1006
11	rs1632231	T	C	0.0695825	1006
11	rs75156847	T	C	0.0447316	1006
11	rs1793768	C	T	0.427435	1006
11	rs9943602	G	A	0.356859	1006
11	rs11222502	G	A	0.0586481	1006
11	rs1793525	G	T	0.0735586	1006
11	rs10894340	A	C	0.404573	1006
11	rs34688811	C	T	0.387674	1006
11	rs1946025	G	C	0.388668	1006
11	rs1946026	T	C	0.343936	1006
11	rs1793767	G	A	0.865805	1006
11	rs1793766	T	C	0.0745527	1006
11	rs3133290	T	C	0.866799	1006
11	rs1540229	C	T	0.0735586	1006
11	rs1109945	T	A	0.388668	1006
11	rs10894341	T	A	0.40159	1006
11	rs10894342	G	A	0.402584	1006
11	rs12226862	C	T	0.385686	1006
11	rs574334407	T	A	0.0109344	1006
11	rs1793612	C	T	0.864811	1006
11	rs56179168	T	C	0.385686	1006
11	rs1946041	G	T	0.404573	1006
11	rs74702593	C	A	0.0427435	1006
11	rs4937605	C	T	0.385686	1006
11	rs10791127	G	C	0.405567	1006
11	rs4937606	A	T	0.385686	1006
11	rs35208351	G	T	0.385686	1006
11	rs1793765	T	G	0.867793	1006
11	rs1106968	C	T	0.385686	1006
11	rs1106967	G	A	0.385686	1006
11	rs67941970	G	A	0.342942	1006
11	rs1793611	T	C	0.463221	1006
11	rs1793610	T	C	0.463221	1006
11	rs1793763	C	T	0.865805	1006
11	rs75967640	T	C	0.0258449	1006
11	rs11222506	G	A	0.387674	1006
11	rs118114376	C	T	0.0248509	1006
11	rs139056224	C	T	0.0168986	1006
11	rs1793609	G	C	0.462227	1006
11	rs11222508	G	A	0.252485	1006
11	rs1946040	C	T	0.390656	1006
11	rs1622234	C	G	0.871769	1006
11	rs1946039	C	T	0.390656	1006
11	rs2511785	A	G	0.870775	1006
11	rs76508004	A	G	0.0467197	1006
11	rs74398047	G	T	0.0467197	1006
11	rs11222509	T	G	0.378728	1006
11	rs4937607	C	T	0.373757	1006
11	rs78673146	C	T	0.0308151	1006
11	rs6590555	T	C	0.870775	1006
11	rs35872959	T	C	0.379722	1006
11	rs7119756	T	C	0.0467197	1006
11	rs75706196	G	A	0.0218688	1006
11	rs1793804	T	C	0.845924	1006
11	rs77507913	C	T	0.0636183	1006
11	rs145891249	C	T	0.028827	1006
11	rs74613193	T	G	0.0238569	1006
11	rs1793803	A	G	0.846918	1006
11	rs10894343	G	A	0.332008	1006
11	rs4542424	C	A	0.332008	1006
11	rs4937609	C	A	0.338966	1006
11	rs1793603	G	T	0.434394	1006
11	rs11222510	C	A	0.337972	1006
11	rs36059275	C	T	0.336978	1006
11	rs10894344	C	T	0.336978	1006
11	rs1894228	C	T	0.336978	1006
11	rs1793604	C	T	0.845924	1006
11	rs1106190	C	T	0.336978	1006
11	rs1106424	T	C	0.107356	1006
11	rs1106423	G	A	0.326044	1006
11	rs141724195	C	T	0.0129225	1006
11	rs75837718	C	T	0.0417495	1006
11	rs1793605	T	C	0.848907	1006
11	rs11601759	C	T	0.337972	1006
11	rs1626138	T	C	0.111332	1006
11	rs142916806	G	A	0.0129225	1006
11	rs4937610	C	G	0.33996	1006
11	rs10894345	C	T	0.338966	1006
11	rs11222513	T	C	0.0407555	1006
11	rs74753223	C	T	0.055666	1006
11	rs36074849	C	T	0.327038	1006
11	rs59635936	C	A	0.0119284	1006
11	rs11222514	C	T	0.235586	1006
11	rs144316447	C	T	0.0109344	1006
11	rs1105722	G	A	0.326044	1006
11	rs1105721	G	A	0.337972	1006
11	rs12798423	C	T	0.402584	1006
11	rs1793607	T	G	0.851889	1006
11	rs146716243	C	T	0.0139165	1006
11	rs1540235	T	C	0.0675944	1006
11	rs77400604	G	A	0.0526839	1006
11	rs1946038	C	T	0.589463	1006
11	rs113171529	G	A	0.00497018	1006
11	rs1624663	G	A	0.251491	1006
11	rs1625376	T	C	0.12326	1006
11	rs10894346	G	A	0.0308151	1006
11	rs140362050	C	T	0.0139165	1006
11	rs75368730	G	A	0.0755467	1006
11	rs4937612	G	A	0.545726	1006
11	rs141984445	C	T	0.0258449	1006
11	rs10791128	C	T	0.682903	1006
11	rs6590556	G	T	0.159046	1006
11	rs4254083	A	G	0.745527	1006
11	rs1793827	G	C	0.407555	1006
11	rs61909587	A	G	0.115308	1006
11	rs7119277	G	A	0.252485	1006
11	rs6590557	G	A	0.399602	1006
11	rs76471026	T	A	0.00994036	1006
11	rs10894347	C	T	0.139165	1006
11	rs11222518	A	G	0.0715706	1006
11	rs143122184	C	T	0.0198807	1006
11	rs11222519	C	T	0.166004	1006
11	rs34384190	G	A	0.17992	1006
11	rs1793562	A	G	0.454274	1006
11	rs10450637	G	A	0.0258449	1006
11	rs73031845	T	A	0.0685885	1006
11	rs77769667	G	A	0.0318091	1006
11	rs1793514	C	T	0.229622	1006
11	rs7939619	G	T	0.0397614	1006
11	rs7939625	G	A	0.0417495	1006
11	rs1793810	T	C	0.455268	1006
11	rs2511784	A	G	0.27336	1006
11	rs7930379	T	A	0.151093	1006
11	rs73579660	T	C	0.0248509	1006
11	rs1793513	G	A	0.277336	1006
11	rs1793797	C	T	0.276342	1006
11	rs1793512	G	T	0.281312	1006
11	rs3133291	G	T	0.279324	1006
11	rs78136235	T	C	0.0238569	1006
11	rs2511499	T	C	0.280318	1006
11	rs7950797	A	G	0.0437376	1006
11	rs112977801	C	A	0.0318091	1006
11	rs1793511	C	A	0.279324	1006
11	rs12785455	G	T	0.028827	1006
11	rs56229070	T	G	0.181909	1006
11	rs1793510	T	A	0.463221	1006
11	rs61466773	C	G	0.0248509	1006
11	rs3133292	G	C	0.280318	1006
11	rs73579670	A	G	0.0248509	1006
11	rs1793509	A	G	0.217694	1006
11	rs1793785	T	C	0.284294	1006
11	rs4454728	G	A	0.0337972	1006
11	rs1793786	T	C	0.837972	1006
11	rs10791130	G	C	0.606362	1006
11	rs1946024	G	A	0.510934	1006
11	rs1793787	G	A	0.198807	1006
11	rs1946023	T	A	0.579523	1006
11	rs1630972	C	T	0.777336	1006
11	rs1793788	T	C	0.894632	1006
11	rs1793789	A	G	0.197813	1006
11	rs1629407	G	A	0.197813	1006
11	rs1628508	T	C	0.89662	1006
11	rs1628505	G	A	0.196819	1006
11	rs1793619	C	A	0.198807	1006
11	rs1793618	C	G	0.197813	1006
11	rs1793790	A	G	0.138171	1006
11	rs73031860	G	A	0.028827	1006
11	rs1793617	G	A	0.197813	1006
11	rs11222520	C	G	0.746521	1006
11	rs1793774	G	A	0.879722	1006
11	rs71483657	G	A	0.0248509	1006
11	rs11222521	T	C	0.0218688	1006
11	rs77651113	C	A	0.0248509	1006
11	rs1793615	G	A	0.581511	1006
11	rs1793776	T	G	0.915507	1006
11	rs11222522	A	G	0.127237	1006
11	rs1793777	A	G	0.306163	1006
11	rs1793614	G	C	0.399602	1006
11	rs1540228	A	G	0.101392	1006
11	rs1540227	T	C	0.40159	1006
11	rs1540226	G	A	0.297217	1006
11	rs11222524	A	G	0.150099	1006
11	rs12292972	G	T	0.146123	1006
11	rs1793778	G	A	0.398608	1006
11	rs1793569	T	G	0.404573	1006
11	rs1793570	C	T	0.154076	1006
11	rs1793571	A	G	0.260437	1006
11	rs11222526	C	T	0.253479	1006
11	rs1540234	A	G	0.144135	1006
11	rs112512648	C	T	0.0129225	1006
11	rs61536538	G	A	0.0258449	1006
11	rs11222527	T	C	0.127237	1006
11	rs1793552	G	A	0.316103	1006
11	rs1793835	C	A	0.986083	1006
11	rs7946126	C	G	0.0994036	1006
11	rs112323318	C	T	0.00894632	1006
11	rs11222529	A	T	0.156064	1006
11	rs11222530	G	T	0.157058	1006
11	rs11222531	C	T	0.156064	1006
11	rs11222532	C	T	0.156064	1006
11	rs36011556	G	A	0.0994036	1006
11	rs1793836	G	A	0.191849	1006
11	rs10894348	C	T	0.147117	1006
11	rs7119094	G	A	0.157058	1006
11	rs78240273	G	A	0.0238569	1006
11	rs1113928	C	T	0.192843	1006
11	rs1113927	G	T	0.44831	1006
11	rs11222533	A	G	0.101392	1006
11	rs1793515	A	G	0.192843	1006
11	rs1625725	G	A	0.192843	1006
11	rs1628402	G	A	0.439364	1006
11	rs1628519	G	A	0.303181	1006
11	rs144986419	T	C	0.0397614	1006
11	rs7101398	C	A	0.146123	1006
11	rs11222534	A	T	0.100398	1006
11	rs144919665	A	G	0.0228628	1006
11	rs116998289	C	A	0.0258449	1006
11	rs115813392	G	T	0.0228628	1006
11	rs1793516	A	T	0.439364	1006
11	rs138755001	G	T	0.00894632	1006
11	rs58442254	G	A	0.245527	1006
11	rs73031890	T	C	0.12326	1006
11	rs12794558	C	A	0.100398	1006
11	rs7946717	T	C	0.0109344	1006
11	rs1793517	C	A	0.191849	1006
11	rs7129945	T	C	0.250497	1006
11	rs7114275	G	A	0.124254	1006
11	rs77103917	C	T	0.0109344	1006
11	rs7114436	G	C	0.247515	1006
11	rs73581406	C	T	0.0139165	1006
11	rs73581407	C	T	0.0109344	1006
11	rs34509245	G	T	0.133201	1006
11	rs1793520	C	T	0.0934394	1006
11	rs57197267	T	C	0.0745527	1006
11	rs1793521	G	A	0.428429	1006
11	rs1793522	A	G	0.428429	1006
11	rs1793523	T	C	0.634195	1006
11	rs1110016	C	A	0.201789	1006
11	rs1894231	A	C	0.626243	1006
11	rs1110396	G	A	0.0984095	1006
11	rs1793568	T	G	0.253479	1006
11	rs1616038	T	G	0.622266	1006
11	rs10894350	C	G	0.378728	1006
11	rs60641478	G	A	0.0238569	1006
11	rs10894351	C	T	0.2167	1006
11	rs7108272	G	A	0.0188867	1006
11	rs11222536	C	T	0.192843	1006
11	rs7124776	T	C	0.126243	1006
11	rs11222537	G	A	0.215706	1006
11	rs7108892	A	G	0.591451	1006
11	rs192667861	C	T	0.00596421	1006
11	rs4937614	C	T	0.2167	1006
11	rs35109600	C	T	0.0149105	1006
11	rs12281792	C	T	0.122266	1006
11	rs12283834	G	A	0.12326	1006
11	rs12290647	T	C	0.125249	1006
11	rs12419597	C	T	0.0705765	1006
11	rs112977473	C	T	0.00994036	1006
11	rs1793574	T	C	0.637177	1006
11	rs1793575	C	T	0.0954274	1006
11	rs78028869	C	A	0.233598	1006
11	rs1793793	C	G	0.373757	1006
11	rs78736861	T	C	0.0606362	1006
11	rs73581417	T	C	0.124254	1006
11	rs74831736	G	C	0.117296	1006
11	rs79093668	G	A	0.161034	1006
11	rs1793544	G	T	0.359841	1006
11	rs1793792	A	G	0.360835	1006
11	rs1793791	A	G	0.424453	1006
11	rs2511766	T	C	0.875746	1006
11	rs1108340	G	T	0.835984	1006
11	rs1108339	C	G	0.406561	1006
11	rs77058805	A	G	0.0188867	1006
11	rs11603196	A	G	0.0377734	1006
11	rs79653586	A	G	0.112326	1006
11	rs1793773	C	T	0.874751	1006
11	rs1793547	A	G	0.445328	1006
11	rs1793548	T	A	0.417495	1006
11	rs1793549	C	T	0.416501	1006
11	rs12800878	G	A	0.631213	1006
11	rs11222539	A	C	0.66998	1006
11	rs182867493	G	A	0.00695825	1006
11	rs10791132	T	C	0.666998	1006
11	rs117979652	T	C	0.0198807	1006
11	rs35645883	G	A	0.0337972	1006
11	rs2511767	T	C	0.905567	1006
11	rs7930292	G	A	0.0149105	1006
11	rs143214037	T	C	0.00894632	1006
11	rs78617127	C	A	0.00795229	1006
11	rs1793796	C	T	0.23161	1006
11	rs11222540	T	G	0.136183	1006
11	rs75776278	T	G	0.149105	1006
11	rs10894353	C	T	0.580517	1006
11	rs74770156	A	G	0.0397614	1006
11	rs1793538	A	C	0.139165	1006
11	rs11222542	C	T	0.137177	1006
11	rs12276281	T	C	0.897614	1006
11	rs140183700	G	A	0.0377734	1006
11	rs2511501	A	G	0.752485	1006
11	rs12785619	G	A	0.0129225	1006
11	rs77776966	A	T	0.0159046	1006
11	rs80013847	A	G	0.0168986	1006
11	rs145992537	T	C	0.0129225	1006
11	rs139902853	A	G	0.0417495	1006
11	rs2511771	G	A	0.67495	1006
11	rs2511502	A	T	0.740557	1006
11	rs11222546	A	G	0.960239	1006
11	rs2511772	T	C	0.904573	1006
11	rs1793798	T	G	0.148111	1006
11	rs1793799	T	C	0.737575	1006
11	rs1793540	T	C	0.993042	1006
11	rs1793541	C	T	0.756461	1006
11	rs185658861	C	T	0.0258449	1006
11	rs142497217	G	T	0.00994036	1006
11	rs4373938	G	A	0.752485	1006
11	rs1793800	C	G	0.681909	1006
11	rs1793801	G	A	0.154076	1006
11	rs11821035	G	C	0.76839	1006
11	rs146080585	G	A	0.0248509	1006
11	rs11601547	C	T	0.0248509	1006
11	rs1793563	G	A	0.771372	1006
11	rs1793779	G	A	0.771372	1006
11	rs117435193	C	T	0.0328032	1006
11	rs1793566	G	A	0.774354	1006
11	rs75536247	G	T	0.0258449	1006
11	rs1557480	C	T	0.148111	1006
11	rs11222553	G	T	0.00695825	1006
11	rs1793565	C	A	0.771372	1006
11	rs1793564	G	T	0.148111	1006
11	rs138894440	G	A	0.00695825	1006
11	rs28810092	C	T	0.544732	1006
11	rs77452249	G	A	0.0109344	1006
11	rs118030803	A	G	0.0218688	1006
11	rs1793572	C	G	0.910537	1006
11	rs2511509	A	G	0.772366	1006
11	rs2511773	C	T	0.772366	1006
11	rs3133288	G	C	0.772366	1006
11	rs184474008	G	A	0.0198807	1006
11	rs4303239	T	A	0.771372	1006
11	rs11222554	C	A	0.241551	1006
11	rs7935220	G	A	0.616302	1006
11	rs536366463	G	T	0.0228628	1006
11	rs10894360	T	C	0.619284	1006
11	rs11222555	A	T	0.620278	1006
11	rs138957468	T	C	0.0457256	1006
11	rs4359216	C	A	0.769384	1006
11	rs12289260	T	A	0.148111	1006
11	rs147421780	G	A	0.0109344	1006
11	rs2511500	A	G	0.147117	1006
11	rs139509611	G	T	0.0258449	1006
11	rs117345705	G	T	0.0208748	1006
11	rs145842108	G	C	0.0208748	1006
11	rs142786837	T	C	0.0109344	1006
11	rs1793580	T	C	0.801193	1006
11	rs142409042	C	A	0.0258449	1006
11	rs1793581	C	T	0.771372	1006
11	rs2853199	A	G	0.771372	1006
11	rs7950768	G	A	0.620278	1006
11	rs2213130	A	T	0.616302	1006
11	rs2213131	C	G	0.616302	1006
11	rs148186913	C	T	0.00894632	1006
11	rs7104201	C	A	0.62326	1006
11	rs117057135	T	C	0.0198807	1006
11	rs113646243	A	T	0.05666	1006
11	rs1793762	G	C	0.151093	1006
11	rs1793606	G	A	0.150099	1006
11	rs78203178	A	G	0.133201	1006
11	rs1616002	T	G	0.743539	1006
11	rs7925908	T	C	0.666004	1006
11	rs1793761	A	T	0.740557	1006
11	rs1620145	G	C	0.609344	1006
11	rs12806486	C	T	0.0159046	1006
11	rs1125429	G	A	0.604374	1006
11	rs1793760	A	G	0.157058	1006
11	rs1105884	A	G	0.775348	1006
11	rs1793759	T	C	0.157058	1006
11	rs1105883	A	T	0.615308	1006
11	rs12790269	G	A	0.605368	1006
11	rs1793758	A	G	0.168986	1006
11	rs75006696	C	T	0.0248509	1006
11	rs11222559	T	G	0.617296	1006
11	rs10894362	G	A	0.614314	1006
11	rs149937945	G	C	0.0119284	1006
11	rs1793518	T	C	0.7833	1006
11	rs10894363	C	T	0.61332	1006
11	rs1793756	A	G	0.786282	1006
11	rs11607763	C	T	0.614314	1006
11	rs12281530	A	T	0.110338	1006
11	rs78939119	G	A	0.0198807	1006
11	rs1626623	A	G	0.786282	1006
11	rs1793533	T	C	0.786282	1006
11	rs1793534	A	G	0.786282	1006
11	rs79412944	A	C	0.0367793	1006
11	rs76944577	G	A	0.110338	1006
11	rs1793542	G	A	0.7833	1006
11	rs1793543	T	C	0.7833	1006
11	rs1793852	A	C	0.7833	1006
11	rs142877090	A	G	0.0109344	1006
11	rs10894364	G	C	0.614314	1006
11	rs1793851	C	G	0.786282	1006
11	rs10894365	G	C	0.602386	1006
11	rs1793850	C	G	0.786282	1006
11	rs35055882	T	A	0.131213	1006
11	rs10894367	T	C	0.602386	1006
11	rs10894368	T	A	0.60338	1006
11	rs1793561	A	G	0.781312	1006
11	rs1557482	C	T	0.602386	1006
11	rs1557483	G	A	0.605368	1006
11	rs7127286	G	C	0.614314	1006
11	rs1793573	T	C	0.934394	1006
11	rs1793805	C	T	0.168986	1006
11	rs10894369	A	G	0.602386	1006
11	rs148739886	A	G	0.00994036	1006
11	rs1110256	A	T	0.602386	1006
11	rs1104974	G	A	0.602386	1006
11	rs1894218	C	A	0.602386	1006
11	rs1110302	T	C	0.786282	1006
11	rs1110301	T	C	0.605368	1006
11	rs4245100	T	C	0.606362	1006
11	rs1793576	A	G	0.786282	1006
11	rs4937616	A	G	0.602386	1006
11	rs2511786	C	A	0.168986	1006
11	rs7106592	G	A	0.602386	1006
11	rs1793807	C	T	0.168986	1006
11	rs1793577	T	C	0.772366	1006
11	rs10458944	G	T	0.600398	1006
11	rs10458945	C	T	0.600398	1006
11	rs2156864	C	G	0.60338	1006
11	rs2156865	A	C	0.604374	1006
11	rs75760237	G	A	0.0178926	1006
11	rs1621498	A	G	0.785288	1006
11	rs61908873	C	T	0.111332	1006
11	rs1793808	T	C	0.785288	1006
11	rs11222565	G	A	0.609344	1006
11	rs1793579	C	A	0.172962	1006
11	rs1793809	G	A	0.782306	1006
11	rs4937617	T	A	0.609344	1006
11	rs4937618	G	A	0.612326	1006
11	rs147598514	G	A	0.0198807	1006
11	rs7928689	C	T	0.0149105	1006
11	rs7928614	A	G	0.0119284	1006
11	rs7939158	C	T	0.562624	1006
11	rs67539087	T	C	0.141153	1006
11	rs77087904	C	T	0.126243	1006
11	rs80175218	A	G	0.126243	1006
11	rs7107440	T	C	0.127237	1006
11	rs139754157	C	T	0.00994036	1006
11	rs143450584	A	G	0.00994036	1006
11	rs12576780	A	C	0.12326	1006
11	rs11222567	G	A	0.318091	1006
11	rs1793582	T	C	0.184891	1006
11	rs1793811	G	A	0.553678	1006
11	rs1793812	A	G	0.553678	1006
11	rs1793813	A	C	0.553678	1006
11	rs1793814	G	A	0.186879	1006
11	rs79309450	T	C	0.0248509	1006
11	rs1793584	G	A	0.180915	1006
11	rs1793585	T	C	0.555666	1006
11	rs2511787	A	G	0.554672	1006
11	rs142122813	T	C	0.00695825	1006
11	rs7117891	G	A	0.377734	1006
11	rs1793586	T	C	0.9334	1006
11	rs1114296	G	C	0.186879	1006
11	rs1793587	C	T	0.180915	1006
11	rs1793847	A	C	0.553678	1006
11	rs1793846	T	G	0.553678	1006
11	rs1793589	T	C	0.554672	1006
11	rs1793844	T	G	0.553678	1006
11	rs1793843	C	T	0.186879	1006
11	rs1793842	C	A	0.307157	1006
11	rs78769976	G	T	0.0119284	1006
11	rs1793590	T	A	0.189861	1006
11	rs1793841	A	G	0.186879	1006
11	rs1793840	G	C	0.519881	1006
11	rs1793526	T	C	0.185885	1006
11	rs1793527	C	A	0.183897	1006
11	rs1540230	G	A	0.167992	1006
11	rs148865865	C	G	0.0298211	1006
11	rs117810735	G	A	0.026839	1006
11	rs1793838	T	C	0.507952	1006
11	rs1616085	G	A	0.170974	1006
11	rs1793529	A	G	0.506958	1006
11	rs1793530	C	T	0.171968	1006
11	rs140674968	C	T	0.0139165	1006
11	rs1793531	G	A	0.170974	1006
11	rs1793837	A	C	0.170974	1006
11	rs10894374	C	T	0.333996	1006
11	rs7107714	G	A	0.0178926	1006
11	rs78721674	T	G	0.0178926	1006
11	rs58226977	G	A	0.0178926	1006
11	rs112329073	T	C	0.189861	1006
11	rs150566780	C	T	0.00795229	1006
11	rs143488014	C	T	0.0427435	1006
11	rs11222571	G	C	0.0298211	1006
11	rs1557479	T	G	0.171968	1006
11	rs58628881	A	G	0.0178926	1006
11	rs2511507	A	G	0.524851	1006
11	rs1946031	C	T	0.0178926	1006
11	rs2513531	A	G	0.524851	1006
11	rs139945292	C	T	0.0884692	1006
11	rs141739091	C	T	0.0139165	1006
11	rs142660611	C	A	0.0149105	1006
11	rs11222572	T	C	0.332008	1006
11	rs1946032	T	C	0.195825	1006
11	rs4625476	G	C	0.192843	1006
11	rs117826297	T	G	0.0506958	1006
11	rs1793782	T	A	0.194831	1006
11	rs1793567	A	G	0.202783	1006
11	rs1793553	G	T	0.59841	1006
11	rs117162739	A	G	0.027833	1006
11	rs1793554	A	G	0.604374	1006
11	rs117861479	C	G	0.027833	1006
11	rs1793555	C	T	0.604374	1006
11	rs1793781	T	C	0.600398	1006
11	rs76686124	C	T	0.0626243	1006
11	rs1540231	A	G	0.604374	1006
11	rs1540232	C	T	0.604374	1006
11	rs1793560	T	C	0.600398	1006
11	rs2511504	T	C	0.403579	1006
11	rs2511505	T	A	0.191849	1006
11	rs2511506	G	A	0.595427	1006
11	rs2513527	A	G	0.602386	1006
11	rs182786812	C	G	0.0119284	1006
11	rs10894375	C	G	0.110338	1006
11	rs2511781	C	T	0.400596	1006
11	rs12279977	T	C	0.193837	1006
11	rs2511780	A	G	0.602386	1006
11	rs142916566	C	A	0.00994036	1006
11	rs2513539	A	G	0.555666	1006
11	rs145738045	A	T	0.028827	1006
11	rs2156872	C	T	0.56163	1006
11	rs2511778	T	A	0.365805	1006
11	rs2511777	T	A	0.56163	1006
11	rs2513536	A	G	0.56163	1006
11	rs2511776	C	T	0.365805	1006
11	rs2513533	C	T	0.553678	1006
11	rs2511775	G	C	0.360835	1006
11	rs7938687	G	A	0.0387674	1006
11	rs2511774	C	G	0.168986	1006
11	rs2513532	T	A	0.550696	1006
11	rs10894376	C	A	0.544732	1006
11	rs10894377	G	T	0.550696	1006
11	rs71483659	C	A	0.107356	1006
11	rs12574281	A	C	0.363817	1006
11	rs10791137	G	C	0.188867	1006
11	rs7947194	A	G	0.361829	1006
11	rs7947624	G	A	0.550696	1006
11	rs7929151	A	G	0.361829	1006
11	rs10894378	T	A	0.188867	1006
11	rs141370187	G	A	0.00695825	1006
11	rs10750471	G	A	0.558648	1006
11	rs10791138	A	C	0.553678	1006
11	rs142173332	A	G	0.0139165	1006
11	rs11222577	G	A	0.557654	1006
11	rs7119741	C	G	0.196819	1006
11	rs2511782	G	A	0.994036	1006
11	rs11222578	C	T	0.190855	1006
11	rs12417208	A	T	0.358847	1006
11	rs10894379	C	T	0.188867	1006
11	rs7949579	G	A	0.557654	1006
11	rs34745492	A	T	0.219682	1006
11	rs73039530	A	G	0.197813	1006
11	rs2513526	G	A	0.671968	1006
11	rs7103289	G	A	0.630219	1006
11	rs11222579	G	A	0.364811	1006
11	rs7106443	G	A	0.630219	1006
11	rs11606643	G	A	0.363817	1006
11	rs11222580	C	A	0.348907	1006
11	rs11222581	C	A	0.183897	1006
11	rs7358495	C	T	0.176938	1006
11	rs12288364	C	T	0.302187	1006
11	rs150775474	C	T	0.0188867	1006
11	rs7952557	G	A	0.745527	1006
11	rs7952585	G	A	0.55169	1006
11	rs12418516	A	G	0.127237	1006
11	rs116865592	G	A	0.0149105	1006
11	rs4077685	C	T	0.76839	1006
11	rs11222583	C	G	0.0387674	1006
11	rs73039544	G	A	0.0477137	1006
11	rs11222584	C	G	0.564612	1006
11	rs12271227	C	A	0.101392	1006
11	rs79648607	C	T	0.0725646	1006
11	rs61901873	T	C	0.0159046	1006
11	rs73039547	C	T	0.0427435	1006
11	rs4128590	T	C	0.0984095	1006
11	rs11222585	A	G	0.218688	1006
11	rs4128594	G	A	0.378728	1006
11	rs57045715	C	T	0.0347913	1006
11	rs4128591	T	C	0.305169	1006
11	rs4128595	C	G	0.0854871	1006
11	rs12418096	C	T	0.347913	1006
11	rs7101414	G	A	0.242545	1006
11	rs7939384	T	C	0.0387674	1006
11	rs11222586	C	T	0.148111	1006
11	rs34547019	C	T	0.0308151	1006
11	rs182772099	A	C	0.0178926	1006
11	rs7121543	G	T	0.0735586	1006
11	rs7107107	T	C	0.846918	1006
11	rs71483660	A	T	0.0308151	1006
11	rs10736595	T	C	0.849901	1006
11	rs10750472	G	T	0.769384	1006
11	rs10750473	G	A	0.843936	1006
11	rs61398568	C	T	0.0248509	1006
11	rs7130820	G	A	0.842942	1006
11	rs7120044	T	A	0.0705765	1006
11	rs4936129	G	A	0.22167	1006
11	rs7930775	G	A	0.224652	1006
11	rs77384822	C	G	0.0178926	1006
11	rs4394848	C	T	0.769384	1006
11	rs10750474	C	G	0.766402	1006
11	rs7112386	G	C	0.767396	1006
11	rs78750347	C	T	0.0188867	1006
11	rs142692352	G	A	0.0129225	1006
11	rs11222587	A	G	0.157058	1006
11	rs4414226	C	T	0.0139165	1006
11	rs35665773	C	T	0.0308151	1006
11	rs11222588	G	A	0.152087	1006
11	rs10894381	C	T	0.22167	1006
11	rs11222589	C	T	0.152087	1006
11	rs6590572	G	T	0.0248509	1006
11	rs12804059	C	T	0.0308151	1006
11	rs34588147	G	A	0.0308151	1006
11	rs10791140	C	T	0.248509	1006
11	rs11222590	C	A	0.0904573	1006
11	rs11222591	G	T	0.205765	1006
11	rs12420713	C	T	0.0129225	1006
11	rs10894382	C	T	0.201789	1006
11	rs56229414	G	C	0.355865	1006
11	rs7943929	T	G	0.246521	1006
11	rs12417404	T	G	0.366799	1006
11	rs10750475	G	A	0.209742	1006
11	rs10750476	C	T	0.239563	1006
11	rs10750477	C	T	0.239563	1006
11	rs10791141	C	T	0.247515	1006
11	rs34807050	T	C	0.0298211	1006
11	rs35974940	G	T	0.0308151	1006
11	rs117200387	C	T	0.0188867	1006
11	rs10791142	A	T	0.243539	1006
11	rs7116018	C	T	0.662028	1006
11	rs11222592	C	T	0.144135	1006
11	rs117277685	C	T	0.0149105	1006
11	rs35595674	C	T	0.0188867	1006
11	rs11222593	C	G	0.0248509	1006
11	rs35385808	C	T	0.0298211	1006
11	rs113033685	G	A	0.0188867	1006
11	rs4936130	A	G	0.145129	1006
11	rs79419630	G	A	0.0487078	1006
11	rs74573620	C	G	0.027833	1006
11	rs2513542	C	T	0.903579	1006
11	rs2513541	T	C	0.859841	1006
11	rs2513540	G	A	0.859841	1006
11	rs2513538	T	G	0.858847	1006
11	rs76762818	G	A	0.0387674	1006
11	rs73022108	A	G	0.05666	1006
11	rs2512643	A	G	0.873757	1006
11	rs12419291	T	C	0.0149105	1006
11	rs12419309	T	A	0.0149105	1006
11	rs116871279	C	T	0.0149105	1006
11	rs2513537	G	A	0.858847	1006
11	rs78202350	G	A	0.0228628	1006
11	rs79625253	C	T	0.0149105	1006
11	rs149703379	G	A	0.0516899	1006
11	rs117758334	G	A	0.0139165	1006
11	rs75424179	A	C	0.0168986	1006
11	rs71483662	C	T	0.0298211	1006
11	rs2512652	C	G	0.338966	1006
11	rs56261153	C	T	0.054672	1006
11	rs73022113	C	G	0.0149105	1006
11	rs66771462	G	A	0.0308151	1006
11	rs75068314	G	T	0.0149105	1006
11	rs142048967	C	G	0.00596421	1006
11	rs2512653	A	G	0.897614	1006
11	rs7935030	A	G	0.0606362	1006
11	rs1448361	C	T	0.823062	1006
11	rs111859105	G	A	0.0198807	1006
11	rs2442102	T	C	0.870775	1006
11	rs12418400	T	C	0.0178926	1006
11	rs11222598	G	C	0.346918	1006
11	rs34982166	C	T	0.0328032	1006
11	rs12417331	C	T	0.0129225	1006
11	rs895797	A	G	0.748509	1006
11	rs145532605	C	T	0.0129225	1006
11	rs35249697	G	A	0.0347913	1006
11	rs57328473	C	A	0.256461	1006
11	rs2442104	C	T	0.864811	1006
11	rs2442105	T	C	0.408549	1006
11	rs116970210	G	A	0.0168986	1006
11	rs117997117	C	A	0.0109344	1006
11	rs34690063	G	A	0.0357853	1006
11	rs117761182	C	T	0.0129225	1006
11	rs79798030	G	A	0.0596421	1006
11	rs12795347	T	A	0.0357853	1006
11	rs12272290	C	T	0.337972	1006
11	rs116967555	T	G	0.0427435	1006
11	rs117417804	T	C	0.00994036	1006
11	rs147174455	G	A	0.0188867	1006
11	rs57712994	G	T	0.290258	1006
11	rs73022130	G	A	0.0367793	1006
11	rs80161412	T	A	0.0129225	1006
11	rs75272720	A	G	0.0129225	1006
11	rs12808019	A	G	0.0377734	1006
11	rs34613761	A	G	0.129225	1006
11	rs117869090	G	T	0.0109344	1006
11	rs115839237	T	G	0.0129225	1006
11	rs2513535	T	G	0.315109	1006
11	rs73022132	C	T	0.0457256	1006
11	rs61901879	G	T	0.026839	1006
11	rs76795842	G	A	0.0208748	1006
11	rs11606937	T	C	0.133201	1006
11	rs142285036	C	T	0.00795229	1006
11	rs2218671	C	G	0.483101	1006
11	rs116952711	G	A	0.0347913	1006
11	rs146069382	T	C	0.0129225	1006
11	rs10736596	G	A	0.620278	1006
11	rs10736597	T	G	0.62326	1006
11	rs10750478	A	T	0.620278	1006
11	rs2512642	G	A	0.0864811	1006
11	rs10750479	G	C	0.2167	1006
11	rs7947220	T	C	0.555666	1006
11	rs10894386	G	C	0.645129	1006
11	rs10791143	A	G	0.650099	1006
11	rs80293396	G	A	0.0159046	1006
11	rs10894387	G	T	0.697813	1006
11	rs11825684	G	C	0.0149105	1006
11	rs11825728	G	T	0.0159046	1006
11	rs71483664	G	T	0.0228628	1006
11	rs1992895	T	G	0.191849	1006
11	rs1992894	G	A	0.636183	1006
11	rs58115443	C	A	0.0159046	1006
11	rs11222605	C	T	0.0188867	1006
11	rs143939107	C	T	0.0198807	1006
11	rs112358289	T	C	0.0159046	1006
11	rs12421853	G	C	0.0248509	1006
11	rs12363994	C	T	0.0228628	1006
11	rs1448355	C	T	0.647117	1006
11	rs7125824	G	A	0.105368	1006
11	rs73022140	C	T	0.084493	1006
11	rs77296606	T	C	0.0159046	1006
11	rs61901880	G	A	0.186879	1006
11	rs78360896	C	T	0.0685885	1006
11	rs77141912	C	A	0.028827	1006
11	rs7108020	C	A	0.67992	1006
11	rs7108536	G	A	0.657058	1006
11	rs71483665	G	A	0.0228628	1006
11	rs1011402	A	G	0.681909	1006
11	rs1550973	A	G	0.681909	1006
11	rs1550972	A	G	0.681909	1006
11	rs7481514	A	G	0.681909	1006
11	rs74646594	A	G	0.0377734	1006
11	rs80291117	G	C	0.0159046	1006
11	rs4570588	G	A	0.173956	1006
11	rs11222609	G	A	0.681909	1006
11	rs1448354	A	G	0.758449	1006
11	rs11601761	T	G	0.102386	1006
11	rs80047644	C	T	0.140159	1006
11	rs1448353	A	G	0.508946	1006
11	rs7101906	T	G	0.121272	1006
11	rs78750004	C	T	0.0785288	1006
11	rs77937000	T	C	0.0437376	1006
11	rs1448352	G	A	0.362823	1006
11	rs10750481	T	C	0.480119	1006
11	rs1375100	T	C	0.950298	1006
11	rs2512651	C	A	0.502982	1006
11	rs2442100	G	C	0.945328	1006
11	rs35659386	T	A	0.170974	1006
11	rs142527356	G	A	0.00596421	1006
11	rs2512648	C	T	0.511928	1006
11	rs12790085	C	T	0.262425	1006
11	rs2512649	A	G	0.966203	1006
11	rs2512650	C	T	0.511928	1006
11	rs11603013	G	A	0.0984095	1006
11	rs75740740	T	C	0.100398	1006
11	rs11222613	C	T	0.951292	1006
11	rs11222614	T	C	0.512922	1006
11	rs117681199	C	T	0.0656064	1006
11	rs7924939	T	G	0.941352	1006
11	rs12291942	T	C	0.269384	1006
11	rs7396108	G	C	0.434394	1006
11	rs11606385	A	C	0.0387674	1006
11	rs10894390	A	G	0.941352	1006
11	rs11512668	G	A	0.168986	1006
11	rs151112429	A	G	0.0298211	1006
11	rs2084440	G	A	0.950298	1006
11	rs2084439	C	T	0.949304	1006
11	rs2084438	G	A	0.949304	1006
11	rs2084437	T	C	0.950298	1006
11	rs145028742	G	A	0.101392	1006
11	rs113402195	G	T	0.16998	1006
11	rs61901893	C	A	0.171968	1006
11	rs11222616	T	G	0.50994	1006
11	rs61901894	G	A	0.16998	1006
11	rs12289924	T	G	0.261431	1006
11	rs7940469	C	T	0.507952	1006
11	rs11825002	G	C	0.270378	1006
11	rs11222617	G	A	0.506958	1006
11	rs35070180	G	A	0.260437	1006
11	rs113716419	C	G	0.0606362	1006
11	rs76808311	C	T	0.0417495	1006
11	rs10894391	A	G	0.510934	1006
11	rs118029650	G	A	0.0188867	1006
11	rs10791144	T	G	0.949304	1006
11	rs78264305	C	T	0.0994036	1006
11	rs141948637	T	C	0.0198807	1006
11	rs61901896	A	G	0.171968	1006
11	rs13377489	C	G	0.0178926	1006
11	rs78833645	C	T	0.027833	1006
11	rs78042474	A	G	0.028827	1006
11	rs12362109	A	G	0.16998	1006
11	rs79316017	G	T	0.0884692	1006
11	rs77776777	T	C	0.0159046	1006
11	rs12573936	T	C	0.230616	1006
11	rs7104161	G	A	0.128231	1006
11	rs7104131	A	G	0.756461	1006
11	rs11222620	T	G	0.144135	1006
11	rs1550976	T	C	0.707753	1006
11	rs1448363	T	C	0.707753	1006
11	rs11222621	G	C	0.0407555	1006
11	rs11603217	A	G	0.0377734	1006
11	rs147450761	A	C	0.0149105	1006
11	rs2034381	C	A	0.262425	1006
11	rs144383423	A	T	0.0129225	1006
11	rs11607996	G	T	0.0387674	1006
11	rs34444450	G	A	0.0487078	1006
11	rs7938797	C	T	0.279324	1006
11	rs11608043	C	A	0.0337972	1006
11	rs6590575	A	G	0.713718	1006
11	rs74530261	G	A	0.0328032	1006
11	rs2034382	T	C	0.385686	1006
11	rs1448364	T	C	0.710736	1006
11	rs11600798	C	G	0.0337972	1006
11	rs7121904	A	G	0.956262	1006
11	rs78342532	A	G	0.0337972	1006
11	rs80012034	C	G	0.0337972	1006
11	rs79627508	A	G	0.0337972	1006
11	rs76799092	A	G	0.0337972	1006
11	rs7950545	C	T	0.371769	1006
11	rs76921971	A	G	0.0337972	1006
11	rs4937625	T	C	0.266402	1006
11	rs11603690	T	C	0.0347913	1006
11	rs921202	C	G	0.302187	1006
11	rs11601906	C	T	0.0347913	1006
11	rs11222626	G	A	0.0258449	1006
11	rs11222627	G	A	0.0675944	1006
11	rs10894394	T	C	0.686879	1006
11	rs10894395	G	A	0.553678	1006
11	rs10894396	A	G	0.666998	1006
11	rs10791146	A	G	0.607356	1006
11	rs11222629	A	G	0.225646	1006
11	rs56234203	C	T	0.117296	1006
11	rs182586270	C	T	0.054672	1006
11	rs4453242	C	T	0.116302	1006
11	rs6590576	G	A	0.570577	1006
11	rs10894397	A	G	0.27336	1006
11	rs80124360	T	C	0.0526839	1006
11	rs6590577	T	C	0.571571	1006
11	rs12417907	G	A	0.271372	1006
11	rs7128947	C	G	0.279324	1006
11	rs12275678	C	T	0.172962	1006
11	rs56000125	C	A	0.0506958	1006
11	rs2034386	A	G	0.119284	1006
11	rs34903618	G	A	0.172962	1006
11	rs35507837	G	T	0.172962	1006
11	rs7101964	A	T	0.274354	1006
11	rs2034387	T	C	0.573559	1006
11	rs11222645	G	A	0.11829	1006
11	rs10791147	C	G	0.279324	1006
11	rs10160388	G	C	0.572565	1006
11	rs12278021	G	A	0.172962	1006
11	rs992564	G	T	0.0377734	1006
11	rs12419920	C	T	0.266402	1006
11	rs1448357	A	C	0.0407555	1006
11	rs76204486	A	G	0.270378	1006
11	rs148588519	G	A	0.0129225	1006
11	rs11222658	C	T	0.0387674	1006
11	rs7933020	G	A	0.0427435	1006
11	rs4937626	A	G	0.23161	1006
11	rs12419035	C	T	0.265408	1006
11	rs188845	C	T	0.964215	1006
11	rs7936616	C	T	0.492048	1006
11	rs1349092	C	T	0.489066	1006
11	rs117379648	C	T	0.0506958	1006
11	rs932096	C	T	0.493042	1006
11	rs12576852	C	T	0.0387674	1006
11	rs11222660	G	A	0.152087	1006
11	rs12575010	A	G	0.23161	1006
11	rs34647191	T	G	0.0159046	1006
11	rs61901912	A	G	0.117296	1006
11	rs73024110	G	A	0.0506958	1006
11	rs2121955	G	A	0.151093	1006
11	rs12577686	G	A	0.0377734	1006
11	rs10894402	G	T	0.487078	1006
11	rs78259847	G	A	0.0318091	1006
11	rs12294175	G	A	0.151093	1006
11	rs1355982	G	A	0.182903	1006
11	rs61901914	A	C	0.104374	1006
11	rs12577076	C	T	0.301193	1006
11	rs11222667	A	T	0.303181	1006
11	rs113199569	G	C	0.00994036	1006
11	rs10750482	A	G	0.493042	1006
11	rs56016826	A	G	0.265408	1006
11	rs7108990	C	G	0.0387674	1006
11	rs7112023	A	C	0.392644	1006
11	rs12421680	G	A	0.313121	1006
11	rs4937627	C	T	0.0467197	1006
11	rs1448359	C	T	0.193837	1006
11	rs10791148	A	G	0.37674	1006
11	rs4937628	A	G	0.0377734	1006
11	rs4937629	C	G	0.0387674	1006
11	rs4936133	T	C	0.0377734	1006
11	rs4937630	G	A	0.0377734	1006
11	rs34214686	C	A	0.0318091	1006
11	rs1448360	G	T	0.343936	1006
11	rs956993	T	G	0.34493	1006
11	rs10894403	T	C	0.0387674	1006
11	rs7951332	G	A	0.0387674	1006
11	rs7951040	A	G	0.0387674	1006
11	rs11601922	C	A	0.305169	1006
11	rs10894404	C	A	0.290258	1006
11	rs1546587	G	A	0.0397614	1006
11	rs4937631	G	A	0.754473	1006
11	rs318987	A	G	0.866799	1006
11	rs318988	T	G	0.907555	1006
11	rs10736598	A	C	0.377734	1006
11	rs141522727	A	G	0.0139165	1006
11	rs77533621	A	G	0.0626243	1006
11	rs12417568	A	G	0.303181	1006
11	rs77898400	A	T	0.0626243	1006
11	rs1609764	T	G	0.0387674	1006
11	rs10791149	A	G	0.681909	1006
11	rs59605612	G	A	0.303181	1006
11	rs117597304	G	A	0.0178926	1006
11	rs10791150	C	T	0.373757	1006
11	rs874548	T	C	0.305169	1006
11	rs78984372	A	G	0.0516899	1006
11	rs1375102	A	G	0.0795229	1006
11	rs6590580	C	T	0.67992	1006
11	rs4937632	T	C	0.225646	1006
11	rs12577900	G	A	0.311133	1006
11	rs140196273	G	T	0.0149105	1006
11	rs1992896	G	A	0.0377734	1006
11	rs9943476	C	G	0.379722	1006
11	rs1375103	A	G	0.304175	1006
11	rs55748842	C	T	0.0785288	1006
11	rs117183515	C	T	0.0616302	1006
11	rs318961	T	C	0.223658	1006
11	rs318962	C	T	0.162028	1006
11	rs318963	A	C	0.667992	1006
11	rs11601304	C	A	0.322068	1006
11	rs11605496	A	C	0.321074	1006
11	rs11601315	C	A	0.322068	1006
11	rs318965	C	T	0.162028	1006
11	rs7102359	G	C	0.0795229	1006
11	rs318966	G	A	0.16998	1006
11	rs318968	T	C	0.161034	1006
11	rs73024132	T	G	0.0795229	1006
11	rs318969	C	T	0.662028	1006
11	rs318970	C	T	0.66004	1006
11	rs4937633	G	A	0.49503	1006
11	rs318971	T	C	0.671968	1006
11	rs318972	T	A	0.671968	1006
11	rs113249705	C	T	0.150099	1006
11	rs318973	T	C	0.670974	1006
11	rs318974	T	C	0.666004	1006
11	rs11222672	C	T	0.183897	1006
11	rs148797725	G	T	0.00795229	1006
11	rs113247224	C	A	0.172962	1006
11	rs10082599	T	A	0.843936	1006
11	rs35051291	T	C	0.0666004	1006
11	rs61901918	A	G	0.0367793	1006
11	rs10894405	G	A	0.117296	1006
11	rs10791151	T	A	0.11829	1006
11	rs318975	T	G	0.696819	1006
11	rs318976	T	C	0.303181	1006
11	rs318977	G	T	0.282306	1006
11	rs75939050	T	C	0.0218688	1006
11	rs318978	G	A	0.303181	1006
11	rs318979	A	G	0.304175	1006
11	rs364557	G	A	0.189861	1006
11	rs372575	C	T	0.303181	1006
11	rs407540	G	A	0.189861	1006
11	rs112127853	A	G	0.0337972	1006
11	rs437973	T	C	0.300199	1006
11	rs142344604	C	T	0.0248509	1006
11	rs451304	C	T	0.294235	1006
11	rs375568	C	G	0.323062	1006
11	rs12417868	G	C	0.0894632	1006
11	rs432042	T	C	0.422465	1006
11	rs433406	A	G	0.423459	1006
11	rs433443	G	A	0.333996	1006
11	rs117484189	C	T	0.0228628	1006
11	rs73026105	C	T	0.138171	1006
11	rs11827032	A	G	0.0884692	1006
11	rs2512656	T	C	0.333996	1006
11	rs145242338	G	A	0.0248509	1006
11	rs426690	T	G	0.333996	1006
11	rs73026109	G	A	0.115308	1006
11	rs426077	C	T	0.333996	1006
11	rs415055	T	C	0.422465	1006
11	rs425803	A	G	0.333002	1006
11	rs380593	T	C	0.426441	1006
11	rs71483671	C	T	0.0387674	1006
11	rs117269360	G	A	0.0198807	1006
11	rs390741	C	T	0.416501	1006
11	rs411462	T	G	0.305169	1006
11	rs4937635	G	T	0.0616302	1006
11	rs12418991	G	A	0.10338	1006
11	rs1849776	T	C	0.0407555	1006
11	rs2512655	T	C	0.355865	1006
11	rs12419018	G	A	0.0526839	1006
11	rs444876	T	C	0.413519	1006
11	rs411789	T	G	0.472167	1006
11	rs7114205	G	A	0.100398	1006
11	rs411282	A	G	0.979125	1006
11	rs385991	C	T	0.808151	1006
11	rs444328	T	C	0.87674	1006
11	rs6590581	A	G	0.10338	1006
11	rs6590582	T	C	0.10338	1006
11	rs7130414	T	C	0.101392	1006
11	rs11222675	C	T	0.107356	1006
11	rs448801	A	G	0.398608	1006
11	rs56246703	G	C	0.0586481	1006
11	rs55734284	T	G	0.0586481	1006
11	rs79540657	C	A	0.0576541	1006
11	rs402320	A	G	0.264414	1006
11	rs56404871	G	A	0.0586481	1006
11	rs56251725	C	T	0.0586481	1006
11	rs56099061	C	A	0.0586481	1006
11	rs1868309	C	T	0.105368	1006
11	rs1868308	G	A	0.105368	1006
11	rs12224432	G	A	0.0586481	1006
11	rs73026138	C	T	0.0586481	1006
11	rs73026139	C	T	0.0576541	1006
11	rs11222676	G	A	0.106362	1006
11	rs117144116	G	A	0.0487078	1006
11	rs73026144	G	A	0.0576541	1006
11	rs12576121	T	C	0.163022	1006
11	rs58364412	C	T	0.0576541	1006
11	rs4936134	C	T	0.0576541	1006
11	rs405261	A	C	0.368787	1006
11	rs73026145	T	C	0.105368	1006
11	rs4936135	G	A	0.0576541	1006
11	rs540409	A	T	0.205765	1006
11	rs540314	A	C	0.264414	1006
11	rs73026146	C	A	0.0586481	1006
11	rs73026147	C	A	0.0586481	1006
11	rs417906	T	C	0.369781	1006
11	rs384988	G	A	0.263419	1006
11	rs61901919	G	A	0.026839	1006
11	rs384886	G	C	0.258449	1006
11	rs7113360	A	G	0.106362	1006
11	rs4936136	G	A	0.264414	1006
11	rs7113617	C	T	0.106362	1006
11	rs7113620	C	T	0.106362	1006
11	rs7117193	C	T	0.105368	1006
11	rs10894409	C	T	0.105368	1006
11	rs11222677	A	G	0.105368	1006
11	rs422756	T	C	0.199801	1006
11	rs117466972	C	A	0.0427435	1006
11	rs407897	C	T	0.362823	1006
11	rs115547519	G	A	0.0218688	1006
11	rs117286747	C	T	0.0159046	1006
11	rs12284333	G	T	0.00795229	1006
11	rs440648	G	T	0.201789	1006
11	rs407056	C	T	0.199801	1006
11	rs12224592	C	G	0.0576541	1006
11	rs73026153	C	T	0.105368	1006
11	rs415448	T	C	0.199801	1006
11	rs455006	G	A	0.199801	1006
11	rs408376	T	C	0.199801	1006
11	rs450557	G	C	0.199801	1006
11	rs12224720	G	A	0.105368	1006
11	rs453024	G	T	0.199801	1006
11	rs407567	T	C	0.199801	1006
11	rs369662	A	G	0.199801	1006
11	rs454501	G	A	0.199801	1006
11	rs7126707	G	T	0.105368	1006
11	rs149901943	G	C	0.0238569	1006
11	rs407461	G	A	0.199801	1006
11	rs402055	G	A	0.199801	1006
11	rs6590583	A	G	0.109344	1006
11	rs392498	G	T	0.199801	1006
11	rs369793	C	T	0.199801	1006
11	rs398772	G	T	0.199801	1006
11	rs431683	C	T	0.199801	1006
11	rs431485	C	G	0.199801	1006
11	rs118157980	G	A	0.0238569	1006
11	rs416706	A	G	0.199801	1006
11	rs388618	G	A	0.199801	1006
11	rs408101	C	G	0.199801	1006
11	rs7479874	C	T	0.2833	1006
11	rs440329	A	C	0.199801	1006
11	rs424284	C	T	0.199801	1006
11	rs117948091	G	T	0.0198807	1006
11	rs385987	G	A	0.366799	1006
11	rs365570	G	A	0.199801	1006
11	rs116751842	C	T	0.00994036	1006
11	rs12577683	G	A	0.10835	1006
11	rs424999	T	C	0.308151	1006
11	rs11222678	A	T	0.10835	1006
11	rs11222679	A	G	0.0596421	1006
11	rs73026162	C	G	0.107356	1006
11	rs365523	G	A	0.366799	1006
11	rs112808646	T	C	0.026839	1006
11	rs61901921	T	C	0.0298211	1006
11	rs408354	T	A	0.198807	1006
11	rs140436374	A	T	0.0149105	1006
11	rs6590584	C	T	0.107356	1006
11	rs12421163	G	C	0.107356	1006
11	rs7107366	G	A	0.107356	1006
11	rs12279734	A	G	0.198807	1006
11	rs11222682	A	G	0.0596421	1006
```
