## Supplementary material for "Characterization of shared and ancestry-specific signals driving complex traits using multi-ancestry fine-mapping": s1_ref.bim

```
11	rs1620366	0	130391900	T	C
11	rs1616806	0	130392387	C	G
11	rs1873886	0	130392708	C	A
11	rs73028411	0	130392832	A	T
11	rs73028412	0	130392907	G	A
11	rs11222145	0	130393025	C	T
11	rs11222146	0	130393097	C	T
11	rs11222147	0	130393140	G	A
11	rs7927425	0	130393150	G	A
11	rs7931751	0	130394698	A	G
11	rs2703765	0	130394853	G	A
11	rs34672044	0	130394868	G	A
11	rs2703764	0	130394911	C	T
11	rs7934856	0	130395016	A	G
11	rs2640224	0	130395237	T	C
11	rs117478878	0	130395238	G	A
11	rs10750437	0	130395314	T	C
11	rs3134452	0	130395329	C	T
11	rs61913937	0	130395591	T	C
11	rs55699536	0	130395635	A	C
11	rs7116902	0	130395764	C	T
11	rs11603849	0	130396044	A	G
11	rs4937526	0	130396178	T	C
11	rs1733435	0	130397020	G	C
11	rs117237383	0	130397023	G	A
11	rs10894213	0	130397085	T	C
11	rs1733434	0	130398000	G	A
11	rs1612224	0	130398004	G	A
11	rs11600025	0	130398084	T	C
11	rs12421135	0	130398290	G	A
11	rs3134451	0	130398384	C	G
11	rs3133395	0	130398447	C	T
11	rs61913938	0	130398549	C	T
11	rs11222149	0	130399488	C	T
11	rs7358347	0	130399649	C	T
11	rs11222150	0	130399845	G	A
11	rs1689226	0	130400508	A	G
11	rs1689225	0	130400751	C	T
11	rs143795814	0	130400836	A	G
11	rs3134450	0	130401307	G	A
11	rs3103874	0	130401837	T	C
11	rs1873887	0	130401870	G	A
11	rs3103873	0	130401992	C	T
11	rs7120829	0	130402398	G	T
11	rs11222151	0	130402606	A	G
11	rs3920014	0	130402888	G	A
11	rs10894214	0	130403215	T	A
11	rs59850728	0	130403222	C	T
11	rs7125311	0	130403745	A	G
11	rs11222155	0	130403747	A	G
11	rs1733432	0	130403956	G	A
11	rs11222156	0	130404498	A	G
11	rs1733433	0	130404549	A	C
11	rs11222157	0	130404724	C	T
11	rs12225366	0	130404793	A	G
11	rs2703763	0	130405111	C	T
11	rs2640225	0	130405267	C	G
11	rs2035943	0	130405663	G	C
11	rs2035942	0	130405812	T	C
11	rs2035941	0	130405991	C	T
11	rs2035940	0	130406041	T	C
11	rs117314904	0	130406129	G	A
11	rs11222158	0	130406160	A	G
11	rs7930290	0	130406366	G	T
11	rs11222159	0	130407393	A	G
11	rs12271673	0	130407652	G	C
11	rs3134449	0	130407963	G	A
11	rs7123556	0	130408263	C	G
11	rs56388255	0	130408306	C	T
11	rs2514389	0	130408426	C	G
11	rs4937527	0	130408449	G	A
11	rs2464440	0	130408471	C	T
11	rs4937528	0	130408513	A	C
11	rs112421767	0	130409452	T	A
11	rs2514388	0	130410279	G	A
11	rs2703769	0	130410802	T	C
11	rs1689220	0	130411064	T	G
11	rs1689219	0	130411113	C	T
11	rs1689218	0	130411118	C	G
11	rs1689217	0	130411354	C	T
11	rs2514387	0	130411423	A	G
11	rs2464439	0	130411599	T	A
11	rs1733440	0	130411802	C	T
11	rs1733439	0	130412175	A	G
11	rs112857630	0	130412416	T	C
11	rs1733438	0	130412435	T	G
11	rs1733437	0	130412656	G	A
11	rs1733436	0	130412667	G	A
11	rs2464438	0	130412813	A	G
11	rs2514386	0	130412885	A	G
11	rs2640223	0	130412908	A	T
11	rs2640222	0	130413000	C	T
11	rs1689216	0	130413737	A	G
11	rs12282985	0	130413802	G	A
11	rs2703768	0	130413834	T	A
11	rs2640221	0	130413870	G	A
11	rs2514385	0	130414014	G	C
11	rs2514384	0	130414149	T	G
11	rs2514383	0	130414300	A	G
11	rs1689215	0	130414381	C	G
11	rs1733430	0	130414425	C	T
11	rs1689214	0	130414599	A	C
11	rs937208	0	130414709	A	C
11	rs937207	0	130414853	G	A
11	rs79278761	0	130414902	T	A
11	rs2703767	0	130415011	A	G
11	rs2464437	0	130415109	C	A
11	rs1493297	0	130415191	T	A
11	rs1493296	0	130415267	A	G
11	rs1908073	0	130415635	G	A
11	rs2703766	0	130415671	T	C
11	rs3134448	0	130415822	C	T
11	rs2172492	0	130415905	G	A
11	rs1826517	0	130416110	G	A
11	rs1389243	0	130416183	C	G
11	rs4245088	0	130416206	T	C
11	rs34668403	0	130416209	C	T
11	rs2464436	0	130416256	T	G
11	rs1389242	0	130416267	C	A
11	rs2703754	0	130416350	G	A
11	rs150881472	0	130416478	C	T
11	rs2640219	0	130416484	G	A
11	rs2703753	0	130416523	C	T
11	rs78278428	0	130416756	C	T
11	rs2703752	0	130416832	T	G
11	rs2640218	0	130416921	C	T
11	rs74836863	0	130416945	G	A
11	rs75275143	0	130417076	G	A
11	rs2703751	0	130417117	G	C
11	rs2640217	0	130417182	C	T
11	rs57476868	0	130417217	C	T
11	rs114491835	0	130417304	G	C
11	rs10791078	0	130417573	A	G
11	rs1733442	0	130417721	G	A
11	rs113048078	0	130418250	C	T
11	rs12806239	0	130418251	G	A
11	rs1733441	0	130418295	A	G
11	rs75413676	0	130418354	G	A
11	rs113439345	0	130418460	T	C
11	rs12807046	0	130418643	G	C
11	rs1319500	0	130418970	T	C
11	rs12282426	0	130418999	C	G
11	rs12289523	0	130419206	T	C
11	rs11604406	0	130419635	C	T
11	rs74408035	0	130419659	G	A
11	rs76992549	0	130419820	T	C
11	rs114352456	0	130419870	G	A
11	rs2640216	0	130419941	G	C
11	rs115432210	0	130419971	C	T
11	rs114521308	0	130420254	A	G
11	rs34413743	0	130420677	T	A
11	rs978892	0	130420774	C	A
11	rs978891	0	130420853	T	A
11	rs61913956	0	130420981	C	A
11	rs1493295	0	130421309	T	C
11	rs1493294	0	130421668	A	G
11	rs1733426	0	130421909	A	G
11	rs147819931	0	130422126	G	A
11	rs10894215	0	130422215	A	G
11	rs1733427	0	130422410	A	G
11	rs992332	0	130422476	G	C
11	rs992331	0	130422517	A	G
11	rs992330	0	130422569	A	T
11	rs2131532	0	130422771	G	A
11	rs992329	0	130422866	T	C
11	rs12289927	0	130423107	C	T
11	rs12289976	0	130423124	C	A
11	rs2172491	0	130423305	C	T
11	rs1493293	0	130423623	A	G
11	rs1353075	0	130424186	G	C
11	rs73030865	0	130424293	A	T
11	rs3103872	0	130424310	A	T
11	rs3134447	0	130424312	T	C
11	rs75855237	0	130424388	A	G
11	rs2703755	0	130424729	A	G
11	rs11222164	0	130424826	A	G
11	rs71483623	0	130424893	G	A
11	rs114399423	0	130424920	A	G
11	rs12275660	0	130425261	T	G
11	rs115946312	0	130425377	C	A
11	rs1389241	0	130425426	C	T
11	rs12295304	0	130425459	G	T
11	rs1689209	0	130425698	T	C
11	rs1689208	0	130426152	G	T
11	rs2640215	0	130426387	T	C
11	rs1493291	0	130427239	G	A
11	rs11222165	0	130427300	T	C
11	rs12420720	0	130427307	G	T
11	rs1689207	0	130427394	G	A
11	rs75991196	0	130427587	C	A
11	rs77983823	0	130427917	T	C
11	rs1689231	0	130427963	G	C
11	rs1627019	0	130428110	A	G
11	rs1021455	0	130428258	C	T
11	rs1628692	0	130428293	T	C
11	rs11222167	0	130428346	C	G
11	rs1630336	0	130428476	T	C
11	rs3134446	0	130429459	G	C
11	rs11222168	0	130429573	T	C
11	rs1689229	0	130429927	G	T
11	rs145357411	0	130430255	C	T
11	rs78682160	0	130430563	C	A
11	rs34745291	0	130430791	G	A
11	rs11222170	0	130431296	A	C
11	rs1021454	0	130431341	T	C
11	rs1021452	0	130431482	T	C
11	rs11222171	0	130431518	C	T
11	rs7928982	0	130432459	T	C
11	rs1733431	0	130432720	T	A
11	rs11222172	0	130432906	T	A
11	rs11222173	0	130433019	T	A
11	rs78641671	0	130433232	G	A
11	rs4937530	0	130433364	T	A
11	rs11222175	0	130433424	A	C
11	rs10894216	0	130433733	A	G
11	rs12417626	0	130434090	C	T
11	rs12288732	0	130434267	A	G
11	rs7936714	0	130434295	T	C
11	rs4573683	0	130435359	G	A
11	rs112169500	0	130436748	C	T
11	rs11600573	0	130437925	G	A
11	rs144429416	0	130438216	G	T
11	rs117810684	0	130438656	G	C
11	rs7124211	0	130438677	G	C
11	rs113823780	0	130438875	G	A
11	rs12288307	0	130439447	A	T
11	rs10894218	0	130440204	T	C
11	rs10894219	0	130440220	G	A
11	rs11222180	0	130440323	A	G
11	rs11827038	0	130440804	A	G
11	rs11822470	0	130440826	G	A
11	rs10791081	0	130441046	C	G
11	rs11222181	0	130441491	C	T
11	rs7109602	0	130441793	C	G
11	rs61915761	0	130441870	G	A
11	rs61915762	0	130442661	G	A
11	rs61915763	0	130442701	G	C
11	rs12282819	0	130443714	C	G
11	rs10894221	0	130443853	G	C
11	rs12295999	0	130443906	A	G
11	rs12284534	0	130444434	C	T
11	rs74617563	0	130444800	A	G
11	rs76259597	0	130445049	G	A
11	rs1921576	0	130445239	C	T
11	rs4350370	0	130445273	A	G
11	rs75732404	0	130445850	A	G
11	rs74770106	0	130445919	A	C
11	rs4128440	0	130446023	G	A
11	rs78212960	0	130446126	G	A
11	rs12418439	0	130446362	C	T
11	rs4937532	0	130446448	T	A
11	rs12362374	0	130446574	C	T
11	rs12363913	0	130446644	T	G
11	rs11222184	0	130447132	C	T
11	rs12146529	0	130447854	C	T
11	rs12146531	0	130447883	G	A
11	rs10894222	0	130448044	G	A
11	rs11603389	0	130448209	C	G
11	rs1882341	0	130448353	G	C
11	rs1882342	0	130448420	G	C
11	rs12282069	0	130448424	C	T
11	rs57099431	0	130448578	T	C
11	rs7950948	0	130448688	T	G
11	rs7939256	0	130449050	G	A
11	rs7939050	0	130449082	A	G
11	rs7939270	0	130449163	C	T
11	rs7926038	0	130449192	T	C
11	rs10732867	0	130449914	G	A
11	rs10732868	0	130450342	G	A
11	rs76059372	0	130450420	G	C
11	rs12272698	0	130450684	A	C
11	rs144469220	0	130451786	T	G
11	rs4245090	0	130452659	T	C
11	rs11222186	0	130452805	A	C
11	rs111491751	0	130452950	G	A
11	rs6590480	0	130454068	G	A
11	rs6590481	0	130454210	C	T
11	rs6590482	0	130454258	T	C
11	rs117853516	0	130454503	A	G
11	rs4937533	0	130454561	T	C
11	rs4937534	0	130454589	C	T
11	rs4937535	0	130454592	G	A
11	rs4937536	0	130454685	A	G
11	rs4937537	0	130454752	A	G
11	rs11222188	0	130454809	G	A
11	rs4937538	0	130454840	A	G
11	rs74699582	0	130454913	T	C
11	rs7112598	0	130455061	C	A
11	rs184260643	0	130455070	C	T
11	rs10750440	0	130455337	G	A
11	rs143062249	0	130456095	C	T
11	rs117777207	0	130456517	C	T
11	rs74842644	0	130456973	T	C
11	rs4937539	0	130457581	T	C
11	rs75165642	0	130457598	G	A
11	rs118015272	0	130457667	C	T
11	rs7929936	0	130457739	A	C
11	rs187557402	0	130457858	G	C
11	rs7110730	0	130457867	C	T
11	rs6590483	0	130457883	G	A
11	rs7111149	0	130458329	A	G
11	rs7127536	0	130458475	T	A
11	rs4499010	0	130458891	G	T
11	rs11222189	0	130459112	G	A
11	rs4937540	0	130459216	A	T
11	rs28875239	0	130459571	A	G
11	rs1921574	0	130459639	T	C
11	rs28402217	0	130459644	C	G
11	rs73572219	0	130459830	C	T
11	rs73572221	0	130459948	A	G
11	rs56920526	0	130460127	A	G
11	rs7941653	0	130460365	C	A
11	rs12576362	0	130460413	A	T
11	rs76464729	0	130460524	A	T
11	rs74855511	0	130460751	G	A
11	rs11222190	0	130460800	C	T
11	rs73572230	0	130460843	G	A
11	rs4937541	0	130460995	C	T
11	rs28797239	0	130461056	A	G
11	rs28801482	0	130461083	A	G
11	rs12224800	0	130461265	A	C
11	rs12224801	0	130461275	A	T
11	rs1921573	0	130461493	A	T
11	rs1921572	0	130461520	A	G
11	rs79187796	0	130461670	G	A
11	rs1950121	0	130461825	A	T
11	rs1950120	0	130461827	T	C
11	rs1950119	0	130462002	A	T
11	rs1882338	0	130462245	C	T
11	rs7949893	0	130462408	G	A
11	rs7949571	0	130462430	A	G
11	rs7936386	0	130462505	T	C
11	rs7936388	0	130462511	T	C
11	rs56097840	0	130462749	C	T
11	rs57898590	0	130462913	G	A
11	rs57632525	0	130463168	C	G
11	rs58761476	0	130463195	T	G
11	rs61915781	0	130463277	C	A
11	rs1950118	0	130463367	G	C
11	rs1950117	0	130463543	C	T
11	rs7925596	0	130463610	C	G
11	rs11602382	0	130463783	G	A
11	rs2875270	0	130464004	A	G
11	rs35889121	0	130464009	C	T
11	rs2324156	0	130464245	G	A
11	rs117720292	0	130464808	G	A
11	rs1921581	0	130465066	A	G
11	rs60642492	0	130465155	G	A
11	rs1921580	0	130465174	G	A
11	rs57851196	0	130465218	T	C
11	rs1921579	0	130465238	T	G
11	rs1921578	0	130465471	T	C
11	rs10736585	0	130465785	C	T
11	rs12281529	0	130466210	G	C
11	rs11222191	0	130466333	C	T
11	rs146661266	0	130466644	T	C
11	rs11222196	0	130466936	C	T
11	rs60284315	0	130467096	A	C
11	rs10791082	0	130467097	C	T
11	rs11222197	0	130467537	C	T
11	rs10791083	0	130467774	C	A
11	rs10736586	0	130468096	C	T
11	rs4937542	0	130468532	G	A
11	rs4936109	0	130468740	T	C
11	rs10750441	0	130469044	C	T
11	rs11222198	0	130469088	G	A
11	rs57490419	0	130469119	G	A
11	rs11222199	0	130469179	G	A
11	rs11222200	0	130469335	C	G
11	rs11222201	0	130469725	A	G
11	rs146261009	0	130469758	C	T
11	rs10791084	0	130469806	G	A
11	rs4937543	0	130470253	C	T
11	rs75020827	0	130470339	T	C
11	rs11222202	0	130471221	C	T
11	rs76554921	0	130471363	A	G
11	rs7114197	0	130471499	C	T
11	rs7130214	0	130471524	T	A
11	rs11603879	0	130471611	C	G
11	rs12224090	0	130471621	G	T
11	rs10894224	0	130471929	G	A
11	rs7117972	0	130471956	G	A
11	rs10750442	0	130472154	A	T
11	rs10791086	0	130472526	T	C
11	rs11600384	0	130472921	A	G
11	rs78057024	0	130473110	C	G
11	rs79037358	0	130473496	A	G
11	rs61113737	0	130473736	G	A
11	rs12420164	0	130473936	C	T
11	rs11222204	0	130474068	C	T
11	rs74942200	0	130474335	G	A
11	rs1574126	0	130475002	T	C
11	rs116879243	0	130475075	A	T
11	rs11222205	0	130475448	G	A
11	rs80208225	0	130475499	T	G
11	rs10466624	0	130476537	A	G
11	rs4360711	0	130476645	A	G
11	rs3922776	0	130476867	G	A
11	rs10466545	0	130477247	T	G
11	rs61915783	0	130477327	T	G
11	rs7102981	0	130477641	T	C
11	rs7120602	0	130477857	C	G
11	rs11222206	0	130478306	C	T
11	rs12419954	0	130478307	G	A
11	rs2875273	0	130478707	A	C
11	rs7125089	0	130479001	A	G
11	rs77699274	0	130479101	C	T
11	rs12285922	0	130479168	C	T
11	rs12576691	0	130479256	C	T
11	rs12287489	0	130479626	C	T
11	rs11222207	0	130479666	C	T
11	rs12576742	0	130479682	G	A
11	rs61497187	0	130479840	G	A
11	rs11222208	0	130480126	C	G
11	rs10894225	0	130480222	G	A
11	rs78811995	0	130480590	G	C
11	rs7130144	0	130480592	C	T
11	rs7119236	0	130480766	T	C
11	rs11222210	0	130480944	C	T
11	rs7103751	0	130481168	G	A
11	rs7103422	0	130481181	A	G
11	rs7103562	0	130481274	A	C
11	rs2324137	0	130481537	A	G
11	rs11222211	0	130481713	C	T
11	rs2324138	0	130481723	T	C
11	rs7107307	0	130481783	C	T
11	rs11222212	0	130481871	A	G
11	rs11222213	0	130482015	C	T
11	rs11222214	0	130482180	T	C
11	rs1921582	0	130482241	A	T
11	rs7934451	0	130483340	A	C
11	rs4937545	0	130483697	T	A
11	rs4937546	0	130483809	G	T
11	rs75761098	0	130483864	A	C
11	rs4937547	0	130483874	G	T
11	rs4937548	0	130483942	C	T
11	rs11222217	0	130484101	T	C
11	rs73572298	0	130484392	C	T
11	rs1921575	0	130484728	C	T
11	rs117401953	0	130485126	T	A
11	rs10750443	0	130485233	T	G
11	rs73572302	0	130485362	A	T
11	rs11602918	0	130485519	T	C
11	rs11222218	0	130485555	G	T
11	rs73574005	0	130485994	A	G
11	rs73574006	0	130486044	C	A
11	rs7111124	0	130486410	T	A
11	rs3862592	0	130486977	G	A
11	rs75295927	0	130487040	T	C
11	rs74336733	0	130487044	C	T
11	rs7929093	0	130487127	A	T
11	rs11222219	0	130487255	G	A
11	rs4937549	0	130487374	T	C
11	rs7929667	0	130487533	C	T
11	rs4937550	0	130487671	G	A
11	rs1882339	0	130487787	T	C
11	rs11222220	0	130488342	C	T
11	rs11222221	0	130488369	A	T
11	rs7111269	0	130488432	C	A
11	rs7111373	0	130488500	C	T
11	rs7115030	0	130488841	G	A
11	rs117174061	0	130488946	C	A
11	rs113985147	0	130488972	A	T
11	rs11222222	0	130489078	C	T
11	rs10750444	0	130489424	G	C
11	rs10894226	0	130489553	G	C
11	rs10894227	0	130489960	G	A
11	rs10791087	0	130490178	C	T
11	rs73017590	0	130490440	A	T
11	rs76568280	0	130490842	C	T
11	rs7944927	0	130490917	C	T
11	rs4503559	0	130491065	C	T
11	rs12272041	0	130491131	C	T
11	rs187378895	0	130491139	T	C
11	rs111565900	0	130491215	C	G
11	rs112714071	0	130491262	G	A
11	rs55985462	0	130491325	T	C
11	rs66570961	0	130491336	C	T
11	rs190039553	0	130491381	C	A
11	rs11222225	0	130491417	C	T
11	rs11222226	0	130491531	C	A
11	rs11222227	0	130491568	C	A
11	rs12417517	0	130491688	G	T
11	rs7110242	0	130491732	T	G
11	rs7127843	0	130491823	G	A
11	rs10894229	0	130491852	T	C
11	rs7127623	0	130491901	A	T
11	rs11222228	0	130491960	C	T
11	rs1921570	0	130492330	G	A
11	rs67296119	0	130492370	A	G
11	rs1921571	0	130492508	G	A
11	rs73574016	0	130492673	G	A
11	rs7101531	0	130492826	C	T
11	rs73574017	0	130492897	G	A
11	rs11222230	0	130493575	A	G
11	rs11222231	0	130493623	G	A
11	rs11222232	0	130493624	C	T
11	rs77891621	0	130493778	T	C
11	rs11222233	0	130493791	G	T
11	rs73574019	0	130493952	G	A
11	rs117572323	0	130494322	G	A
11	rs73574020	0	130494348	C	G
11	rs4322403	0	130494918	C	T
11	rs7126578	0	130495094	T	G
11	rs7126710	0	130495219	T	C
11	rs7111044	0	130495355	G	A
11	rs55992351	0	130495507	G	A
11	rs2091735	0	130495869	G	A
11	rs12226583	0	130496123	A	G
11	rs11222234	0	130496322	T	G
11	rs75353800	0	130496710	A	T
11	rs60990485	0	130497389	G	A
11	rs73574027	0	130497969	A	G
11	rs11222236	0	130498156	C	T
11	rs7131063	0	130498167	C	T
11	rs75651804	0	130498766	T	C
11	rs11222237	0	130498951	G	C
11	rs1921583	0	130499077	G	A
11	rs10894230	0	130499202	A	G
11	rs1921584	0	130499221	A	G
11	rs73574033	0	130499434	T	G
11	rs73574034	0	130499543	A	C
11	rs73574036	0	130499599	C	T
11	rs80099309	0	130500086	C	T
11	rs11222238	0	130500152	A	T
11	rs1921585	0	130500533	A	G
11	rs12280646	0	130500696	G	T
11	rs11222239	0	130500705	T	G
11	rs4937552	0	130500775	G	C
11	rs75652798	0	130500793	T	C
11	rs4937553	0	130500876	G	A
11	rs79673958	0	130501054	C	G
11	rs35956774	0	130501485	G	A
11	rs181132046	0	130501680	C	T
11	rs7117998	0	130502196	C	T
11	rs7118354	0	130502290	G	A
11	rs145694333	0	130502814	G	A
11	rs11824942	0	130502919	C	T
11	rs12798371	0	130503612	T	C
11	rs75196959	0	130503621	C	A
11	rs7122783	0	130503653	C	A
11	rs12803350	0	130504287	G	A
11	rs35281186	0	130504358	C	A
11	rs11607912	0	130504771	T	C
11	rs12804754	0	130505113	C	A
11	rs7130915	0	130505416	A	G
11	rs11606327	0	130505579	G	A
11	rs151250520	0	130505637	A	G
11	rs71483626	0	130505670	T	C
11	rs11606364	0	130506001	C	T
11	rs73574041	0	130506115	G	C
11	rs144795848	0	130506497	A	G
11	rs7105145	0	130506526	C	A
11	rs143583573	0	130506914	C	A
11	rs7117156	0	130507591	A	G
11	rs11604289	0	130507702	C	T
11	rs142727206	0	130508280	G	T
11	rs6590485	0	130508854	G	C
11	rs11605060	0	130509137	G	A
11	rs75702290	0	130509649	C	T
11	rs34249489	0	130510149	C	T
11	rs75109642	0	130510203	G	A
11	rs12807953	0	130510294	G	A
11	rs7130256	0	130510608	G	T
11	rs7103035	0	130510953	C	A
11	rs11222246	0	130511444	T	A
11	rs35008159	0	130511802	C	A
11	rs11827390	0	130512039	C	G
11	rs11222248	0	130512482	T	C
11	rs11222249	0	130512527	T	G
11	rs11222250	0	130512818	G	A
11	rs144244316	0	130513035	C	T
11	rs79976622	0	130513266	G	A
11	rs77974447	0	130513579	A	G
11	rs10791089	0	130513933	C	T
11	rs78367094	0	130513947	A	G
11	rs138912977	0	130514162	T	C
11	rs7116475	0	130514254	C	A
11	rs7116618	0	130514416	A	G
11	rs73021624	0	130514429	T	C
11	rs148132289	0	130514602	C	G
11	rs7120398	0	130515045	C	A
11	rs73021625	0	130515957	G	A
11	rs12795048	0	130516050	A	G
11	rs57433319	0	130516814	C	T
11	rs73021627	0	130516861	G	T
11	rs34408372	0	130517246	T	G
11	rs35155135	0	130517350	A	G
11	rs79880863	0	130517722	C	T
11	rs67089164	0	130517847	G	A
11	rs67059833	0	130517913	A	C
11	rs67256239	0	130517952	G	A
11	rs56027902	0	130518342	G	A
11	rs36005051	0	130518602	T	C
11	rs66758306	0	130518832	T	C
11	rs79728411	0	130519196	C	T
11	rs139772560	0	130519225	C	T
11	rs145281023	0	130519941	A	T
11	rs147566018	0	130519993	C	T
11	rs140156336	0	130520334	C	T
11	rs4075242	0	130520549	A	G
11	rs6590486	0	130522214	C	A
11	rs113692888	0	130522269	A	G
11	rs116874609	0	130522645	T	G
11	rs61913987	0	130522894	T	C
11	rs112569020	0	130522920	C	A
11	rs79911880	0	130524614	C	T
11	rs4937554	0	130526986	C	T
11	rs12792526	0	130529219	A	G
11	rs117920125	0	130529787	G	A
11	rs78087017	0	130530074	T	C
11	rs6590490	0	130533026	T	C
11	rs147968985	0	130533154	G	T
11	rs71483628	0	130533187	C	T
11	rs6590491	0	130533764	A	T
11	rs181776695	0	130535080	G	A
11	rs79541808	0	130535570	G	A
11	rs3019125	0	130535868	A	G
11	rs61910509	0	130536032	C	T
11	rs3134445	0	130536169	T	C
11	rs3019124	0	130536523	A	T
11	rs139794018	0	130537027	C	A
11	rs117711979	0	130537425	C	T
11	rs6590492	0	130538073	A	T
11	rs71483629	0	130541975	T	C
11	rs7933829	0	130542882	C	T
11	rs2951954	0	130543673	A	G
11	rs2951955	0	130544872	T	G
11	rs78969136	0	130545624	C	T
11	rs117747947	0	130546153	C	G
11	rs117069164	0	130546848	C	T
11	rs75254169	0	130549247	G	A
11	rs73021644	0	130549248	C	T
11	rs75703976	0	130549259	A	G
11	rs138793634	0	130550171	G	A
11	rs11512665	0	130554490	G	A
11	rs74855020	0	130555367	C	T
11	rs35736941	0	130555640	C	T
11	rs58517581	0	130556270	G	T
11	rs75311221	0	130556522	C	T
11	rs73021645	0	130557172	C	T
11	rs78173498	0	130558909	G	A
11	rs79016055	0	130563049	A	G
11	rs61910511	0	130566026	A	G
11	rs117137900	0	130566278	T	A
11	rs73021646	0	130569632	C	T
11	rs7108633	0	130570666	A	G
11	rs142801314	0	130570700	C	A
11	rs118081607	0	130570791	C	T
11	rs4586176	0	130571841	T	C
11	rs181784396	0	130571850	A	C
11	rs4466848	0	130571988	G	A
11	rs12283678	0	130572218	G	A
11	rs4406832	0	130572303	T	C
11	rs4937559	0	130572775	C	G
11	rs4245091	0	130572818	G	A
11	rs4936111	0	130573050	T	C
11	rs11222266	0	130573303	C	A
11	rs140216042	0	130573441	C	G
11	rs77650372	0	130573548	G	T
11	rs10791090	0	130574553	C	T
11	rs7115235	0	130575070	T	G
11	rs4636680	0	130575107	A	G
11	rs4278518	0	130575234	T	C
11	rs35327700	0	130575711	G	A
11	rs79228319	0	130575882	G	C
11	rs78416654	0	130575979	G	A
11	rs12786803	0	130576019	T	C
11	rs60225618	0	130576160	C	T
11	rs12785415	0	130576181	A	G
11	rs12802997	0	130576224	G	A
11	rs7926769	0	130576569	A	C
11	rs12804068	0	130576935	C	T
11	rs4639951	0	130577425	C	T
11	rs112349994	0	130577628	C	T
11	rs12419515	0	130577765	C	G
11	rs11827066	0	130578110	T	G
11	rs11824652	0	130578117	G	T
11	rs11819933	0	130578118	A	C
11	rs11222269	0	130578268	C	T
11	rs73576078	0	130578508	C	T
11	rs55893528	0	130578908	T	C
11	rs12795446	0	130579183	T	A
11	rs12795455	0	130579202	T	G
11	rs12799163	0	130579398	A	G
11	rs12800152	0	130579755	C	G
11	rs73576082	0	130580076	T	C
11	rs34861836	0	130580106	G	A
11	rs73023633	0	130580328	T	C
11	rs77973633	0	130580576	C	T
11	rs12806729	0	130580813	A	G
11	rs12808692	0	130581106	T	A
11	rs7102291	0	130581307	C	G
11	rs7943696	0	130581856	T	A
11	rs12789803	0	130581865	C	T
11	rs58562851	0	130582227	A	G
11	rs75973632	0	130582770	C	G
11	rs4587735	0	130583431	T	C
11	rs6590497	0	130583520	C	G
11	rs4388903	0	130583541	A	C
11	rs11222275	0	130583643	C	T
11	rs118154497	0	130583865	C	T
11	rs12282812	0	130584232	A	G
11	rs7105639	0	130585582	T	C
11	rs145908987	0	130585672	T	C
11	rs7123097	0	130585798	A	T
11	rs7123207	0	130585815	C	T
11	rs191750078	0	130585870	A	G
11	rs75803176	0	130585976	C	T
11	rs7123965	0	130586207	G	A
11	rs7109458	0	130586220	T	C
11	rs74988267	0	130586800	C	A
11	rs7104575	0	130586814	A	G
11	rs74719361	0	130587705	G	C
11	rs4074121	0	130588656	A	G
11	rs11607578	0	130588951	C	A
11	rs4073910	0	130589045	A	G
11	rs61910515	0	130590304	G	A
11	rs77467862	0	130590756	C	A
11	rs150197586	0	130591586	G	A
11	rs75698876	0	130595780	C	T
11	rs73023656	0	130596010	T	C
11	rs73023657	0	130596013	A	C
11	rs73023658	0	130596271	A	T
11	rs78915409	0	130596374	C	T
11	rs12285861	0	130597028	A	C
11	rs12287366	0	130597443	A	G
11	rs12274293	0	130597581	C	T
11	rs2001625	0	130598213	T	C
11	rs56189917	0	130598656	T	C
11	rs116870702	0	130598855	C	T
11	rs55804733	0	130599854	T	C
11	rs73023660	0	130601764	T	C
11	rs12282083	0	130601973	G	A
11	rs11222281	0	130602020	G	T
11	rs12282148	0	130602056	G	C
11	rs73023664	0	130602728	C	T
11	rs73023666	0	130602928	C	A
11	rs7942571	0	130603331	A	T
11	rs11604918	0	130603457	G	A
11	rs6590501	0	130603461	T	C
11	rs7121518	0	130603676	C	T
11	rs146225790	0	130603758	A	G
11	rs7110715	0	130604047	T	C
11	rs10082555	0	130605768	T	G
11	rs12281199	0	130606399	G	C
11	rs12288385	0	130606909	T	C
11	rs12288427	0	130606926	T	C
11	rs12288434	0	130606975	T	G
11	rs12288549	0	130607125	T	C
11	rs12283128	0	130607592	C	T
11	rs12290267	0	130607890	T	C
11	rs55938695	0	130608316	C	T
11	rs11820433	0	130608526	A	G
11	rs117924183	0	130608841	G	A
11	rs11222282	0	130609562	A	G
11	rs111285046	0	130609633	G	A
11	rs73033241	0	130609761	A	G
11	rs56194970	0	130610876	A	G
11	rs11828979	0	130611059	T	C
11	rs11826617	0	130611069	G	T
11	rs11820234	0	130611431	T	A
11	rs11222283	0	130612434	G	A
11	rs56347180	0	130612660	G	A
11	rs12273130	0	130612738	T	C
11	rs77971088	0	130612777	G	A
11	rs12281371	0	130614172	A	G
11	rs12283047	0	130614775	A	G
11	rs7927839	0	130615234	T	C
11	rs12271800	0	130615746	G	A
11	rs12284994	0	130615901	A	G
11	rs56122138	0	130616347	T	A
11	rs117395142	0	130618109	C	G
11	rs118160671	0	130618162	A	G
11	rs7125739	0	130618282	T	C
11	rs7114121	0	130619297	G	A
11	rs11222284	0	130619844	C	T
11	rs12278178	0	130620687	T	C
11	rs7930663	0	130621232	T	C
11	rs4937562	0	130621675	T	C
11	rs75907208	0	130621680	T	C
11	rs4517526	0	130622160	G	A
11	rs149671738	0	130622667	G	A
11	rs4936113	0	130622957	A	G
11	rs11222285	0	130622993	G	T
11	rs11222286	0	130623038	G	T
11	rs10894233	0	130623433	T	C
11	rs112339474	0	130626618	T	C
11	rs60494855	0	130626641	C	T
11	rs145189925	0	130626653	T	C
11	rs188583410	0	130626683	C	T
11	rs7124916	0	130626880	A	G
11	rs9734331	0	130626897	C	T
11	rs4937563	0	130627427	T	G
11	rs138946190	0	130627980	C	T
11	rs182382064	0	130628251	G	A
11	rs7358520	0	130628488	G	A
11	rs10894237	0	130628875	T	C
11	rs11222290	0	130628983	A	G
11	rs10894238	0	130628998	C	G
11	rs10894239	0	130629122	C	A
11	rs7941344	0	130629153	T	C
11	rs58582980	0	130629307	C	T
11	rs7926498	0	130629343	A	G
11	rs6590503	0	130629428	T	C
11	rs66659964	0	130629537	G	A
11	rs10894240	0	130629933	T	G
11	rs11222293	0	130630453	A	G
11	rs11222294	0	130630805	C	T
11	rs948084	0	130631608	A	C
11	rs948083	0	130632188	T	C
11	rs4937564	0	130632811	A	C
11	rs55648501	0	130632950	C	T
11	rs7121502	0	130633643	G	C
11	rs138141623	0	130633842	C	T
11	rs7946279	0	130633929	G	A
11	rs11222296	0	130634042	A	G
11	rs58712909	0	130634152	C	A
11	rs74719572	0	130635049	C	A
11	rs73018854	0	130635061	T	G
11	rs79407762	0	130635505	A	C
11	rs10894241	0	130635852	G	T
11	rs61910558	0	130635972	G	A
11	rs61910559	0	130637481	T	C
11	rs78183166	0	130637533	T	C
11	rs7116050	0	130637654	G	C
11	rs7940830	0	130637887	A	C
11	rs74406395	0	130638074	G	C
11	rs55836208	0	130638866	G	A
11	rs10791093	0	130639304	C	G
11	rs61911861	0	130639440	T	C
11	rs6590504	0	130639678	A	G
11	rs61908879	0	130639816	G	A
11	rs7127732	0	130639957	C	T
11	rs12287063	0	130639997	G	A
11	rs79873080	0	130640102	A	C
11	rs6590505	0	130640138	T	C
11	rs77880331	0	130640450	T	G
11	rs73018872	0	130640529	A	G
11	rs61908880	0	130640693	C	G
11	rs12275590	0	130640916	A	G
11	rs55668886	0	130640931	G	A
11	rs61908882	0	130640948	T	C
11	rs77164105	0	130641636	T	C
11	rs12271248	0	130641885	T	C
11	rs12290792	0	130642004	G	A
11	rs12277575	0	130642079	A	G
11	rs34900331	0	130642278	T	C
11	rs61908884	0	130642305	A	G
11	rs61908885	0	130642312	A	G
11	rs61908886	0	130642527	C	T
11	rs4937565	0	130642904	G	A
11	rs57477915	0	130643097	A	T
11	rs55780995	0	130643184	T	C
11	rs56380289	0	130643222	C	G
11	rs2187393	0	130643496	A	G
11	rs12281113	0	130643806	A	G
11	rs12274968	0	130643822	T	A
11	rs12274975	0	130643884	T	G
11	rs12294465	0	130644056	C	G
11	rs12294474	0	130644103	C	T
11	rs12275098	0	130644108	T	C
11	rs7131031	0	130644297	T	C
11	rs73018892	0	130644354	T	G
11	rs58045934	0	130644486	T	C
11	rs7115849	0	130644749	G	A
11	rs61908891	0	130644872	C	G
11	rs7118763	0	130644955	A	G
11	rs7119119	0	130645104	C	T
11	rs6590506	0	130645389	C	A
11	rs6590507	0	130645506	G	A
11	rs4937566	0	130646001	A	G
11	rs11222300	0	130647258	G	T
11	rs61908892	0	130647350	C	T
11	rs61908893	0	130647723	C	T
11	rs11222301	0	130647949	G	C
11	rs11222302	0	130648015	G	A
11	rs7125617	0	130648347	T	C
11	rs7109483	0	130648349	C	A
11	rs7932214	0	130648400	G	A
11	rs6590508	0	130648911	G	C
11	rs7935334	0	130648983	A	G
11	rs7935341	0	130648998	A	T
11	rs9971628	0	130650046	C	G
11	rs78124037	0	130650337	G	A
11	rs10750445	0	130650590	T	G
11	rs58874176	0	130651541	G	T
11	rs146496413	0	130651743	A	G
11	rs73020912	0	130651953	G	A
11	rs145615763	0	130652104	C	G
11	rs11826253	0	130652804	A	G
11	rs4937567	0	130653061	C	T
11	rs11222303	0	130653591	A	G
11	rs6590509	0	130653735	A	G
11	rs4937568	0	130654405	A	G
11	rs10894242	0	130654878	C	T
11	rs11825425	0	130655133	T	C
11	rs117760914	0	130655542	C	G
11	rs11222304	0	130656102	T	C
11	rs12225468	0	130656639	C	G
11	rs34805851	0	130656996	G	A
11	rs113511455	0	130657390	G	C
11	rs10894243	0	130657858	G	A
11	rs11222307	0	130658427	C	G
11	rs10894244	0	130659037	C	A
11	rs11222309	0	130659169	G	A
11	rs10894245	0	130659824	A	C
11	rs9285790	0	130659981	T	G
11	rs117150650	0	130660054	G	A
11	rs4245094	0	130660186	C	T
11	rs4936114	0	130660298	A	G
11	rs11222312	0	130660526	T	G
11	rs11222314	0	130660944	G	A
11	rs9971392	0	130661214	C	T
11	rs78492223	0	130661344	G	A
11	rs12221938	0	130661830	C	T
11	rs9666001	0	130662145	C	T
11	rs10894246	0	130662373	A	C
11	rs10894247	0	130662395	G	A
11	rs7934148	0	130662750	T	C
11	rs6590510	0	130663263	C	T
11	rs147799048	0	130663595	A	T
11	rs10894248	0	130664128	G	T
11	rs7942163	0	130664691	T	C
11	rs4245095	0	130665384	A	G
11	rs7946160	0	130665659	C	T
11	rs7128694	0	130666444	T	C
11	rs4937569	0	130666858	G	A
11	rs12417204	0	130666991	C	T
11	rs10894249	0	130667054	C	T
11	rs35748876	0	130667155	A	G
11	rs77514522	0	130667385	G	A
11	rs79012459	0	130667716	G	A
11	rs9666096	0	130668165	G	A
11	rs9667339	0	130668279	A	G
11	rs9666211	0	130668286	G	A
11	rs2186742	0	130668293	T	G
11	rs1939906	0	130668520	A	G
11	rs4245096	0	130668732	T	C
11	rs10894250	0	130668920	G	C
11	rs34042208	0	130668922	C	A
11	rs34877454	0	130669023	G	T
11	rs7940140	0	130669045	T	C
11	rs35631643	0	130669178	G	A
11	rs7940403	0	130669215	T	C
11	rs35630216	0	130669271	G	A
11	rs12290479	0	130669287	A	C
11	rs11222318	0	130669387	A	G
11	rs7925645	0	130669473	A	G
11	rs145152783	0	130670539	T	A
11	rs57643364	0	130670707	A	G
11	rs148103331	0	130671102	C	T
11	rs10894251	0	130671298	A	T
11	rs11826291	0	130671331	T	A
11	rs11828385	0	130671338	A	G
11	rs10894252	0	130671422	T	C
11	rs55656225	0	130671845	C	T
11	rs4936115	0	130672085	A	C
11	rs34932770	0	130672096	C	T
11	rs34077291	0	130672187	G	A
11	rs35329478	0	130672208	C	T
11	rs34063616	0	130672225	A	C
11	rs11222320	0	130672669	T	C
11	rs7940863	0	130672839	A	G
11	rs7940967	0	130672908	A	T
11	rs79675423	0	130672992	T	G
11	rs10894253	0	130673255	T	C
11	rs10791094	0	130673321	T	G
11	rs10791095	0	130673587	A	G
11	rs1944141	0	130673705	A	G
11	rs10894254	0	130673727	T	G
11	rs7123842	0	130674207	A	G
11	rs35550681	0	130674338	C	T
11	rs4937570	0	130674529	T	G
11	rs4937571	0	130674669	T	C
11	rs116079687	0	130674751	C	A
11	rs4937572	0	130674888	G	C
11	rs118066454	0	130674958	T	C
11	rs73584010	0	130675346	C	T
11	rs111487715	0	130675389	G	A
11	rs12807924	0	130675761	T	A
11	rs12806925	0	130675805	G	T
11	rs11222322	0	130675960	C	T
11	rs11222323	0	130676037	G	A
11	rs12807477	0	130676065	G	A
11	rs7935775	0	130676996	A	T
11	rs7114502	0	130677309	G	A
11	rs34019235	0	130678502	T	C
11	rs74401757	0	130678803	A	T
11	rs11222327	0	130679617	T	C
11	rs12361635	0	130680802	A	G
11	rs78545894	0	130681100	G	A
11	rs150069143	0	130682103	A	G
11	rs3944309	0	130682401	T	C
11	rs4320964	0	130682686	T	C
11	rs755851	0	130682921	C	T
11	rs145213106	0	130683670	C	T
11	rs61908932	0	130684562	C	T
11	rs4937573	0	130685834	C	G
11	rs4937574	0	130685935	G	A
11	rs11222330	0	130687075	C	T
11	rs4441021	0	130687217	G	A
11	rs4245097	0	130687521	C	A
11	rs4429065	0	130687652	C	G
11	rs10894255	0	130688196	T	C
11	rs4592429	0	130688858	T	G
11	rs7934985	0	130689322	G	A
11	rs7935210	0	130689503	G	A
11	rs7101994	0	130689818	T	C
11	rs1944146	0	130690162	A	G
11	rs1944145	0	130690285	A	G
11	rs1944144	0	130690317	T	C
11	rs1944143	0	130690409	G	T
11	rs11222333	0	130691167	C	G
11	rs10894256	0	130691292	T	C
11	rs10894257	0	130691473	T	C
11	rs10894258	0	130691539	G	C
11	rs73020986	0	130691833	G	A
11	rs112630481	0	130691888	A	G
11	rs1944147	0	130691920	T	G
11	rs7111158	0	130692209	T	C
11	rs1939904	0	130692297	A	G
11	rs1939905	0	130692381	G	A
11	rs145474945	0	130692456	C	T
11	rs10791096	0	130692720	G	T
11	rs7129403	0	130693066	A	C
11	rs10894259	0	130693872	A	G
11	rs10894260	0	130693996	G	A
11	rs10894261	0	130694187	A	G
11	rs182824026	0	130694886	C	T
11	rs61908955	0	130695106	C	G
11	rs10894262	0	130695474	T	G
11	rs73584058	0	130696108	G	C
11	rs2186741	0	130696439	T	C
11	rs117798140	0	130696445	G	A
11	rs58587963	0	130696603	A	G
11	rs4936116	0	130697032	T	C
11	rs4937575	0	130697249	G	C
11	rs4936117	0	130697294	T	C
11	rs7124713	0	130697610	C	G
11	rs948088	0	130697679	T	C
11	rs746097	0	130697832	G	C
11	rs948997	0	130698442	A	G
11	rs948998	0	130698447	C	T
11	rs948999	0	130698539	C	T
11	rs949000	0	130698548	G	T
11	rs12146478	0	130698557	C	T
11	rs28551646	0	130698750	C	T
11	rs111595317	0	130699007	G	T
11	rs10894263	0	130699110	C	A
11	rs7102349	0	130699142	G	A
11	rs7118635	0	130699300	T	C
11	rs58398895	0	130699635	A	G
11	rs61908957	0	130699848	T	C
11	rs750129	0	130700611	A	G
11	rs750130	0	130700791	T	C
11	rs11222339	0	130700956	G	A
11	rs117176341	0	130701463	A	G
11	rs1078020	0	130701504	C	T
11	rs7114655	0	130701762	A	G
11	rs144610623	0	130701840	G	A
11	rs7114924	0	130701951	C	G
11	rs4937576	0	130702192	T	G
11	rs4937577	0	130702221	C	T
11	rs4936118	0	130702454	C	T
11	rs12271471	0	130703226	A	G
11	rs73022813	0	130704378	G	A
11	rs12293674	0	130704509	T	C
11	rs73022814	0	130704653	G	A
11	rs4436555	0	130705191	A	G
11	rs11222341	0	130705653	C	T
11	rs12287483	0	130706409	T	C
11	rs10750446	0	130706918	T	C
11	rs12419029	0	130707069	G	T
11	rs7130119	0	130707319	T	G
11	rs7130262	0	130707410	T	C
11	rs142554278	0	130707797	T	C
11	rs117629941	0	130708010	C	T
11	rs76128123	0	130708116	G	A
11	rs35243041	0	130708278	C	T
11	rs12419710	0	130708331	G	A
11	rs7927321	0	130708611	T	G
11	rs76027918	0	130708705	T	C
11	rs11222343	0	130709018	C	T
11	rs7943936	0	130709067	C	T
11	rs948082	0	130709087	G	A
11	rs149916803	0	130710438	A	T
11	rs10750447	0	130710719	G	A
11	rs11222344	0	130711182	C	T
11	rs11222345	0	130711713	G	A
11	rs118164712	0	130711914	C	T
11	rs7120993	0	130712088	T	C
11	rs7931509	0	130712832	G	T
11	rs10894264	0	130713252	C	T
11	rs73022823	0	130713990	A	G
11	rs145920137	0	130714601	C	T
11	rs10894265	0	130714613	T	C
11	rs10894266	0	130714633	T	C
11	rs35920946	0	130715172	A	C
11	rs11222346	0	130715343	T	C
11	rs34068453	0	130715348	G	T
11	rs80332505	0	130715671	T	A
11	rs7943757	0	130716157	C	T
11	rs10750449	0	130716344	T	C
11	rs61910761	0	130716500	C	T
11	rs116946397	0	130716945	T	G
11	rs10894268	0	130717153	C	T
11	rs73022834	0	130717209	C	T
11	rs4366492	0	130717256	T	C
11	rs73022837	0	130717406	G	T
11	rs11602497	0	130717432	A	G
11	rs1944142	0	130717440	C	T
11	rs79582389	0	130717699	C	T
11	rs7104367	0	130717717	C	T
11	rs6590512	0	130717916	C	T
11	rs35274053	0	130718214	T	G
11	rs10791097	0	130718630	T	G
11	rs10791098	0	130718711	T	G
11	rs10791099	0	130718813	G	C
11	rs11222348	0	130718836	C	T
11	rs11222349	0	130718865	C	T
11	rs61467764	0	130718967	G	A
11	rs10750450	0	130719061	G	T
11	rs79162582	0	130719479	T	C
11	rs6590513	0	130719658	C	T
11	rs7106373	0	130721052	T	C
11	rs55816411	0	130721080	C	T
11	rs7126158	0	130722677	G	A
11	rs10894269	0	130722789	C	T
11	rs4936120	0	130723452	G	A
11	rs118066066	0	130723543	G	C
11	rs73022854	0	130723677	A	G
11	rs140231117	0	130723945	A	C
11	rs735094	0	130725109	G	C
11	rs11603243	0	130726077	G	A
11	rs11222352	0	130726143	C	T
11	rs146905120	0	130726680	A	G
11	rs186680330	0	130726792	C	T
11	rs10894270	0	130727212	C	G
11	rs141915605	0	130727322	T	C
11	rs10894271	0	130727507	C	T
11	rs11222354	0	130728682	G	A
11	rs4601795	0	130729430	T	C
11	rs4622274	0	130729486	C	T
11	rs80234179	0	130729586	C	T
11	rs12418278	0	130729626	C	T
11	rs12284487	0	130729705	T	C
11	rs12284540	0	130729772	T	C
11	rs74866549	0	130730380	A	G
11	rs11222358	0	130730497	G	A
11	rs12286234	0	130730528	T	C
11	rs12279359	0	130730544	G	A
11	rs11222359	0	130730648	A	G
11	rs11603014	0	130730825	G	A
11	rs11222360	0	130730871	C	T
11	rs61910786	0	130731013	C	T
11	rs10894272	0	130731081	A	G
11	rs11222361	0	130731424	T	G
11	rs11222362	0	130731425	T	C
11	rs73022874	0	130731437	C	T
11	rs7936858	0	130732100	A	T
11	rs34592997	0	130732236	G	A
11	rs7116068	0	130732739	G	T
11	rs117935796	0	130732931	G	A
11	rs7119425	0	130733185	C	T
11	rs6590515	0	130733365	G	A
11	rs6590516	0	130733393	G	T
11	rs6590517	0	130733505	C	T
11	rs6590518	0	130733530	C	T
11	rs4936121	0	130733878	A	G
11	rs4936122	0	130734264	A	C
11	rs4937580	0	130734270	T	C
11	rs2282579	0	130735482	C	T
11	rs2282578	0	130735691	A	T
11	rs3234	0	130736271	T	G
11	rs71483638	0	130736685	C	T
11	rs71483639	0	130736831	C	T
11	rs117564232	0	130737194	G	A
11	rs11222363	0	130737254	C	T
11	rs6590519	0	130737281	A	G
11	rs4411284	0	130738568	A	C
11	rs11222364	0	130738590	C	A
11	rs12099327	0	130738724	T	C
11	rs12284514	0	130738848	C	T
11	rs10791100	0	130738946	T	A
11	rs11222365	0	130739054	A	G
11	rs10791101	0	130739133	C	T
11	rs2236711	0	130739284	G	A
11	rs2236712	0	130739373	G	C
11	rs11222366	0	130739387	T	C
11	rs2236713	0	130739480	T	G
11	rs11222367	0	130739660	A	G
11	rs2236715	0	130739848	A	G
11	rs2236716	0	130739853	T	C
11	rs2236717	0	130739887	G	T
11	rs4937581	0	130740335	T	C
11	rs2155358	0	130740357	T	C
11	rs11222368	0	130740424	G	A
11	rs12098998	0	130740700	A	C
11	rs4936123	0	130740967	G	A
11	rs4937582	0	130741027	C	G
11	rs647516	0	130741075	G	A
11	rs34940624	0	130741190	C	T
11	rs73024809	0	130741282	C	T
11	rs12364918	0	130741415	G	A
11	rs4937583	0	130741606	A	G
11	rs4937584	0	130741761	A	G
11	rs4937585	0	130741940	A	G
11	rs10894273	0	130742155	G	T
11	rs1054869	0	130742630	G	A
11	rs10160281	0	130742788	T	C
11	rs10160760	0	130742812	G	A
11	rs7125622	0	130743388	T	C
11	rs141741954	0	130743473	C	T
11	rs74962523	0	130744212	C	T
11	rs12363140	0	130744268	A	C
11	rs61910787	0	130744473	G	A
11	rs12361892	0	130744490	T	G
11	rs12363163	0	130744509	A	G
11	rs11222369	0	130744670	A	G
11	rs11222370	0	130744767	T	G
11	rs10791102	0	130744977	G	A
11	rs7926167	0	130745045	T	C
11	rs7940027	0	130745591	A	G
11	rs11222371	0	130745719	C	T
11	rs1050078	0	130746146	T	C
11	rs117702486	0	130746760	C	T
11	rs1050071	0	130747231	C	G
11	rs6590520	0	130747386	C	G
11	rs3190331	0	130748131	A	G
11	rs11222372	0	130748227	C	G
11	rs12365680	0	130749059	G	A
11	rs11222373	0	130749256	C	A
11	rs2282528	0	130749715	A	G
11	rs2298566	0	130750642	A	C
11	rs2155749	0	130751094	G	T
11	rs61910788	0	130751230	C	T
11	rs2155750	0	130751261	A	C
11	rs7942621	0	130751308	C	G
11	rs10894274	0	130751477	T	C
11	rs876641	0	130752040	A	C
11	rs948085	0	130752567	A	G
11	rs948086	0	130753069	A	G
11	rs11222374	0	130753115	T	C
11	rs948087	0	130753718	A	G
11	rs3829271	0	130753912	T	A
11	rs71483640	0	130754521	G	C
11	rs58717100	0	130754522	G	A
11	rs7103988	0	130754591	G	A
11	rs11222375	0	130754608	A	G
11	rs34333162	0	130754723	C	T
11	rs12278204	0	130754879	G	C
11	rs4643085	0	130755044	G	C
11	rs2155751	0	130755240	G	A
11	rs4457753	0	130755575	A	G
11	rs4370948	0	130755700	A	C
11	rs4436551	0	130755739	G	A
11	rs4264159	0	130755784	G	T
11	rs4456262	0	130755813	T	C
11	rs11222376	0	130755829	G	A
11	rs2155752	0	130755998	C	T
11	rs76527978	0	130756022	A	G
11	rs74959290	0	130756076	C	T
11	rs4459316	0	130756176	T	C
11	rs10894275	0	130756251	C	T
11	rs1893017	0	130756253	C	T
11	rs1893018	0	130756632	T	C
11	rs1893019	0	130756664	C	G
11	rs6590521	0	130756835	C	A
11	rs7925284	0	130757043	A	G
11	rs10791103	0	130757161	G	A
11	rs7106973	0	130758113	G	A
11	rs7106995	0	130758152	G	T
11	rs7106684	0	130758153	A	T
11	rs7107595	0	130758556	G	A
11	rs7111143	0	130758924	G	A
11	rs10894276	0	130759133	G	A
11	rs585512	0	130759223	G	T
11	rs67649878	0	130759410	G	A
11	rs7937166	0	130759987	A	G
11	rs7952402	0	130759994	T	C
11	rs7937411	0	130760100	C	T
11	rs11222377	0	130760192	A	C
11	rs7937514	0	130760203	C	T
11	rs7924461	0	130760366	T	C
11	rs7937782	0	130760494	A	T
11	rs7924736	0	130760562	T	C
11	rs7938231	0	130760593	G	T
11	rs6590522	0	130760874	G	A
11	rs7105290	0	130760972	T	C
11	rs7119794	0	130760999	G	T
11	rs7119829	0	130761178	C	T
11	rs77932174	0	130761254	C	T
11	rs10750451	0	130761615	A	T
11	rs6590523	0	130761685	C	A
11	rs6590524	0	130761890	G	C
11	rs6421608	0	130762035	G	A
11	rs6421609	0	130762057	G	A
11	rs4447183	0	130762124	C	T
11	rs4365063	0	130762125	C	T
11	rs4600217	0	130762140	C	T
11	rs12280661	0	130762498	T	C
11	rs10736588	0	130762505	C	G
11	rs10736589	0	130762529	A	G
11	rs10732869	0	130762550	C	T
11	rs10732870	0	130762569	G	A
11	rs11222378	0	130762646	C	T
11	rs10750452	0	130762961	T	C
11	rs10750453	0	130762970	G	A
11	rs10736590	0	130763152	G	C
11	rs12049886	0	130763340	A	C
11	rs10894277	0	130763454	A	C
11	rs12049830	0	130763513	G	A
11	rs3794143	0	130763772	C	T
11	rs3794142	0	130763995	C	G
11	rs3794140	0	130764092	G	T
11	rs57336947	0	130764409	T	C
11	rs75011833	0	130764418	C	G
11	rs11222379	0	130764449	G	T
11	rs7925664	0	130764526	C	T
11	rs10750454	0	130764540	A	T
11	rs1944148	0	130764848	A	G
11	rs1944149	0	130764884	G	C
11	rs1944150	0	130764903	T	A
11	rs1944151	0	130765031	G	A
11	rs6590526	0	130765387	G	A
11	rs6590527	0	130765462	G	T
11	rs6590529	0	130765485	G	A
11	rs6590530	0	130765637	T	A
11	rs77383513	0	130765675	A	T
11	rs6590531	0	130765706	A	G
11	rs6590532	0	130765723	C	G
11	rs643793	0	130765729	T	C
11	rs6590533	0	130765824	T	C
11	rs6590534	0	130765969	A	T
11	rs7110949	0	130766005	G	C
11	rs7110968	0	130766044	G	T
11	rs7126906	0	130766135	T	G
11	rs11602545	0	130766225	T	C
11	rs10736591	0	130766532	T	C
11	rs11222380	0	130766538	C	T
11	rs7948812	0	130766569	T	C
11	rs7933747	0	130766608	C	T
11	rs7933767	0	130766716	A	C
11	rs7930661	0	130766761	T	C
11	rs7943935	0	130766945	A	C
11	rs3794139	0	130767058	T	C
11	rs3794138	0	130767082	T	C
11	rs3794137	0	130767087	G	C
11	rs3794136	0	130767198	T	C
11	rs3794135	0	130767306	T	C
11	rs3829270	0	130767455	C	T
11	rs3794133	0	130767486	G	T
11	rs3794132	0	130767752	G	C
11	rs1368852	0	130768264	C	T
11	rs6590535	0	130769033	T	C
11	rs11222382	0	130769686	A	C
11	rs137903114	0	130770585	T	C
11	rs80341375	0	130770811	C	A
11	rs75011217	0	130771495	C	T
11	rs7110591	0	130771662	G	T
11	rs10894279	0	130771768	T	C
11	rs3751039	0	130773076	G	A
11	rs79138684	0	130773223	C	G
11	rs10894280	0	130775456	C	G
11	rs10894281	0	130775479	A	G
11	rs79925975	0	130775496	C	T
11	rs3198419	0	130775688	C	T
11	rs1473259	0	130776402	G	A
11	rs1473260	0	130776437	C	T
11	rs1473261	0	130776454	A	G
11	rs4414223	0	130776524	T	C
11	rs61909161	0	130776556	T	C
11	rs4373936	0	130776613	A	G
11	rs4586174	0	130776646	T	A
11	rs6590536	0	130776690	C	T
11	rs6590538	0	130776865	T	C
11	rs7949722	0	130777039	T	A
11	rs73028852	0	130777244	T	C
11	rs2276096	0	130777589	T	C
11	rs2276097	0	130777813	G	A
11	rs2276098	0	130777886	G	A
11	rs11600182	0	130778510	A	G
11	rs11222383	0	130778905	C	T
11	rs11222384	0	130778990	T	C
11	rs11222385	0	130779052	G	A
11	rs11222386	0	130779068	G	C
11	rs4337054	0	130779273	T	C
11	rs80040482	0	130779410	C	A
11	rs4402303	0	130779479	C	T
11	rs4403815	0	130779621	C	T
11	rs4508210	0	130779646	A	G
11	rs7107568	0	130779668	T	C
11	rs4403816	0	130779674	C	T
11	rs11222387	0	130779787	T	G
11	rs1559671	0	130779803	C	T
11	rs1781	0	130780015	C	T
11	rs55938996	0	130780475	A	T
11	rs56098464	0	130780483	T	G
11	rs73028872	0	130780587	C	T
11	rs73028875	0	130780595	C	T
11	rs73028877	0	130780616	T	C
11	rs73028878	0	130780649	A	G
11	rs73028880	0	130780771	C	T
11	rs117380486	0	130780828	A	G
11	rs139989165	0	130780865	A	G
11	rs11222389	0	130781021	C	T
11	rs3751038	0	130781475	C	G
11	rs12420822	0	130781675	C	T
11	rs12420847	0	130781685	G	C
11	rs12420834	0	130781767	C	A
11	rs73028887	0	130782058	G	A
11	rs73028888	0	130782064	A	G
11	rs77272503	0	130782087	G	C
11	rs73028892	0	130782101	A	T
11	rs73028894	0	130782159	C	G
11	rs60290660	0	130782344	G	A
11	rs60550066	0	130782569	A	G
11	rs12146655	0	130782649	G	A
11	rs73028898	0	130783543	C	A
11	rs73028899	0	130783697	A	G
11	rs73028900	0	130783728	G	A
11	rs78178813	0	130783779	A	G
11	rs73028902	0	130783875	C	T
11	rs62621284	0	130784396	G	A
11	rs61734874	0	130784488	A	G
11	rs3190345	0	130784616	T	C
11	rs1050081	0	130784647	G	C
11	rs61736758	0	130784694	C	T
11	rs61736752	0	130784707	C	T
11	rs3751037	0	130784754	C	G
11	rs3751036	0	130784971	C	G
11	rs3751035	0	130785205	G	A
11	rs3751034	0	130785304	T	C
11	rs139042752	0	130785852	G	T
11	rs7106771	0	130786308	T	C
11	rs3751033	0	130786345	C	A
11	rs144301229	0	130786449	G	C
11	rs111758968	0	130786748	A	C
11	rs73031108	0	130786954	A	G
11	rs117010980	0	130787746	A	C
11	rs3763891	0	130787783	G	A
11	rs3763890	0	130788111	C	T
11	rs74471646	0	130788394	C	G
11	rs111541695	0	130789022	C	T
11	rs76890524	0	130790085	C	G
11	rs1808473	0	130791301	A	C
11	rs2018036	0	130791400	G	A
11	rs11222391	0	130792048	G	A
11	rs117714405	0	130792988	G	A
11	rs117970222	0	130794196	C	G
11	rs7925214	0	130794253	C	T
11	rs11222394	0	130794272	C	T
11	rs7940291	0	130794307	T	C
11	rs11222395	0	130794355	A	C
11	rs11222396	0	130794894	C	A
11	rs7944782	0	130795698	T	G
11	rs115087607	0	130796075	G	T
11	rs7933085	0	130796248	A	G
11	rs112034587	0	130796941	T	C
11	rs77491995	0	130798612	T	C
11	rs10750455	0	130800330	C	T
11	rs10736592	0	130800572	C	T
11	rs1893225	0	130801396	T	C
11	rs1991899	0	130801649	A	G
11	rs1991898	0	130801786	C	G
11	rs79001224	0	130803416	C	A
11	rs12790299	0	130803634	A	G
11	rs77140409	0	130804313	A	G
11	rs78540709	0	130804893	A	T
11	rs11222399	0	130805066	G	A
11	rs7112616	0	130805334	T	C
11	rs115289831	0	130805366	G	A
11	rs6590540	0	130805444	T	C
11	rs73031129	0	130805871	A	C
11	rs7131121	0	130806424	A	G
11	rs112255339	0	130806804	C	A
11	rs78187739	0	130807265	C	T
11	rs76233093	0	130807788	G	A
11	rs138963744	0	130808131	G	A
11	rs10894287	0	130808483	C	T
11	rs10894288	0	130808679	T	C
11	rs10894289	0	130808685	C	T
11	rs7106928	0	130809259	T	G
11	rs114750065	0	130809508	T	C
11	rs3910267	0	130810282	C	T
11	rs10894290	0	130811049	T	G
11	rs11222400	0	130811437	G	A
11	rs10894291	0	130813834	T	G
11	rs76439645	0	130813981	C	T
11	rs77259464	0	130814039	C	T
11	rs11222406	0	130814093	A	G
11	rs3910266	0	130814272	A	C
11	rs10791104	0	130814893	A	T
11	rs150111431	0	130814907	T	C
11	rs76190905	0	130815480	C	T
11	rs73031137	0	130816326	G	C
11	rs116993310	0	130816718	A	T
11	rs7940866	0	130817579	T	A
11	rs61909183	0	130818354	C	T
11	rs7111478	0	130819628	A	G
11	rs10750456	0	130819634	A	G
11	rs10894292	0	130820757	C	T
11	rs74961631	0	130821378	C	G
11	rs34303834	0	130821970	G	T
11	rs12806131	0	130823566	C	T
11	rs10466547	0	130823576	T	C
11	rs12275613	0	130823681	G	A
11	rs10894293	0	130824213	A	G
11	rs138026059	0	130824978	C	T
11	rs61909184	0	130825033	T	C
11	rs78370016	0	130827855	A	G
11	rs12803569	0	130828219	C	T
11	rs145713561	0	130828220	G	A
11	rs7928000	0	130830075	G	A
11	rs10894294	0	130830748	C	A
11	rs2162060	0	130830763	T	C
11	rs2162059	0	130831224	G	A
11	rs1821384	0	130831373	G	A
11	rs117409086	0	130831995	A	G
11	rs7480903	0	130832276	A	G
11	rs11222410	0	130833994	A	G
11	rs1117456	0	130834430	T	C
11	rs2324314	0	130834589	A	C
11	rs12420126	0	130834811	C	T
11	rs1594821	0	130835883	G	A
11	rs2113929	0	130835974	G	A
11	rs2113928	0	130835975	A	G
11	rs7130842	0	130836269	A	G
11	rs118000605	0	130837667	C	T
11	rs11222411	0	130838682	A	G
11	rs10791105	0	130839161	A	G
11	rs7942900	0	130839244	G	A
11	rs12574247	0	130839357	A	G
11	rs61909201	0	130839547	C	T
11	rs79434224	0	130839706	A	T
11	rs2324315	0	130839772	C	G
11	rs73031157	0	130840244	G	C
11	rs146197873	0	130840351	C	T
11	rs10894296	0	130840433	T	G
11	rs11222413	0	130840925	T	A
11	rs140194575	0	130841728	A	C
11	rs34244346	0	130842650	C	T
11	rs148496442	0	130842796	C	T
11	rs10894299	0	130843403	T	C
11	rs181654894	0	130843961	T	A
11	rs113470537	0	130844941	G	A
11	rs7925594	0	130845590	T	A
11	rs10894300	0	130845943	A	G
11	rs78417326	0	130846278	C	G
11	rs10791106	0	130846432	A	G
11	rs10791107	0	130846439	C	T
11	rs12806220	0	130846521	A	T
11	rs148442947	0	130847096	C	T
11	rs11222415	0	130849213	C	T
11	rs10791108	0	130849354	T	A
11	rs10750457	0	130850277	T	C
11	rs10791109	0	130850377	T	G
11	rs190897444	0	130852174	C	T
11	rs34348570	0	130852216	G	T
11	rs12800148	0	130852282	T	C
11	rs12799617	0	130852547	G	T
11	rs7939417	0	130853832	T	A
11	rs10791110	0	130854444	A	G
11	rs11600358	0	130861244	G	A
11	rs7940465	0	130861339	C	T
11	rs140942968	0	130861846	C	G
11	rs10894302	0	130861994	C	T
11	rs117172081	0	130863842	C	T
11	rs73031176	0	130864267	A	G
11	rs61909206	0	130864429	G	A
11	rs145119504	0	130865000	C	G
11	rs1368853	0	130866084	A	G
11	rs961491	0	130866090	G	T
11	rs149319546	0	130867650	T	A
11	rs1347283	0	130868583	T	G
11	rs61909207	0	130869818	C	A
11	rs10791112	0	130870215	G	T
11	rs1364802	0	130870645	T	A
11	rs11222420	0	130870735	T	C
11	rs1820353	0	130870765	A	G
11	rs1647971	0	130870814	G	A
11	rs1433980	0	130870956	T	C
11	rs1433979	0	130871617	G	A
11	rs61909208	0	130872101	C	G
11	rs11222421	0	130872351	A	T
11	rs2324316	0	130872353	G	T
11	rs10791113	0	130873165	A	G
11	rs77648577	0	130873798	C	T
11	rs10894306	0	130873882	A	C
11	rs1433976	0	130875123	A	G
11	rs79621832	0	130875243	C	T
11	rs10894307	0	130876350	G	A
11	rs2324317	0	130877142	T	C
11	rs76657581	0	130877278	T	G
11	rs7949071	0	130877478	T	C
11	rs35070761	0	130877608	G	C
11	rs117497534	0	130878093	C	T
11	rs144258346	0	130880249	A	G
11	rs182311049	0	130882003	T	C
11	rs1865296	0	130882944	T	C
11	rs71483646	0	130883622	A	G
11	rs11222431	0	130883828	C	G
11	rs73032807	0	130884521	A	G
11	rs2875322	0	130887552	T	C
11	rs12788125	0	130887829	C	T
11	rs10791114	0	130889850	G	A
11	rs79329003	0	130890595	G	A
11	rs1118137	0	130890970	G	A
11	rs56198420	0	130891046	G	A
11	rs12808703	0	130891109	C	T
11	rs113254459	0	130891355	G	C
11	rs76775931	0	130891437	A	G
11	rs10894308	0	130891895	G	A
11	rs7122268	0	130892029	A	T
11	rs7130938	0	130894131	A	G
11	rs10791115	0	130894699	G	A
11	rs11222432	0	130894976	A	G
11	rs10894309	0	130895725	A	G
11	rs11222433	0	130896112	G	T
11	rs748540	0	130896351	G	T
11	rs7932277	0	130896567	A	G
11	rs730732	0	130896774	T	A
11	rs1793233	0	130897032	C	T
11	rs73032819	0	130897083	T	C
11	rs1793234	0	130897531	A	G
11	rs117222287	0	130898532	T	C
11	rs768706	0	130898554	A	G
11	rs768707	0	130898615	A	T
11	rs185467912	0	130898727	A	G
11	rs768708	0	130898738	C	A
11	rs12808553	0	130899304	G	A
11	rs1655495	0	130899633	C	A
11	rs1433981	0	130900054	T	C
11	rs1433982	0	130900099	G	A
11	rs1433983	0	130900218	G	A
11	rs1793235	0	130900405	C	T
11	rs1793236	0	130900456	G	A
11	rs2911844	0	130900691	C	T
11	rs2436789	0	130900785	G	T
11	rs2436790	0	130900854	T	C
11	rs529015351	0	130900861	G	T
11	rs73032830	0	130901126	A	G
11	rs9787926	0	130901166	A	G
11	rs875982	0	130903061	C	T
11	rs875981	0	130903093	C	T
11	rs890145	0	130903177	C	T
11	rs10750459	0	130903582	C	T
11	rs10750460	0	130903642	C	T
11	rs890146	0	130904033	A	G
11	rs890147	0	130904111	T	C
11	rs56321979	0	130904762	G	T
11	rs12420019	0	130904911	G	T
11	rs1655496	0	130905452	G	A
11	rs73032840	0	130905881	A	G
11	rs3018389	0	130906143	C	T
11	rs1793224	0	130906220	C	T
11	rs10894310	0	130906318	G	A
11	rs12420166	0	130906459	T	C
11	rs12420169	0	130906488	T	C
11	rs73032844	0	130906543	C	T
11	rs1655489	0	130906755	T	C
11	rs11222434	0	130906790	C	T
11	rs73032846	0	130906973	G	A
11	rs1793223	0	130907124	G	A
11	rs59597325	0	130907134	C	A
11	rs1647954	0	130907161	C	T
11	rs10894311	0	130907369	C	T
11	rs10894312	0	130907406	C	T
11	rs73032854	0	130907434	C	T
11	rs1793222	0	130907451	T	C
11	rs4937587	0	130908391	G	A
11	rs1647955	0	130908408	A	C
11	rs73032858	0	130908502	G	A
11	rs79414886	0	130908597	C	T
11	rs11222435	0	130908630	G	A
11	rs1347280	0	130908928	C	T
11	rs1347281	0	130908989	G	A
11	rs1655490	0	130909025	C	T
11	rs1793220	0	130909287	A	G
11	rs6590541	0	130909397	T	G
11	rs7482172	0	130909481	G	T
11	rs77947301	0	130909537	G	T
11	rs7105968	0	130909574	T	C
11	rs73032867	0	130909802	G	A
11	rs1647956	0	130909809	A	G
11	rs73032869	0	130909836	A	G
11	rs10791116	0	130909883	A	T
11	rs10791117	0	130909888	T	A
11	rs78969839	0	130909897	T	G
11	rs59571802	0	130910034	G	A
11	rs11222436	0	130910064	A	G
11	rs76275500	0	130910079	C	T
11	rs1623263	0	130910202	A	G
11	rs7946072	0	130910718	A	C
11	rs117314214	0	130910813	G	A
11	rs4937588	0	130911531	C	T
11	rs4937589	0	130911675	C	T
11	rs1793219	0	130911682	A	G
11	rs10894313	0	130911856	C	T
11	rs75850255	0	130911895	T	C
11	rs2081451	0	130911938	C	T
11	rs1834331	0	130912051	C	G
11	rs1647957	0	130912486	C	T
11	rs78830267	0	130912555	T	C
11	rs1014566	0	130912596	G	C
11	rs1014565	0	130912620	G	A
11	rs1014564	0	130912873	G	A
11	rs1655493	0	130912985	T	C
11	rs1347282	0	130913042	C	G
11	rs1368851	0	130913254	G	T
11	rs1030341	0	130913408	T	C
11	rs1030342	0	130913590	C	G
11	rs1030343	0	130913656	C	T
11	rs1030344	0	130913789	A	G
11	rs1030345	0	130913880	T	A
11	rs7111333	0	130914487	C	T
11	rs76606985	0	130914828	G	A
11	rs11222438	0	130914861	C	T
11	rs142878238	0	130914970	T	C
11	rs71483649	0	130915390	A	G
11	rs2324318	0	130915522	A	G
11	rs11222440	0	130915554	G	T
11	rs77930306	0	130915588	G	A
11	rs1655494	0	130916084	G	A
11	rs874848	0	130916156	G	T
11	rs77892167	0	130916158	G	A
11	rs73032897	0	130916283	G	C
11	rs79816521	0	130916399	A	T
11	rs7941716	0	130916424	G	A
11	rs145135417	0	130916768	C	G
11	rs1647959	0	130916773	C	T
11	rs75007448	0	130917123	A	C
11	rs11222441	0	130917359	T	C
11	rs11606451	0	130918069	C	A
11	rs77475207	0	130918707	G	T
11	rs56031272	0	130918809	G	T
11	rs7947225	0	130919278	T	A
11	rs7126391	0	130919674	T	C
11	rs61529848	0	130920387	G	A
11	rs56198315	0	130920438	C	T
11	rs12226797	0	130920536	C	T
11	rs60296134	0	130920893	C	T
11	rs12574084	0	130921263	G	T
11	rs12576258	0	130921333	A	T
11	rs72645499	0	130921418	C	A
11	rs113400594	0	130921436	G	T
11	rs10750461	0	130921649	A	G
11	rs73034503	0	130921688	G	A
11	rs1647960	0	130921752	G	A
11	rs61198871	0	130922269	G	A
11	rs1655491	0	130922301	T	C
11	rs67946510	0	130922934	A	G
11	rs112740875	0	130922944	A	T
11	rs73034507	0	130922959	T	C
11	rs1647961	0	130922970	A	G
11	rs11821556	0	130923574	C	A
11	rs12804703	0	130923728	G	C
11	rs12804248	0	130923752	A	G
11	rs12806011	0	130923853	T	C
11	rs4937592	0	130923969	T	C
11	rs58592839	0	130924080	C	T
11	rs4936126	0	130924241	A	C
11	rs11222443	0	130924754	C	G
11	rs116904580	0	130924837	G	A
11	rs1559672	0	130925017	T	C
11	rs1560847	0	130925208	A	G
11	rs12575306	0	130925877	C	A
11	rs12416895	0	130926529	G	A
11	rs112851584	0	130927178	C	T
11	rs149423900	0	130927199	C	T
11	rs58705485	0	130927337	G	A
11	rs7943337	0	130927598	C	G
11	rs56356226	0	130927605	C	T
11	rs7943466	0	130927721	C	T
11	rs7946453	0	130927895	A	C
11	rs7933323	0	130927994	T	C
11	rs7947010	0	130928092	G	T
11	rs7947013	0	130928102	G	A
11	rs1368850	0	130928308	A	G
11	rs57357773	0	130928457	C	T
11	rs10791118	0	130928645	C	A
11	rs10791119	0	130928676	A	T
11	rs9666253	0	130929355	C	T
11	rs12576039	0	130929497	T	C
11	rs11222445	0	130929552	G	A
11	rs150187972	0	130929804	A	G
11	rs4937593	0	130930051	T	C
11	rs4937594	0	130931415	A	G
11	rs7949764	0	130932352	T	C
11	rs7934699	0	130932445	A	G
11	rs7934779	0	130932463	A	G
11	rs4937595	0	130932502	G	A
11	rs74567400	0	130932566	C	T
11	rs67270464	0	130932660	C	T
11	rs11222446	0	130933037	C	G
11	rs11222447	0	130933103	A	G
11	rs57131664	0	130933135	G	T
11	rs10894316	0	130933185	G	A
11	rs10894317	0	130933195	C	T
11	rs10894318	0	130933204	C	T
11	rs9667505	0	130933596	T	C
11	rs11820012	0	130933672	A	T
11	rs4937596	0	130934125	G	C
11	rs4937597	0	130934211	C	T
11	rs4937598	0	130934617	G	A
11	rs138671041	0	130934738	C	T
11	rs11222448	0	130935142	G	A
11	rs80160769	0	130937335	C	T
11	rs61909238	0	130937638	C	G
11	rs61909239	0	130937699	G	T
11	rs11222450	0	130937747	T	C
11	rs56168843	0	130938020	G	A
11	rs8181531	0	130938103	G	A
11	rs76171932	0	130938139	C	G
11	rs8181532	0	130938492	C	T
11	rs74520400	0	130938905	G	A
11	rs12787121	0	130939003	G	A
11	rs11222451	0	130939092	T	C
11	rs74678806	0	130939171	A	T
11	rs74198934	0	130939563	C	T
11	rs1655486	0	130940154	T	C
11	rs1647964	0	130940373	C	G
11	rs1030346	0	130940597	A	T
11	rs1793230	0	130940994	G	A
11	rs79265867	0	130941320	G	T
11	rs116856509	0	130941458	A	G
11	rs1655488	0	130942703	T	C
11	rs1647965	0	130942735	T	C
11	rs1647966	0	130943266	T	C
11	rs1793229	0	130943379	T	G
11	rs1647967	0	130943681	G	A
11	rs56181514	0	130943683	G	T
11	rs1647968	0	130943964	A	G
11	rs1540202	0	130944468	C	A
11	rs1945934	0	130944972	T	C
11	rs4936127	0	130945224	A	T
11	rs75706952	0	130945767	G	A
11	rs9804416	0	130945898	G	A
11	rs66710573	0	130945922	C	G
11	rs11222456	0	130946013	T	C
11	rs9804418	0	130946186	C	T
11	rs12577994	0	130947127	T	C
11	rs75252095	0	130947517	T	C
11	rs4245099	0	130947920	C	A
11	rs10894319	0	130948840	C	T
11	rs78547420	0	130949719	C	T
11	rs12226483	0	130950139	C	T
11	rs1945914	0	130950989	C	A
11	rs57565952	0	130951184	T	C
11	rs10894320	0	130952005	T	C
11	rs10894321	0	130952148	G	A
11	rs11222457	0	130952564	T	C
11	rs12420110	0	130952661	A	G
11	rs1114418	0	130953154	C	T
11	rs10894323	0	130955313	A	G
11	rs2298832	0	130956083	G	A
11	rs2298833	0	130956129	C	T
11	rs2298834	0	130956186	T	C
11	rs2298835	0	130956272	C	G
11	rs10791121	0	130956461	T	C
11	rs2298836	0	130956627	T	C
11	rs2298837	0	130956677	T	C
11	rs10160671	0	130956975	G	A
11	rs57414775	0	130957139	A	G
11	rs10160698	0	130957309	G	A
11	rs74929910	0	130957384	A	G
11	rs2276436	0	130957444	C	T
11	rs117340490	0	130957830	G	A
11	rs73022225	0	130958125	G	A
11	rs61522098	0	130958244	C	T
11	rs10160266	0	130958287	T	C
11	rs10160267	0	130958473	T	C
11	rs61911663	0	130959048	G	A
11	rs11222460	0	130959064	G	T
11	rs1945918	0	130959328	G	A
11	rs10750462	0	130959664	G	A
11	rs1945919	0	130960022	A	G
11	rs77784866	0	130960852	A	G
11	rs10736593	0	130961021	G	C
11	rs7117282	0	130961304	C	T
11	rs55644444	0	130962132	G	C
11	rs1945921	0	130962382	C	T
11	rs10791122	0	130963018	T	A
11	rs10736594	0	130963323	T	A
11	rs1945922	0	130963394	G	A
11	rs56098711	0	130964070	T	C
11	rs1945923	0	130964084	C	T
11	rs55786217	0	130964102	A	C
11	rs76341801	0	130964193	T	C
11	rs4326806	0	130964586	A	G
11	rs1945925	0	130965067	C	A
11	rs1945926	0	130965143	T	C
11	rs67172950	0	130965192	G	C
11	rs11222462	0	130965619	C	T
11	rs55843936	0	130966120	C	T
11	rs3819254	0	130966407	G	C
11	rs6590547	0	130967410	T	C
11	rs1945927	0	130967646	T	C
11	rs1945928	0	130967699	A	G
11	rs1945929	0	130967738	C	G
11	rs11222463	0	130968284	C	T
11	rs11222464	0	130968865	A	G
11	rs34613249	0	130969077	G	A
11	rs55642629	0	130969273	G	A
11	rs7128889	0	130969399	A	G
11	rs59666738	0	130969518	C	T
11	rs73022255	0	130969596	T	G
11	rs1105526	0	130970543	T	C
11	rs2276437	0	130971744	C	T
11	rs2276438	0	130971823	A	G
11	rs2276439	0	130971884	T	C
11	rs2276440	0	130971959	T	C
11	rs7948582	0	130972158	T	A
11	rs61296271	0	130972181	T	G
11	rs60150259	0	130972343	A	G
11	rs7933904	0	130972488	C	T
11	rs60347804	0	130972779	C	G
11	rs61188380	0	130972823	G	A
11	rs56747443	0	130972840	T	A
11	rs55988631	0	130972899	T	G
11	rs55968529	0	130973018	T	G
11	rs55738939	0	130973025	A	G
11	rs61242408	0	130973046	A	G
11	rs11222466	0	130973515	G	A
11	rs73022275	0	130973517	A	G
11	rs57314155	0	130973554	G	A
11	rs58865766	0	130973601	C	T
11	rs56151042	0	130973697	A	G
11	rs12270113	0	130973865	A	G
11	rs12271602	0	130974221	A	G
11	rs61911664	0	130974501	G	A
11	rs78029879	0	130974503	C	T
11	rs55770381	0	130974545	G	T
11	rs117896464	0	130974829	G	C
11	rs12292215	0	130974884	T	C
11	rs7123641	0	130974894	A	G
11	rs7123981	0	130974923	G	A
11	rs12273490	0	130975269	A	G
11	rs67546837	0	130975316	C	T
11	rs12286754	0	130975394	C	T
11	rs12286937	0	130975671	C	T
11	rs12286995	0	130975732	C	A
11	rs74541184	0	130976105	C	T
11	rs75479387	0	130976160	C	T
11	rs12278763	0	130976228	C	T
11	rs1981426	0	130976287	G	A
11	rs12291865	0	130976311	A	C
11	rs61911666	0	130976473	T	C
11	rs61911667	0	130976740	T	C
11	rs79555020	0	130976824	G	A
11	rs1945937	0	130976879	T	C
11	rs11222468	0	130977695	G	A
11	rs7936000	0	130977775	G	T
11	rs7951026	0	130977860	T	C
11	rs7130448	0	130978284	T	C
11	rs66749566	0	130978597	T	A
11	rs11824370	0	130978913	C	T
11	rs1945938	0	130979403	A	G
11	rs60560426	0	130979607	G	A
11	rs6590548	0	130980051	A	G
11	rs6590549	0	130980153	G	A
11	rs6590550	0	130980269	G	A
11	rs78071182	0	130980470	C	T
11	rs10894324	0	130980711	C	G
11	rs12288135	0	130981263	G	T
11	rs12804541	0	130981573	C	A
11	rs10894325	0	130981860	C	T
11	rs7101509	0	130982648	A	G
11	rs7105053	0	130982838	G	A
11	rs7105173	0	130982877	G	A
11	rs6590551	0	130983017	A	G
11	rs147649602	0	130983153	T	C
11	rs55867029	0	130983300	G	A
11	rs1945911	0	130983565	T	C
11	rs11222471	0	130983631	C	T
11	rs10894326	0	130983824	T	C
11	rs57865488	0	130983980	G	A
11	rs10894327	0	130984045	A	G
11	rs11222472	0	130984345	G	A
11	rs10791123	0	130985237	G	A
11	rs143011592	0	130985690	A	T
11	rs7939872	0	130985861	G	A
11	rs55810374	0	130986085	A	C
11	rs7118615	0	130986520	A	C
11	rs58401087	0	130986670	A	G
11	rs111396216	0	130986718	G	A
11	rs143933807	0	130986822	A	G
11	rs112060191	0	130986986	A	G
11	rs2187560	0	130987535	T	C
11	rs11222474	0	130987730	T	G
11	rs68038678	0	130987774	C	T
11	rs10894328	0	130988060	T	G
11	rs11222475	0	130989300	A	G
11	rs11222476	0	130989409	C	T
11	rs35218064	0	130989530	T	C
11	rs75622955	0	130989721	G	A
11	rs12294945	0	130990226	C	A
11	rs76881726	0	130990591	C	T
11	rs4937599	0	130991178	A	C
11	rs1945913	0	130992111	A	G
11	rs56043870	0	130992278	G	C
11	rs73024288	0	130992697	G	A
11	rs61909566	0	130992814	C	T
11	rs7947449	0	130993591	C	T
11	rs4366497	0	130993936	C	T
11	rs11222477	0	130996316	G	C
11	rs4937600	0	130996834	C	T
11	rs11530770	0	130996847	C	T
11	rs35961356	0	130997353	T	A
11	rs10894329	0	130997485	G	A
11	rs1945931	0	130998617	C	G
11	rs1945932	0	130998864	T	A
11	rs73024294	0	130999043	T	C
11	rs78378790	0	130999307	C	T
11	rs12576023	0	131000184	T	G
11	rs1945935	0	131000885	C	A
11	rs73024296	0	131000973	C	T
11	rs4145056	0	131001038	G	T
11	rs4145055	0	131001053	C	G
11	rs4145054	0	131001402	C	A
11	rs11222479	0	131001534	G	A
11	rs11222480	0	131001581	T	G
11	rs76845508	0	131001813	A	G
11	rs77798563	0	131001863	T	C
11	rs10750463	0	131002235	C	T
11	rs59950958	0	131002364	C	T
11	rs1114224	0	131002513	A	G
11	rs10750464	0	131002938	C	T
11	rs12288529	0	131003042	T	C
11	rs77684502	0	131003448	C	T
11	rs4145057	0	131003809	G	A
11	rs55790245	0	131003813	C	T
11	rs56201124	0	131004190	C	T
11	rs1894183	0	131004347	G	A
11	rs11222483	0	131004410	G	A
11	rs73026273	0	131004786	C	A
11	rs61909568	0	131004829	G	C
11	rs11604769	0	131004831	C	T
11	rs1894184	0	131004868	G	T
11	rs1945912	0	131006073	C	A
11	rs61569923	0	131006126	C	T
11	rs4122127	0	131006520	C	G
11	rs73026275	0	131006544	C	G
11	rs12418579	0	131006669	C	T
11	rs11823005	0	131006715	C	T
11	rs61909569	0	131006990	G	A
11	rs11222487	0	131007393	G	T
11	rs11222488	0	131007396	G	A
11	rs11603395	0	131007422	C	T
11	rs146065431	0	131009037	T	G
11	rs7118650	0	131009303	C	T
11	rs73026289	0	131009474	A	G
11	rs10894330	0	131009622	C	T
11	rs1793594	0	131009644	C	T
11	rs2213117	0	131009660	G	T
11	rs1627835	0	131010793	T	C
11	rs1793834	0	131010947	T	C
11	rs1945916	0	131010994	T	C
11	rs11222490	0	131011279	G	T
11	rs1632088	0	131011290	A	C
11	rs1793833	0	131011292	T	C
11	rs12420945	0	131012407	G	T
11	rs61909570	0	131012797	C	T
11	rs77140817	0	131012943	G	A
11	rs12290361	0	131012949	G	A
11	rs1793595	0	131013004	C	T
11	rs73028211	0	131013063	T	C
11	rs117367959	0	131013211	A	T
11	rs1793831	0	131013602	C	T
11	rs1793596	0	131013625	G	A
11	rs1793830	0	131013910	T	A
11	rs61415651	0	131014584	T	C
11	rs1113876	0	131014585	C	T
11	rs1114190	0	131014747	G	A
11	rs11222491	0	131014920	G	C
11	rs73577692	0	131014935	T	A
11	rs1793597	0	131015160	A	G
11	rs1793829	0	131015364	C	T
11	rs2213118	0	131015373	C	A
11	rs73028222	0	131016406	T	C
11	rs1793828	0	131016587	C	T
11	rs60689637	0	131017125	T	A
11	rs184622648	0	131017278	C	A
11	rs1793826	0	131018257	G	A
11	rs1793598	0	131018399	C	T
11	rs1793825	0	131018675	G	C
11	rs11222492	0	131018732	T	C
11	rs73028231	0	131018820	G	A
11	rs1793824	0	131018844	A	G
11	rs1793599	0	131018851	T	C
11	rs1793823	0	131018917	C	T
11	rs61909582	0	131019081	C	T
11	rs1894186	0	131019691	C	T
11	rs1793821	0	131019871	C	T
11	rs1793820	0	131020013	G	A
11	rs1793819	0	131020602	A	G
11	rs4937602	0	131020654	A	G
11	rs12574805	0	131020834	T	A
11	rs7925168	0	131020924	T	A
11	rs10894332	0	131021493	A	G
11	rs7942675	0	131022101	C	T
11	rs4937603	0	131022116	C	T
11	rs7942711	0	131022242	A	T
11	rs1793600	0	131022254	G	A
11	rs1793601	0	131022581	A	T
11	rs35118721	0	131022714	C	T
11	rs11222496	0	131023956	G	A
11	rs1793818	0	131024109	T	G
11	rs1618107	0	131024248	A	G
11	rs1793817	0	131024769	C	T
11	rs79312559	0	131025711	C	T
11	rs1793816	0	131026377	C	T
11	rs10894333	0	131027530	C	T
11	rs12574230	0	131027862	C	A
11	rs11222497	0	131028071	A	G
11	rs11222498	0	131028685	A	G
11	rs10750465	0	131028900	T	C
11	rs10894334	0	131029181	C	T
11	rs11222499	0	131029193	C	T
11	rs9787831	0	131029354	T	A
11	rs76547816	0	131029564	C	T
11	rs59542291	0	131029568	T	A
11	rs1613845	0	131030302	T	C
11	rs78884532	0	131030366	C	T
11	rs1123627	0	131030381	A	G
11	rs1894187	0	131030628	A	G
11	rs10894335	0	131030712	C	T
11	rs10894336	0	131030795	A	C
11	rs80095230	0	131030798	G	A
11	rs1894188	0	131030927	G	A
11	rs1894189	0	131030965	C	G
11	rs10894337	0	131031161	T	G
11	rs10894338	0	131031407	C	T
11	rs11222500	0	131031464	C	G
11	rs11222501	0	131031657	C	G
11	rs10894339	0	131031909	C	T
11	rs10791125	0	131032023	T	C
11	rs10791126	0	131032248	T	A
11	rs12420585	0	131033017	T	C
11	rs12419137	0	131033073	C	G
11	rs1793602	0	131033190	A	C
11	rs34485579	0	131033332	T	C
11	rs7481341	0	131033729	A	C
11	rs9804563	0	131034037	G	A
11	rs59274755	0	131034191	G	A
11	rs78145908	0	131034265	G	A
11	rs9804658	0	131034436	T	C
11	rs2105810	0	131035157	C	T
11	rs79614209	0	131035187	C	T
11	rs35758898	0	131035519	T	C
11	rs3133276	0	131036105	A	G
11	rs3133289	0	131036165	T	C
11	rs1793524	0	131037202	C	T
11	rs139632993	0	131037442	T	C
11	rs1793771	0	131038446	T	C
11	rs7130447	0	131038455	T	A
11	rs78020328	0	131038478	A	G
11	rs142088261	0	131039179	G	A
11	rs75593352	0	131039354	T	C
11	rs61909584	0	131039498	A	T
11	rs1793770	0	131039682	T	C
11	rs1793769	0	131039776	G	A
11	rs1632231	0	131039902	T	C
11	rs75156847	0	131040246	T	C
11	rs1793768	0	131040590	C	T
11	rs9943602	0	131040800	G	A
11	rs11222502	0	131041148	G	A
11	rs1793525	0	131041160	G	T
11	rs10894340	0	131041311	A	C
11	rs34688811	0	131041376	C	T
11	rs1946025	0	131041389	G	C
11	rs1946026	0	131041440	T	C
11	rs1793767	0	131042367	G	A
11	rs1793766	0	131043075	T	C
11	rs3133290	0	131044763	T	C
11	rs1540229	0	131045239	C	T
11	rs1109945	0	131045787	T	A
11	rs10894341	0	131045824	T	A
11	rs10894342	0	131045833	G	A
11	rs12226862	0	131046160	C	T
11	rs574334407	0	131046251	T	A
11	rs1793612	0	131046295	C	T
11	rs56179168	0	131046468	T	C
11	rs1946041	0	131046615	G	T
11	rs74702593	0	131046991	C	A
11	rs4937605	0	131047247	C	T
11	rs10791127	0	131047340	G	C
11	rs4937606	0	131047356	A	T
11	rs35208351	0	131047488	G	T
11	rs1793765	0	131047637	T	G
11	rs1106968	0	131047733	C	T
11	rs1106967	0	131047914	G	A
11	rs67941970	0	131048174	G	A
11	rs1793611	0	131048948	T	C
11	rs1793610	0	131049167	T	C
11	rs1793763	0	131049232	C	T
11	rs75967640	0	131049815	T	C
11	rs11222506	0	131050214	G	A
11	rs118114376	0	131050617	C	T
11	rs139056224	0	131050671	C	T
11	rs1793609	0	131050894	G	C
11	rs11222508	0	131051294	G	A
11	rs1946040	0	131052171	C	T
11	rs1622234	0	131052357	C	G
11	rs1946039	0	131052399	C	T
11	rs2511785	0	131053100	A	G
11	rs76508004	0	131053534	A	G
11	rs74398047	0	131053560	G	T
11	rs11222509	0	131053786	T	G
11	rs4937607	0	131054331	C	T
11	rs78673146	0	131054514	C	T
11	rs6590555	0	131055198	T	C
11	rs35872959	0	131055220	T	C
11	rs7119756	0	131055275	T	C
11	rs75706196	0	131055458	G	A
11	rs1793804	0	131055781	T	C
11	rs77507913	0	131056420	C	T
11	rs145891249	0	131057093	C	T
11	rs74613193	0	131057332	T	G
11	rs1793803	0	131057375	A	G
11	rs10894343	0	131057390	G	A
11	rs4542424	0	131057848	C	A
11	rs4937609	0	131059819	C	A
11	rs1793603	0	131060415	G	T
11	rs11222510	0	131060543	C	A
11	rs36059275	0	131060734	C	T
11	rs10894344	0	131061125	C	T
11	rs1894228	0	131061538	C	T
11	rs1793604	0	131061566	C	T
11	rs1106190	0	131061957	C	T
11	rs1106424	0	131062611	T	C
11	rs1106423	0	131062659	G	A
11	rs141724195	0	131063412	C	T
11	rs75837718	0	131063451	C	T
11	rs1793605	0	131064324	T	C
11	rs11601759	0	131064432	C	T
11	rs1626138	0	131064743	T	C
11	rs142916806	0	131065081	G	A
11	rs4937610	0	131065700	C	G
11	rs10894345	0	131065733	C	T
11	rs11222513	0	131066140	T	C
11	rs74753223	0	131066269	C	T
11	rs36074849	0	131066781	C	T
11	rs59635936	0	131067315	C	A
11	rs11222514	0	131068141	C	T
11	rs144316447	0	131068171	C	T
11	rs1105722	0	131068401	G	A
11	rs1105721	0	131068450	G	A
11	rs12798423	0	131068667	C	T
11	rs1793607	0	131068819	T	G
11	rs146716243	0	131069014	C	T
11	rs1540235	0	131069242	T	C
11	rs77400604	0	131069405	G	A
11	rs1946038	0	131069672	C	T
11	rs113171529	0	131069933	G	A
11	rs1624663	0	131071191	G	A
11	rs1625376	0	131071245	T	C
11	rs10894346	0	131071762	G	A
11	rs140362050	0	131071864	C	T
11	rs75368730	0	131072045	G	A
11	rs4937612	0	131072265	G	A
11	rs141984445	0	131073128	C	T
11	rs10791128	0	131073513	C	T
11	rs6590556	0	131074211	G	T
11	rs4254083	0	131074261	A	G
11	rs1793827	0	131074518	G	C
11	rs61909587	0	131074590	A	G
11	rs7119277	0	131074648	G	A
11	rs6590557	0	131075133	G	A
11	rs76471026	0	131075365	T	A
11	rs10894347	0	131075623	C	T
11	rs11222518	0	131075829	A	G
11	rs143122184	0	131075871	C	T
11	rs11222519	0	131076079	C	T
11	rs34384190	0	131076171	G	A
11	rs1793562	0	131077439	A	G
11	rs10450637	0	131077554	G	A
11	rs73031845	0	131077730	T	A
11	rs77769667	0	131078384	G	A
11	rs1793514	0	131079238	C	T
11	rs7939619	0	131079482	G	T
11	rs7939625	0	131079503	G	A
11	rs1793810	0	131079710	T	C
11	rs2511784	0	131080289	A	G
11	rs7930379	0	131080652	T	A
11	rs73579660	0	131080861	T	C
11	rs1793513	0	131080968	G	A
11	rs1793797	0	131080971	C	T
11	rs1793512	0	131081460	G	T
11	rs3133291	0	131081648	G	T
11	rs78136235	0	131081822	T	C
11	rs2511499	0	131081952	T	C
11	rs7950797	0	131081954	A	G
11	rs112977801	0	131082198	C	A
11	rs1793511	0	131082514	C	A
11	rs12785455	0	131082567	G	T
11	rs56229070	0	131082765	T	G
11	rs1793510	0	131083317	T	A
11	rs61466773	0	131084207	C	G
11	rs3133292	0	131084277	G	C
11	rs73579670	0	131084683	A	G
11	rs1793509	0	131084854	A	G
11	rs1793785	0	131084869	T	C
11	rs4454728	0	131084929	G	A
11	rs1793786	0	131085009	T	C
11	rs10791130	0	131085110	G	C
11	rs1946024	0	131085448	G	A
11	rs1793787	0	131085554	G	A
11	rs1946023	0	131085743	T	A
11	rs1630972	0	131085891	C	T
11	rs1793788	0	131085910	T	C
11	rs1793789	0	131086041	A	G
11	rs1629407	0	131086057	G	A
11	rs1628508	0	131086171	T	C
11	rs1628505	0	131086172	G	A
11	rs1793619	0	131086266	C	A
11	rs1793618	0	131086535	C	G
11	rs1793790	0	131086565	A	G
11	rs73031860	0	131086857	G	A
11	rs1793617	0	131086889	G	A
11	rs11222520	0	131087458	C	G
11	rs1793774	0	131087505	G	A
11	rs71483657	0	131087769	G	A
11	rs11222521	0	131087787	T	C
11	rs77651113	0	131087800	C	A
11	rs1793615	0	131088026	G	A
11	rs1793776	0	131088416	T	G
11	rs11222522	0	131088597	A	G
11	rs1793777	0	131088868	A	G
11	rs1793614	0	131089343	G	C
11	rs1540228	0	131089354	A	G
11	rs1540227	0	131089561	T	C
11	rs1540226	0	131089814	G	A
11	rs11222524	0	131089896	A	G
11	rs12292972	0	131090007	G	T
11	rs1793778	0	131090194	G	A
11	rs1793569	0	131090388	T	G
11	rs1793570	0	131090686	C	T
11	rs1793571	0	131091104	A	G
11	rs11222526	0	131091229	C	T
11	rs1540234	0	131091382	A	G
11	rs112512648	0	131091943	C	T
11	rs61536538	0	131092014	G	A
11	rs11222527	0	131092240	T	C
11	rs1793552	0	131092435	G	A
11	rs1793835	0	131092933	C	A
11	rs7946126	0	131093556	C	G
11	rs112323318	0	131093769	C	T
11	rs11222529	0	131093996	A	T
11	rs11222530	0	131094102	G	T
11	rs11222531	0	131094185	C	T
11	rs11222532	0	131094288	C	T
11	rs36011556	0	131095230	G	A
11	rs1793836	0	131095559	G	A
11	rs10894348	0	131096604	C	T
11	rs7119094	0	131097348	G	A
11	rs78240273	0	131097525	G	A
11	rs1113928	0	131097709	C	T
11	rs1113927	0	131097789	G	T
11	rs11222533	0	131098141	A	G
11	rs1793515	0	131098819	A	G
11	rs1625725	0	131099469	G	A
11	rs1628402	0	131099798	G	A
11	rs1628519	0	131099841	G	A
11	rs144986419	0	131100151	T	C
11	rs7101398	0	131100362	C	A
11	rs11222534	0	131100563	A	T
11	rs144919665	0	131100601	A	G
11	rs116998289	0	131100602	C	A
11	rs115813392	0	131100871	G	T
11	rs1793516	0	131100922	A	T
11	rs138755001	0	131100999	G	T
11	rs58442254	0	131101008	G	A
11	rs73031890	0	131101710	T	C
11	rs12794558	0	131101780	C	A
11	rs7946717	0	131101791	T	C
11	rs1793517	0	131102906	C	A
11	rs7129945	0	131103087	T	C
11	rs7114275	0	131103173	G	A
11	rs77103917	0	131103259	C	T
11	rs7114436	0	131103267	G	C
11	rs73581406	0	131103549	C	T
11	rs73581407	0	131103957	C	T
11	rs34509245	0	131104035	G	T
11	rs1793520	0	131104392	C	T
11	rs57197267	0	131104521	T	C
11	rs1793521	0	131104913	G	A
11	rs1793522	0	131104948	A	G
11	rs1793523	0	131105098	T	C
11	rs1110016	0	131105448	C	A
11	rs1894231	0	131105718	A	C
11	rs1110396	0	131105997	G	A
11	rs1793568	0	131106301	T	G
11	rs1616038	0	131106347	T	G
11	rs10894350	0	131106679	C	G
11	rs60641478	0	131106726	G	A
11	rs10894351	0	131106856	C	T
11	rs7108272	0	131106909	G	A
11	rs11222536	0	131107321	C	T
11	rs7124776	0	131107323	T	C
11	rs11222537	0	131107406	G	A
11	rs7108892	0	131107604	A	G
11	rs192667861	0	131107642	C	T
11	rs4937614	0	131107842	C	T
11	rs35109600	0	131108164	C	T
11	rs12281792	0	131108247	C	T
11	rs12283834	0	131109239	G	A
11	rs12290647	0	131109243	T	C
11	rs12419597	0	131109392	C	T
11	rs112977473	0	131109523	C	T
11	rs1793574	0	131109605	T	C
11	rs1793575	0	131109740	C	T
11	rs78028869	0	131109826	C	A
11	rs1793793	0	131110068	C	G
11	rs78736861	0	131110196	T	C
11	rs73581417	0	131110309	T	C
11	rs74831736	0	131110345	G	C
11	rs79093668	0	131110473	G	A
11	rs1793544	0	131110709	G	T
11	rs1793792	0	131110711	A	G
11	rs1793791	0	131111013	A	G
11	rs2511766	0	131111310	T	C
11	rs1108340	0	131112313	G	T
11	rs1108339	0	131112789	C	G
11	rs77058805	0	131112866	A	G
11	rs11603196	0	131114797	A	G
11	rs79653586	0	131115145	A	G
11	rs1793773	0	131115204	C	T
11	rs1793547	0	131115352	A	G
11	rs1793548	0	131115485	T	A
11	rs1793549	0	131115643	C	T
11	rs12800878	0	131116689	G	A
11	rs11222539	0	131116997	A	C
11	rs182867493	0	131117306	G	A
11	rs10791132	0	131117445	T	C
11	rs117979652	0	131117478	T	C
11	rs35645883	0	131118434	G	A
11	rs2511767	0	131118492	T	C
11	rs7930292	0	131119644	G	A
11	rs143214037	0	131120323	T	C
11	rs78617127	0	131120590	C	A
11	rs1793796	0	131120859	C	T
11	rs11222540	0	131124855	T	G
11	rs75776278	0	131124915	T	G
11	rs10894353	0	131125080	C	T
11	rs74770156	0	131125092	A	G
11	rs1793538	0	131125455	A	C
11	rs11222542	0	131125959	C	T
11	rs12276281	0	131126273	T	C
11	rs140183700	0	131126332	G	A
11	rs2511501	0	131127084	A	G
11	rs12785619	0	131127135	G	A
11	rs77776966	0	131127421	A	T
11	rs80013847	0	131127422	A	G
11	rs145992537	0	131127509	T	C
11	rs139902853	0	131127544	A	G
11	rs2511771	0	131127558	G	A
11	rs2511502	0	131127585	A	T
11	rs11222546	0	131127713	A	G
11	rs2511772	0	131127718	T	C
11	rs1793798	0	131127861	T	G
11	rs1793799	0	131127876	T	C
11	rs1793540	0	131127898	T	C
11	rs1793541	0	131128032	C	T
11	rs185658861	0	131128267	C	T
11	rs142497217	0	131128356	G	T
11	rs4373938	0	131128366	G	A
11	rs1793800	0	131128466	C	G
11	rs1793801	0	131128507	G	A
11	rs11821035	0	131128826	G	C
11	rs146080585	0	131129031	G	A
11	rs11601547	0	131129460	C	T
11	rs1793563	0	131130485	G	A
11	rs1793779	0	131130694	G	A
11	rs117435193	0	131130773	C	T
11	rs1793566	0	131131479	G	A
11	rs75536247	0	131132389	G	T
11	rs1557480	0	131132698	C	T
11	rs11222553	0	131133249	G	T
11	rs1793565	0	131133428	C	A
11	rs1793564	0	131133590	G	T
11	rs138894440	0	131134559	G	A
11	rs28810092	0	131136791	C	T
11	rs77452249	0	131136965	G	A
11	rs118030803	0	131137158	A	G
11	rs1793572	0	131137177	C	G
11	rs2511509	0	131137503	A	G
11	rs2511773	0	131137516	C	T
11	rs3133288	0	131137837	G	C
11	rs184474008	0	131137838	G	A
11	rs4303239	0	131138099	T	A
11	rs11222554	0	131138241	C	A
11	rs7935220	0	131138363	G	A
11	rs536366463	0	131138501	G	T
11	rs10894360	0	131138723	T	C
11	rs11222555	0	131138808	A	T
11	rs138957468	0	131139005	T	C
11	rs4359216	0	131139012	C	A
11	rs12289260	0	131139144	T	A
11	rs147421780	0	131139412	G	A
11	rs2511500	0	131139650	A	G
11	rs139509611	0	131140137	G	T
11	rs117345705	0	131140470	G	T
11	rs145842108	0	131140981	G	C
11	rs142786837	0	131141290	T	C
11	rs1793580	0	131141293	T	C
11	rs142409042	0	131141368	C	A
11	rs1793581	0	131141547	C	T
11	rs2853199	0	131141807	A	G
11	rs7950768	0	131141916	G	A
11	rs2213130	0	131142048	A	T
11	rs2213131	0	131142056	C	G
11	rs148186913	0	131142786	C	T
11	rs7104201	0	131143643	C	A
11	rs117057135	0	131144725	T	C
11	rs113646243	0	131145517	A	T
11	rs1793762	0	131145862	G	C
11	rs1793606	0	131146294	G	A
11	rs78203178	0	131146492	A	G
11	rs1616002	0	131146657	T	G
11	rs7925908	0	131146750	T	C
11	rs1793761	0	131146964	A	T
11	rs1620145	0	131147144	G	C
11	rs12806486	0	131147428	C	T
11	rs1125429	0	131147696	G	A
11	rs1793760	0	131148167	A	G
11	rs1105884	0	131148377	A	G
11	rs1793759	0	131148484	T	C
11	rs1105883	0	131148608	A	T
11	rs12790269	0	131148713	G	A
11	rs1793758	0	131149051	A	G
11	rs75006696	0	131149052	C	T
11	rs11222559	0	131149110	T	G
11	rs10894362	0	131149260	G	A
11	rs149937945	0	131149442	G	C
11	rs1793518	0	131149978	T	C
11	rs10894363	0	131150123	C	T
11	rs1793756	0	131150242	A	G
11	rs11607763	0	131150793	C	T
11	rs12281530	0	131151194	A	T
11	rs78939119	0	131151525	G	A
11	rs1626623	0	131152012	A	G
11	rs1793533	0	131152096	T	C
11	rs1793534	0	131152157	A	G
11	rs79412944	0	131152169	A	C
11	rs76944577	0	131152477	G	A
11	rs1793542	0	131152756	G	A
11	rs1793543	0	131152766	T	C
11	rs1793852	0	131152891	A	C
11	rs142877090	0	131153087	A	G
11	rs10894364	0	131153398	G	C
11	rs1793851	0	131153425	C	G
11	rs10894365	0	131153496	G	C
11	rs1793850	0	131153602	C	G
11	rs35055882	0	131153766	T	A
11	rs10894367	0	131154466	T	C
11	rs10894368	0	131154508	T	A
11	rs1793561	0	131155127	A	G
11	rs1557482	0	131155785	C	T
11	rs1557483	0	131155806	G	A
11	rs7127286	0	131156841	G	C
11	rs1793573	0	131157310	T	C
11	rs1793805	0	131157422	C	T
11	rs10894369	0	131157754	A	G
11	rs148739886	0	131157825	A	G
11	rs1110256	0	131157945	A	T
11	rs1104974	0	131158052	G	A
11	rs1894218	0	131158533	C	A
11	rs1110302	0	131158599	T	C
11	rs1110301	0	131158830	T	C
11	rs4245100	0	131158907	T	C
11	rs1793576	0	131158943	A	G
11	rs4937616	0	131159007	A	G
11	rs2511786	0	131159565	C	A
11	rs7106592	0	131159692	G	A
11	rs1793807	0	131159880	C	T
11	rs1793577	0	131160404	T	C
11	rs10458944	0	131161521	G	T
11	rs10458945	0	131161643	C	T
11	rs2156864	0	131162075	C	G
11	rs2156865	0	131162168	A	C
11	rs75760237	0	131162820	G	A
11	rs1621498	0	131163920	A	G
11	rs61908873	0	131164164	C	T
11	rs1793808	0	131164192	T	C
11	rs11222565	0	131164789	G	A
11	rs1793579	0	131164915	C	A
11	rs1793809	0	131165074	G	A
11	rs4937617	0	131165488	T	A
11	rs4937618	0	131165492	G	A
11	rs147598514	0	131166543	G	A
11	rs7928689	0	131166563	C	T
11	rs7928614	0	131166641	A	G
11	rs7939158	0	131167143	C	T
11	rs67539087	0	131167367	T	C
11	rs77087904	0	131167705	C	T
11	rs80175218	0	131167910	A	G
11	rs7107440	0	131168266	T	C
11	rs139754157	0	131169033	C	T
11	rs143450584	0	131169060	A	G
11	rs12576780	0	131169949	A	C
11	rs11222567	0	131170006	G	A
11	rs1793582	0	131170920	T	C
11	rs1793811	0	131171000	G	A
11	rs1793812	0	131171315	A	G
11	rs1793813	0	131171610	A	C
11	rs1793814	0	131172880	G	A
11	rs79309450	0	131173788	T	C
11	rs1793584	0	131173875	G	A
11	rs1793585	0	131174104	T	C
11	rs2511787	0	131174374	A	G
11	rs142122813	0	131174431	T	C
11	rs7117891	0	131174562	G	A
11	rs1793586	0	131175011	T	C
11	rs1114296	0	131175325	G	C
11	rs1793587	0	131175900	C	T
11	rs1793847	0	131176364	A	C
11	rs1793846	0	131176476	T	G
11	rs1793589	0	131177704	T	C
11	rs1793844	0	131177719	T	G
11	rs1793843	0	131178273	C	T
11	rs1793842	0	131178533	C	A
11	rs78769976	0	131178722	G	T
11	rs1793590	0	131178764	T	A
11	rs1793841	0	131178903	A	G
11	rs1793840	0	131180042	G	C
11	rs1793526	0	131180633	T	C
11	rs1793527	0	131181387	C	A
11	rs1540230	0	131181804	G	A
11	rs148865865	0	131182455	C	G
11	rs117810735	0	131183040	G	A
11	rs1793838	0	131183338	T	C
11	rs1616085	0	131183485	G	A
11	rs1793529	0	131183863	A	G
11	rs1793530	0	131183986	C	T
11	rs140674968	0	131184018	C	T
11	rs1793531	0	131184044	G	A
11	rs1793837	0	131184174	A	C
11	rs10894374	0	131184615	C	T
11	rs7107714	0	131184711	G	A
11	rs78721674	0	131185419	T	G
11	rs58226977	0	131185737	G	A
11	rs112329073	0	131185852	T	C
11	rs150566780	0	131187650	C	T
11	rs143488014	0	131187853	C	T
11	rs11222571	0	131189769	G	C
11	rs1557479	0	131189777	T	G
11	rs58628881	0	131189944	A	G
11	rs2511507	0	131190411	A	G
11	rs1946031	0	131190412	C	T
11	rs2513531	0	131190566	A	G
11	rs139945292	0	131190603	C	T
11	rs141739091	0	131190651	C	T
11	rs142660611	0	131191236	C	A
11	rs11222572	0	131191556	T	C
11	rs1946032	0	131192172	T	C
11	rs4625476	0	131192181	G	C
11	rs117826297	0	131192757	T	G
11	rs1793782	0	131192767	T	A
11	rs1793567	0	131192829	A	G
11	rs1793553	0	131193742	G	T
11	rs117162739	0	131194042	A	G
11	rs1793554	0	131194043	A	G
11	rs117861479	0	131194047	C	G
11	rs1793555	0	131194243	C	T
11	rs1793781	0	131194361	T	C
11	rs76686124	0	131194466	C	T
11	rs1540231	0	131194688	A	G
11	rs1540232	0	131194723	C	T
11	rs1793560	0	131196306	T	C
11	rs2511504	0	131196396	T	C
11	rs2511505	0	131197431	T	A
11	rs2511506	0	131197551	G	A
11	rs2513527	0	131198260	A	G
11	rs182786812	0	131198336	C	G
11	rs10894375	0	131198723	C	G
11	rs2511781	0	131198745	C	T
11	rs12279977	0	131199176	T	C
11	rs2511780	0	131199276	A	G
11	rs142916566	0	131199957	C	A
11	rs2513539	0	131200413	A	G
11	rs145738045	0	131200889	A	T
11	rs2156872	0	131201432	C	T
11	rs2511778	0	131201996	T	A
11	rs2511777	0	131202548	T	A
11	rs2513536	0	131202636	A	G
11	rs2511776	0	131203041	C	T
11	rs2513533	0	131203612	C	T
11	rs2511775	0	131203815	G	C
11	rs7938687	0	131203879	G	A
11	rs2511774	0	131204524	C	G
11	rs2513532	0	131204813	T	A
11	rs10894376	0	131204890	C	A
11	rs10894377	0	131204953	G	T
11	rs71483659	0	131204959	C	A
11	rs12574281	0	131205421	A	C
11	rs10791137	0	131205998	G	C
11	rs7947194	0	131206462	A	G
11	rs7947624	0	131206562	G	A
11	rs7929151	0	131206783	A	G
11	rs10894378	0	131206997	T	A
11	rs141370187	0	131208346	G	A
11	rs10750471	0	131208444	G	A
11	rs10791138	0	131208603	A	C
11	rs142173332	0	131209091	A	G
11	rs11222577	0	131209472	G	A
11	rs7119741	0	131209990	C	G
11	rs2511782	0	131210088	G	A
11	rs11222578	0	131210877	C	T
11	rs12417208	0	131211082	A	T
11	rs10894379	0	131211278	C	T
11	rs7949579	0	131211900	G	A
11	rs34745492	0	131212500	A	T
11	rs73039530	0	131212847	A	G
11	rs2513526	0	131213135	G	A
11	rs7103289	0	131213694	G	A
11	rs11222579	0	131213762	G	A
11	rs7106443	0	131213827	G	A
11	rs11606643	0	131213874	G	A
11	rs11222580	0	131215076	C	A
11	rs11222581	0	131216216	C	A
11	rs7358495	0	131217200	C	T
11	rs12288364	0	131217695	C	T
11	rs150775474	0	131217949	C	T
11	rs7952557	0	131217955	G	A
11	rs7952585	0	131218040	G	A
11	rs12418516	0	131219334	A	G
11	rs116865592	0	131219482	G	A
11	rs4077685	0	131221046	C	T
11	rs11222583	0	131221525	C	G
11	rs73039544	0	131221910	G	A
11	rs11222584	0	131221933	C	G
11	rs12271227	0	131222575	C	A
11	rs79648607	0	131223299	C	T
11	rs61901873	0	131223970	T	C
11	rs73039547	0	131224077	C	T
11	rs4128590	0	131224448	T	C
11	rs11222585	0	131224564	A	G
11	rs4128594	0	131224588	G	A
11	rs57045715	0	131224674	C	T
11	rs4128591	0	131224790	T	C
11	rs4128595	0	131224949	C	G
11	rs12418096	0	131225242	C	T
11	rs7101414	0	131225430	G	A
11	rs7939384	0	131225574	T	C
11	rs11222586	0	131225692	C	T
11	rs34547019	0	131226236	C	T
11	rs182772099	0	131227013	A	C
11	rs7121543	0	131228105	G	T
11	rs7107107	0	131228209	T	C
11	rs71483660	0	131228886	A	T
11	rs10736595	0	131229127	T	C
11	rs10750472	0	131230168	G	T
11	rs10750473	0	131230245	G	A
11	rs61398568	0	131230463	C	T
11	rs7130820	0	131230674	G	A
11	rs7120044	0	131231193	T	A
11	rs4936129	0	131231425	G	A
11	rs7930775	0	131232010	G	A
11	rs77384822	0	131232029	C	G
11	rs4394848	0	131232156	C	T
11	rs10750474	0	131232633	C	G
11	rs7112386	0	131232925	G	C
11	rs78750347	0	131233139	C	T
11	rs142692352	0	131234106	G	A
11	rs11222587	0	131234510	A	G
11	rs4414226	0	131236611	C	T
11	rs35665773	0	131236802	C	T
11	rs11222588	0	131237023	G	A
11	rs10894381	0	131237141	C	T
11	rs11222589	0	131237168	C	T
11	rs6590572	0	131237842	G	T
11	rs12804059	0	131238816	C	T
11	rs34588147	0	131240218	G	A
11	rs10791140	0	131242104	C	T
11	rs11222590	0	131242734	C	A
11	rs11222591	0	131242879	G	T
11	rs12420713	0	131242929	C	T
11	rs10894382	0	131243413	C	T
11	rs56229414	0	131243843	G	C
11	rs7943929	0	131243929	T	G
11	rs12417404	0	131244466	T	G
11	rs10750475	0	131244602	G	A
11	rs10750476	0	131244668	C	T
11	rs10750477	0	131244720	C	T
11	rs10791141	0	131244933	C	T
11	rs34807050	0	131245056	T	C
11	rs35974940	0	131245087	G	T
11	rs117200387	0	131245333	C	T
11	rs10791142	0	131245391	A	T
11	rs7116018	0	131246704	C	T
11	rs11222592	0	131246751	C	T
11	rs117277685	0	131247590	C	T
11	rs35595674	0	131249474	C	T
11	rs11222593	0	131249694	C	G
11	rs35385808	0	131250243	C	T
11	rs113033685	0	131250396	G	A
11	rs4936130	0	131250403	A	G
11	rs79419630	0	131250632	G	A
11	rs74573620	0	131250776	C	G
11	rs2513542	0	131252112	C	T
11	rs2513541	0	131253574	T	C
11	rs2513540	0	131253660	G	A
11	rs2513538	0	131253952	T	G
11	rs76762818	0	131254128	G	A
11	rs73022108	0	131254314	A	G
11	rs2512643	0	131254926	A	G
11	rs12419291	0	131254977	T	C
11	rs12419309	0	131255202	T	A
11	rs116871279	0	131255565	C	T
11	rs2513537	0	131256396	G	A
11	rs78202350	0	131256416	G	A
11	rs79625253	0	131256475	C	T
11	rs149703379	0	131257386	G	A
11	rs117758334	0	131257395	G	A
11	rs75424179	0	131258428	A	C
11	rs71483662	0	131259096	C	T
11	rs2512652	0	131259195	C	G
11	rs56261153	0	131259520	C	T
11	rs73022113	0	131260246	C	G
11	rs66771462	0	131260525	G	A
11	rs75068314	0	131260798	G	T
11	rs142048967	0	131261118	C	G
11	rs2512653	0	131261171	A	G
11	rs7935030	0	131261211	A	G
11	rs1448361	0	131261642	C	T
11	rs111859105	0	131262306	G	A
11	rs2442102	0	131262883	T	C
11	rs12418400	0	131263123	T	C
11	rs11222598	0	131263523	G	C
11	rs34982166	0	131263589	C	T
11	rs12417331	0	131263872	C	T
11	rs895797	0	131264611	A	G
11	rs145532605	0	131264741	C	T
11	rs35249697	0	131264970	G	A
11	rs57328473	0	131265423	C	A
11	rs2442104	0	131265555	C	T
11	rs2442105	0	131265948	T	C
11	rs116970210	0	131266340	G	A
11	rs117997117	0	131266449	C	A
11	rs34690063	0	131267658	G	A
11	rs117761182	0	131268434	C	T
11	rs79798030	0	131268660	G	A
11	rs12795347	0	131268688	T	A
11	rs12272290	0	131268928	C	T
11	rs116967555	0	131268930	T	G
11	rs117417804	0	131268968	T	C
11	rs147174455	0	131269185	G	A
11	rs57712994	0	131269980	G	T
11	rs73022130	0	131270267	G	A
11	rs80161412	0	131270712	T	A
11	rs75272720	0	131271036	A	G
11	rs12808019	0	131271037	A	G
11	rs34613761	0	131271039	A	G
11	rs117869090	0	131272773	G	T
11	rs115839237	0	131272855	T	G
11	rs2513535	0	131272969	T	G
11	rs73022132	0	131274274	C	T
11	rs61901879	0	131274284	G	T
11	rs76795842	0	131275034	G	A
11	rs11606937	0	131275233	T	C
11	rs142285036	0	131275576	C	T
11	rs2218671	0	131275730	C	G
11	rs116952711	0	131275869	G	A
11	rs146069382	0	131276150	T	C
11	rs10736596	0	131276750	G	A
11	rs10736597	0	131276764	T	G
11	rs10750478	0	131276961	A	T
11	rs2512642	0	131277056	G	A
11	rs10750479	0	131277609	G	C
11	rs7947220	0	131277854	T	C
11	rs10894386	0	131278575	G	C
11	rs10791143	0	131278676	A	G
11	rs80293396	0	131278744	G	A
11	rs10894387	0	131279037	G	T
11	rs11825684	0	131281350	G	C
11	rs11825728	0	131281619	G	T
11	rs71483664	0	131282237	G	T
11	rs1992895	0	131282496	T	G
11	rs1992894	0	131282499	G	A
11	rs58115443	0	131283320	C	A
11	rs11222605	0	131283444	C	T
11	rs143939107	0	131283819	C	T
11	rs112358289	0	131284324	T	C
11	rs12421853	0	131286211	G	C
11	rs12363994	0	131286272	C	T
11	rs1448355	0	131286685	C	T
11	rs7125824	0	131286769	G	A
11	rs73022140	0	131287152	C	T
11	rs77296606	0	131287264	T	C
11	rs61901880	0	131287410	G	A
11	rs78360896	0	131288195	C	T
11	rs77141912	0	131288835	C	A
11	rs7108020	0	131289820	C	A
11	rs7108536	0	131290041	G	A
11	rs71483665	0	131290815	G	A
11	rs1011402	0	131291414	A	G
11	rs1550973	0	131291728	A	G
11	rs1550972	0	131291809	A	G
11	rs7481514	0	131291963	A	G
11	rs74646594	0	131292007	A	G
11	rs80291117	0	131293232	G	C
11	rs4570588	0	131294432	G	A
11	rs11222609	0	131295005	G	A
11	rs1448354	0	131296565	A	G
11	rs11601761	0	131297195	T	G
11	rs80047644	0	131297370	C	T
11	rs1448353	0	131297371	A	G
11	rs7101906	0	131297440	T	G
11	rs78750004	0	131297462	C	T
11	rs77937000	0	131297494	T	C
11	rs1448352	0	131297572	G	A
11	rs10750481	0	131297888	T	C
11	rs1375100	0	131298382	T	C
11	rs2512651	0	131298478	C	A
11	rs2442100	0	131299715	G	C
11	rs35659386	0	131300368	T	A
11	rs142527356	0	131301329	G	A
11	rs2512648	0	131301517	C	T
11	rs12790085	0	131301616	C	T
11	rs2512649	0	131301689	A	G
11	rs2512650	0	131301768	C	T
11	rs11603013	0	131302458	G	A
11	rs75740740	0	131302641	T	C
11	rs11222613	0	131302927	C	T
11	rs11222614	0	131303398	T	C
11	rs117681199	0	131304520	C	T
11	rs7924939	0	131304734	T	G
11	rs12291942	0	131305371	T	C
11	rs7396108	0	131305457	G	C
11	rs11606385	0	131306452	A	C
11	rs10894390	0	131306778	A	G
11	rs11512668	0	131306927	G	A
11	rs151112429	0	131307634	A	G
11	rs2084440	0	131307995	G	A
11	rs2084439	0	131308071	C	T
11	rs2084438	0	131308418	G	A
11	rs2084437	0	131308546	T	C
11	rs145028742	0	131308910	G	A
11	rs113402195	0	131309123	G	T
11	rs61901893	0	131309277	C	A
11	rs11222616	0	131309511	T	G
11	rs61901894	0	131309664	G	A
11	rs12289924	0	131310101	T	G
11	rs7940469	0	131310201	C	T
11	rs11825002	0	131310518	G	C
11	rs11222617	0	131310636	G	A
11	rs35070180	0	131310768	G	A
11	rs113716419	0	131311154	C	G
11	rs76808311	0	131311228	C	T
11	rs10894391	0	131311902	A	G
11	rs118029650	0	131311933	G	A
11	rs10791144	0	131312339	T	G
11	rs78264305	0	131312685	C	T
11	rs141948637	0	131312846	T	C
11	rs61901896	0	131313067	A	G
11	rs13377489	0	131313179	C	G
11	rs78833645	0	131313602	C	T
11	rs78042474	0	131313739	A	G
11	rs12362109	0	131314134	A	G
11	rs79316017	0	131314394	G	T
11	rs77776777	0	131315010	T	C
11	rs12573936	0	131318642	T	C
11	rs7104161	0	131319074	G	A
11	rs7104131	0	131319351	A	G
11	rs11222620	0	131319874	T	G
11	rs1550976	0	131320070	T	C
11	rs1448363	0	131320190	T	C
11	rs11222621	0	131320477	G	C
11	rs11603217	0	131320661	A	G
11	rs147450761	0	131320800	A	C
11	rs2034381	0	131320803	C	A
11	rs144383423	0	131320948	A	T
11	rs11607996	0	131321717	G	T
11	rs34444450	0	131321973	G	A
11	rs7938797	0	131322124	C	T
11	rs11608043	0	131322145	C	A
11	rs6590575	0	131322255	A	G
11	rs74530261	0	131322735	G	A
11	rs2034382	0	131322977	T	C
11	rs1448364	0	131323097	T	C
11	rs11600798	0	131323587	C	G
11	rs7121904	0	131323676	A	G
11	rs78342532	0	131323832	A	G
11	rs80012034	0	131324055	C	G
11	rs79627508	0	131324655	A	G
11	rs76799092	0	131324720	A	G
11	rs7950545	0	131324796	C	T
11	rs76921971	0	131324838	A	G
11	rs4937625	0	131324964	T	C
11	rs11603690	0	131325169	T	C
11	rs921202	0	131325197	C	G
11	rs11601906	0	131325246	C	T
11	rs11222626	0	131325643	G	A
11	rs11222627	0	131325793	G	A
11	rs10894394	0	131325867	T	C
11	rs10894395	0	131325915	G	A
11	rs10894396	0	131326035	A	G
11	rs10791146	0	131326181	A	G
11	rs11222629	0	131326303	A	G
11	rs56234203	0	131326881	C	T
11	rs182586270	0	131327750	C	T
11	rs4453242	0	131328061	C	T
11	rs6590576	0	131328469	G	A
11	rs10894397	0	131328584	A	G
11	rs80124360	0	131328997	T	C
11	rs6590577	0	131330201	T	C
11	rs12417907	0	131330300	G	A
11	rs7128947	0	131330435	C	G
11	rs12275678	0	131330549	C	T
11	rs56000125	0	131330603	C	A
11	rs2034386	0	131330684	A	G
11	rs34903618	0	131330738	G	A
11	rs35507837	0	131330802	G	T
11	rs7101964	0	131330814	A	T
11	rs2034387	0	131331019	T	C
11	rs11222645	0	131331105	G	A
11	rs10791147	0	131331268	C	G
11	rs10160388	0	131331274	G	C
11	rs12278021	0	131332125	G	A
11	rs992564	0	131336074	G	T
11	rs12419920	0	131336180	C	T
11	rs1448357	0	131337119	A	C
11	rs76204486	0	131337464	A	G
11	rs148588519	0	131337952	G	A
11	rs11222658	0	131338069	C	T
11	rs7933020	0	131338623	G	A
11	rs4937626	0	131339037	A	G
11	rs12419035	0	131339099	C	T
11	rs188845	0	131339207	C	T
11	rs7936616	0	131339460	C	T
11	rs1349092	0	131341372	C	T
11	rs117379648	0	131341408	C	T
11	rs932096	0	131342193	C	T
11	rs12576852	0	131342785	C	T
11	rs11222660	0	131343278	G	A
11	rs12575010	0	131344112	A	G
11	rs34647191	0	131344169	T	G
11	rs61901912	0	131344340	A	G
11	rs73024110	0	131344651	G	A
11	rs2121955	0	131345215	G	A
11	rs12577686	0	131345351	G	A
11	rs10894402	0	131345989	G	T
11	rs78259847	0	131346017	G	A
11	rs12294175	0	131346175	G	A
11	rs1355982	0	131348071	G	A
11	rs61901914	0	131348462	A	C
11	rs12577076	0	131348916	C	T
11	rs11222667	0	131349146	A	T
11	rs113199569	0	131349253	G	C
11	rs10750482	0	131349467	A	G
11	rs56016826	0	131350175	A	G
11	rs7108990	0	131350655	C	G
11	rs7112023	0	131350781	A	C
11	rs12421680	0	131350968	G	A
11	rs4937627	0	131351884	C	T
11	rs1448359	0	131352022	C	T
11	rs10791148	0	131352969	A	G
11	rs4937628	0	131353187	A	G
11	rs4937629	0	131353318	C	G
11	rs4936133	0	131353321	T	C
11	rs4937630	0	131353445	G	A
11	rs34214686	0	131353717	C	A
11	rs1448360	0	131354420	G	T
11	rs956993	0	131354471	T	G
11	rs10894403	0	131354861	T	C
11	rs7951332	0	131355411	G	A
11	rs7951040	0	131355421	A	G
11	rs11601922	0	131355442	C	A
11	rs10894404	0	131356184	C	A
11	rs1546587	0	131356250	G	A
11	rs4937631	0	131356267	G	A
11	rs318987	0	131356297	A	G
11	rs318988	0	131356430	T	G
11	rs10736598	0	131356777	A	C
11	rs141522727	0	131356952	A	G
11	rs77533621	0	131357477	A	G
11	rs12417568	0	131357484	A	G
11	rs77898400	0	131357487	A	T
11	rs1609764	0	131357821	T	G
11	rs10791149	0	131358575	A	G
11	rs59605612	0	131358751	G	A
11	rs117597304	0	131358777	G	A
11	rs10791150	0	131359157	C	T
11	rs874548	0	131359284	T	C
11	rs78984372	0	131360730	A	G
11	rs1375102	0	131361395	A	G
11	rs6590580	0	131361427	C	T
11	rs4937632	0	131361699	T	C
11	rs12577900	0	131361828	G	A
11	rs140196273	0	131362463	G	T
11	rs1992896	0	131362647	G	A
11	rs9943476	0	131362701	C	G
11	rs1375103	0	131362904	A	G
11	rs55748842	0	131363954	C	T
11	rs117183515	0	131363978	C	T
11	rs318961	0	131364495	T	C
11	rs318962	0	131364676	C	T
11	rs318963	0	131365019	A	C
11	rs11601304	0	131365057	C	A
11	rs11605496	0	131365123	A	C
11	rs11601315	0	131365134	C	A
11	rs318965	0	131365437	C	T
11	rs7102359	0	131365832	G	C
11	rs318966	0	131366138	G	A
11	rs318968	0	131366225	T	C
11	rs73024132	0	131366516	T	G
11	rs318969	0	131366735	C	T
11	rs318970	0	131367039	C	T
11	rs4937633	0	131367144	G	A
11	rs318971	0	131367168	T	C
11	rs318972	0	131367191	T	A
11	rs113249705	0	131367233	C	T
11	rs318973	0	131367254	T	C
11	rs318974	0	131367419	T	C
11	rs11222672	0	131367526	C	T
11	rs148797725	0	131367700	G	T
11	rs113247224	0	131367714	C	A
11	rs10082599	0	131367890	T	A
11	rs35051291	0	131367926	T	C
11	rs61901918	0	131367967	A	G
11	rs10894405	0	131368052	G	A
11	rs10791151	0	131368187	T	A
11	rs318975	0	131368335	T	G
11	rs318976	0	131368390	T	C
11	rs318977	0	131368641	G	T
11	rs75939050	0	131368765	T	C
11	rs318978	0	131368776	G	A
11	rs318979	0	131368841	A	G
11	rs364557	0	131368955	G	A
11	rs372575	0	131368956	C	T
11	rs407540	0	131369700	G	A
11	rs112127853	0	131369768	A	G
11	rs437973	0	131369807	T	C
11	rs142344604	0	131369962	C	T
11	rs451304	0	131370020	C	T
11	rs375568	0	131370272	C	G
11	rs12417868	0	131370744	G	C
11	rs432042	0	131370841	T	C
11	rs433406	0	131371019	A	G
11	rs433443	0	131371202	G	A
11	rs117484189	0	131371299	C	T
11	rs73026105	0	131371574	C	T
11	rs11827032	0	131371757	A	G
11	rs2512656	0	131371921	T	C
11	rs145242338	0	131371960	G	A
11	rs426690	0	131372044	T	G
11	rs73026109	0	131372158	G	A
11	rs426077	0	131372168	C	T
11	rs415055	0	131372210	T	C
11	rs425803	0	131372475	A	G
11	rs380593	0	131372548	T	C
11	rs71483671	0	131372720	C	T
11	rs117269360	0	131372923	G	A
11	rs390741	0	131372976	C	T
11	rs411462	0	131373008	T	G
11	rs4937635	0	131373028	G	T
11	rs12418991	0	131373390	G	A
11	rs1849776	0	131373485	T	C
11	rs2512655	0	131373495	T	C
11	rs12419018	0	131373628	G	A
11	rs444876	0	131373754	T	C
11	rs411789	0	131373769	T	G
11	rs7114205	0	131373875	G	A
11	rs411282	0	131373937	A	G
11	rs385991	0	131373983	C	T
11	rs444328	0	131374059	T	C
11	rs6590581	0	131374193	A	G
11	rs6590582	0	131374197	T	C
11	rs7130414	0	131374225	T	C
11	rs11222675	0	131374614	C	T
11	rs448801	0	131374615	A	G
11	rs56246703	0	131374632	G	C
11	rs55734284	0	131374784	T	G
11	rs79540657	0	131374787	C	A
11	rs402320	0	131374917	A	G
11	rs56404871	0	131374947	G	A
11	rs56251725	0	131375159	C	T
11	rs56099061	0	131375439	C	A
11	rs1868309	0	131375577	C	T
11	rs1868308	0	131375837	G	A
11	rs12224432	0	131375939	G	A
11	rs73026138	0	131376029	C	T
11	rs73026139	0	131376376	C	T
11	rs11222676	0	131376467	G	A
11	rs117144116	0	131376534	G	A
11	rs73026144	0	131376550	G	A
11	rs12576121	0	131376566	T	C
11	rs58364412	0	131376774	C	T
11	rs4936134	0	131376979	C	T
11	rs405261	0	131377007	A	C
11	rs73026145	0	131377026	T	C
11	rs4936135	0	131377032	G	A
11	rs540409	0	131378951	A	T
11	rs540314	0	131378983	A	C
11	rs73026146	0	131379014	C	A
11	rs73026147	0	131379057	C	A
11	rs417906	0	131379174	T	C
11	rs384988	0	131379193	G	A
11	rs61901919	0	131379218	G	A
11	rs384886	0	131379275	G	C
11	rs7113360	0	131379471	A	G
11	rs4936136	0	131379487	G	A
11	rs7113617	0	131379573	C	T
11	rs7113620	0	131379579	C	T
11	rs7117193	0	131380028	C	T
11	rs10894409	0	131380461	C	T
11	rs11222677	0	131380502	A	G
11	rs422756	0	131380656	T	C
11	rs117466972	0	131380660	C	A
11	rs407897	0	131380692	C	T
11	rs115547519	0	131380772	G	A
11	rs117286747	0	131380785	C	T
11	rs12284333	0	131380938	G	T
11	rs440648	0	131381001	G	T
11	rs407056	0	131381054	C	T
11	rs12224592	0	131381267	C	G
11	rs73026153	0	131381294	C	T
11	rs415448	0	131381397	T	C
11	rs455006	0	131381598	G	A
11	rs408376	0	131381846	T	C
11	rs450557	0	131381912	G	C
11	rs12224720	0	131382080	G	A
11	rs453024	0	131382115	G	T
11	rs407567	0	131382164	T	C
11	rs369662	0	131382196	A	G
11	rs454501	0	131382301	G	A
11	rs7126707	0	131382630	G	T
11	rs149901943	0	131382710	G	C
11	rs407461	0	131383007	G	A
11	rs402055	0	131383516	G	A
11	rs6590583	0	131383662	A	G
11	rs392498	0	131383674	G	T
11	rs369793	0	131383779	C	T
11	rs398772	0	131383789	G	T
11	rs431683	0	131383975	C	T
11	rs431485	0	131384069	C	G
11	rs118157980	0	131384100	G	A
11	rs416706	0	131384302	A	G
11	rs388618	0	131384699	G	A
11	rs408101	0	131384850	C	G
11	rs7479874	0	131384858	C	T
11	rs440329	0	131384899	A	C
11	rs424284	0	131385275	C	T
11	rs117948091	0	131385286	G	T
11	rs385987	0	131385495	G	A
11	rs365570	0	131385787	G	A
11	rs116751842	0	131385892	C	T
11	rs12577683	0	131386186	G	A
11	rs424999	0	131386191	T	C
11	rs11222678	0	131386216	A	T
11	rs11222679	0	131386480	A	G
11	rs73026162	0	131386691	C	G
11	rs365523	0	131386716	G	A
11	rs112808646	0	131387490	T	C
11	rs61901921	0	131387627	T	C
11	rs408354	0	131388433	T	A
11	rs140436374	0	131388666	A	T
11	rs6590584	0	131388701	C	T
11	rs12421163	0	131389811	G	C
11	rs7107366	0	131390232	G	A
11	rs12279734	0	131390912	A	G
11	rs11222682	0	131390955	A	G
```
