## Supplementary material for "Characterization of shared and ancestry-specific signals driving complex traits using multi-ancestry fine-mapping": s1_snps.txt

```
rs1620366
rs1616806
rs1873886
rs73028411
rs73028412
rs11222145
rs11222146
rs11222147
rs7927425
rs7931751
rs2703765
rs34672044
rs2703764
rs7934856
rs2640224
rs117478878
rs10750437
rs3134452
rs61913937
rs55699536
rs7116902
rs11603849
rs4937526
rs1733435
rs117237383
rs10894213
rs1733434
rs1612224
rs11600025
rs12421135
rs3134451
rs3133395
rs61913938
rs11222149
rs7358347
rs11222150
rs1689226
rs1689225
rs143795814
rs3134450
rs3103874
rs1873887
rs3103873
rs7120829
rs11222151
rs3920014
rs10894214
rs59850728
rs7125311
rs11222155
rs1733432
rs11222156
rs1733433
rs11222157
rs12225366
rs2703763
rs2640225
rs2035943
rs2035942
rs2035941
rs2035940
rs117314904
rs11222158
rs7930290
rs11222159
rs12271673
rs3134449
rs7123556
rs56388255
rs2514389
rs4937527
rs2464440
rs4937528
rs112421767
rs2514388
rs2703769
rs1689220
rs1689219
rs1689218
rs1689217
rs2514387
rs2464439
rs1733440
rs1733439
rs112857630
rs1733438
rs1733437
rs1733436
rs2464438
rs2514386
rs2640223
rs2640222
rs1689216
rs12282985
rs2703768
rs2640221
rs2514385
rs2514384
rs2514383
rs1689215
rs1733430
rs1689214
rs937208
rs937207
rs79278761
rs2703767
rs2464437
rs1493297
rs1493296
rs1908073
rs2703766
rs3134448
rs2172492
rs1826517
rs1389243
rs4245088
rs34668403
rs2464436
rs1389242
rs2703754
rs150881472
rs2640219
rs2703753
rs78278428
rs2703752
rs2640218
rs74836863
rs75275143
rs2703751
rs2640217
rs57476868
rs114491835
rs10791078
rs1733442
rs113048078
rs12806239
rs1733441
rs75413676
rs113439345
rs12807046
rs1319500
rs12282426
rs12289523
rs11604406
rs74408035
rs76992549
rs114352456
rs2640216
rs115432210
rs114521308
rs34413743
rs978892
rs978891
rs61913956
rs1493295
rs1493294
rs1733426
rs147819931
rs10894215
rs1733427
rs992332
rs992331
rs992330
rs2131532
rs992329
rs12289927
rs12289976
rs2172491
rs1493293
rs1353075
rs73030865
rs3103872
rs3134447
rs75855237
rs2703755
rs11222164
rs71483623
rs114399423
rs12275660
rs115946312
rs1389241
rs12295304
rs1689209
rs1689208
rs2640215
rs1493291
rs11222165
rs12420720
rs1689207
rs75991196
rs77983823
rs1689231
rs1627019
rs1021455
rs1628692
rs11222167
rs1630336
rs3134446
rs11222168
rs1689229
rs145357411
rs78682160
rs34745291
rs11222170
rs1021454
rs1021452
rs11222171
rs7928982
rs1733431
rs11222172
rs11222173
rs78641671
rs4937530
rs11222175
rs10894216
rs12417626
rs12288732
rs7936714
rs4573683
rs112169500
rs11600573
rs144429416
rs117810684
rs7124211
rs113823780
rs12288307
rs10894218
rs10894219
rs11222180
rs11827038
rs11822470
rs10791081
rs11222181
rs7109602
rs61915761
rs61915762
rs61915763
rs12282819
rs10894221
rs12295999
rs12284534
rs74617563
rs76259597
rs1921576
rs4350370
rs75732404
rs74770106
rs4128440
rs78212960
rs12418439
rs4937532
rs12362374
rs12363913
rs11222184
rs12146529
rs12146531
rs10894222
rs11603389
rs1882341
rs1882342
rs12282069
rs57099431
rs7950948
rs7939256
rs7939050
rs7939270
rs7926038
rs10732867
rs10732868
rs76059372
rs12272698
rs144469220
rs4245090
rs11222186
rs111491751
rs6590480
rs6590481
rs6590482
rs117853516
rs4937533
rs4937534
rs4937535
rs4937536
rs4937537
rs11222188
rs4937538
rs74699582
rs7112598
rs184260643
rs10750440
rs143062249
rs117777207
rs74842644
rs4937539
rs75165642
rs118015272
rs7929936
rs187557402
rs7110730
rs6590483
rs7111149
rs7127536
rs4499010
rs11222189
rs4937540
rs28875239
rs1921574
rs28402217
rs73572219
rs73572221
rs56920526
rs7941653
rs12576362
rs76464729
rs74855511
rs11222190
rs73572230
rs4937541
rs28797239
rs28801482
rs12224800
rs12224801
rs1921573
rs1921572
rs79187796
rs1950121
rs1950120
rs1950119
rs1882338
rs7949893
rs7949571
rs7936386
rs7936388
rs56097840
rs57898590
rs57632525
rs58761476
rs61915781
rs1950118
rs1950117
rs7925596
rs11602382
rs2875270
rs35889121
rs2324156
rs117720292
rs1921581
rs60642492
rs1921580
rs57851196
rs1921579
rs1921578
rs10736585
rs12281529
rs11222191
rs146661266
rs11222196
rs60284315
rs10791082
rs11222197
rs10791083
rs10736586
rs4937542
rs4936109
rs10750441
rs11222198
rs57490419
rs11222199
rs11222200
rs11222201
rs146261009
rs10791084
rs4937543
rs75020827
rs11222202
rs76554921
rs7114197
rs7130214
rs11603879
rs12224090
rs10894224
rs7117972
rs10750442
rs10791086
rs11600384
rs78057024
rs79037358
rs61113737
rs12420164
rs11222204
rs74942200
rs1574126
rs116879243
rs11222205
rs80208225
rs10466624
rs4360711
rs3922776
rs10466545
rs61915783
rs7102981
rs7120602
rs11222206
rs12419954
rs2875273
rs7125089
rs77699274
rs12285922
rs12576691
rs12287489
rs11222207
rs12576742
rs61497187
rs11222208
rs10894225
rs78811995
rs7130144
rs7119236
rs11222210
rs7103751
rs7103422
rs7103562
rs2324137
rs11222211
rs2324138
rs7107307
rs11222212
rs11222213
rs11222214
rs1921582
rs7934451
rs4937545
rs4937546
rs75761098
rs4937547
rs4937548
rs11222217
rs73572298
rs1921575
rs117401953
rs10750443
rs73572302
rs11602918
rs11222218
rs73574005
rs73574006
rs7111124
rs3862592
rs75295927
rs74336733
rs7929093
rs11222219
rs4937549
rs7929667
rs4937550
rs1882339
rs11222220
rs11222221
rs7111269
rs7111373
rs7115030
rs117174061
rs113985147
rs11222222
rs10750444
rs10894226
rs10894227
rs10791087
rs73017590
rs76568280
rs7944927
rs4503559
rs12272041
rs187378895
rs111565900
rs112714071
rs55985462
rs66570961
rs190039553
rs11222225
rs11222226
rs11222227
rs12417517
rs7110242
rs7127843
rs10894229
rs7127623
rs11222228
rs1921570
rs67296119
rs1921571
rs73574016
rs7101531
rs73574017
rs11222230
rs11222231
rs11222232
rs77891621
rs11222233
rs73574019
rs117572323
rs73574020
rs4322403
rs7126578
rs7126710
rs7111044
rs55992351
rs2091735
rs12226583
rs11222234
rs75353800
rs60990485
rs73574027
rs11222236
rs7131063
rs75651804
rs11222237
rs1921583
rs10894230
rs1921584
rs73574033
rs73574034
rs73574036
rs80099309
rs11222238
rs1921585
rs12280646
rs11222239
rs4937552
rs75652798
rs4937553
rs79673958
rs35956774
rs181132046
rs7117998
rs7118354
rs145694333
rs11824942
rs12798371
rs75196959
rs7122783
rs12803350
rs35281186
rs11607912
rs12804754
rs7130915
rs11606327
rs151250520
rs71483626
rs11606364
rs73574041
rs144795848
rs7105145
rs143583573
rs7117156
rs11604289
rs142727206
rs6590485
rs11605060
rs75702290
rs34249489
rs75109642
rs12807953
rs7130256
rs7103035
rs11222246
rs35008159
rs11827390
rs11222248
rs11222249
rs11222250
rs144244316
rs79976622
rs77974447
rs10791089
rs78367094
rs138912977
rs7116475
rs7116618
rs73021624
rs148132289
rs7120398
rs73021625
rs12795048
rs57433319
rs73021627
rs34408372
rs35155135
rs79880863
rs67089164
rs67059833
rs67256239
rs56027902
rs36005051
rs66758306
rs79728411
rs139772560
rs145281023
rs147566018
rs140156336
rs4075242
rs6590486
rs113692888
rs116874609
rs61913987
rs112569020
rs79911880
rs4937554
rs12792526
rs117920125
rs78087017
rs6590490
rs147968985
rs71483628
rs6590491
rs181776695
rs79541808
rs3019125
rs61910509
rs3134445
rs3019124
rs139794018
rs117711979
rs6590492
rs71483629
rs7933829
rs2951954
rs2951955
rs78969136
rs117747947
rs117069164
rs75254169
rs73021644
rs75703976
rs138793634
rs11512665
rs74855020
rs35736941
rs58517581
rs75311221
rs73021645
rs78173498
rs79016055
rs61910511
rs117137900
rs73021646
rs7108633
rs142801314
rs118081607
rs4586176
rs181784396
rs4466848
rs12283678
rs4406832
rs4937559
rs4245091
rs4936111
rs11222266
rs140216042
rs77650372
rs10791090
rs7115235
rs4636680
rs4278518
rs35327700
rs79228319
rs78416654
rs12786803
rs60225618
rs12785415
rs12802997
rs7926769
rs12804068
rs4639951
rs112349994
rs12419515
rs11827066
rs11824652
rs11819933
rs11222269
rs73576078
rs55893528
rs12795446
rs12795455
rs12799163
rs12800152
rs73576082
rs34861836
rs73023633
rs77973633
rs12806729
rs12808692
rs7102291
rs7943696
rs12789803
rs58562851
rs75973632
rs4587735
rs6590497
rs4388903
rs11222275
rs118154497
rs12282812
rs7105639
rs145908987
rs7123097
rs7123207
rs191750078
rs75803176
rs7123965
rs7109458
rs74988267
rs7104575
rs74719361
rs4074121
rs11607578
rs4073910
rs61910515
rs77467862
rs150197586
rs75698876
rs73023656
rs73023657
rs73023658
rs78915409
rs12285861
rs12287366
rs12274293
rs2001625
rs56189917
rs116870702
rs55804733
rs73023660
rs12282083
rs11222281
rs12282148
rs73023664
rs73023666
rs7942571
rs11604918
rs6590501
rs7121518
rs146225790
rs7110715
rs10082555
rs12281199
rs12288385
rs12288427
rs12288434
rs12288549
rs12283128
rs12290267
rs55938695
rs11820433
rs117924183
rs11222282
rs111285046
rs73033241
rs56194970
rs11828979
rs11826617
rs11820234
rs11222283
rs56347180
rs12273130
rs77971088
rs12281371
rs12283047
rs7927839
rs12271800
rs12284994
rs56122138
rs117395142
rs118160671
rs7125739
rs7114121
rs11222284
rs12278178
rs7930663
rs4937562
rs75907208
rs4517526
rs149671738
rs4936113
rs11222285
rs11222286
rs10894233
rs112339474
rs60494855
rs145189925
rs188583410
rs7124916
rs9734331
rs4937563
rs138946190
rs182382064
rs7358520
rs10894237
rs11222290
rs10894238
rs10894239
rs7941344
rs58582980
rs7926498
rs6590503
rs66659964
rs10894240
rs11222293
rs11222294
rs948084
rs948083
rs4937564
rs55648501
rs7121502
rs138141623
rs7946279
rs11222296
rs58712909
rs74719572
rs73018854
rs79407762
rs10894241
rs61910558
rs61910559
rs78183166
rs7116050
rs7940830
rs74406395
rs55836208
rs10791093
rs61911861
rs6590504
rs61908879
rs7127732
rs12287063
rs79873080
rs6590505
rs77880331
rs73018872
rs61908880
rs12275590
rs55668886
rs61908882
rs77164105
rs12271248
rs12290792
rs12277575
rs34900331
rs61908884
rs61908885
rs61908886
rs4937565
rs57477915
rs55780995
rs56380289
rs2187393
rs12281113
rs12274968
rs12274975
rs12294465
rs12294474
rs12275098
rs7131031
rs73018892
rs58045934
rs7115849
rs61908891
rs7118763
rs7119119
rs6590506
rs6590507
rs4937566
rs11222300
rs61908892
rs61908893
rs11222301
rs11222302
rs7125617
rs7109483
rs7932214
rs6590508
rs7935334
rs7935341
rs9971628
rs78124037
rs10750445
rs58874176
rs146496413
rs73020912
rs145615763
rs11826253
rs4937567
rs11222303
rs6590509
rs4937568
rs10894242
rs11825425
rs117760914
rs11222304
rs12225468
rs34805851
rs113511455
rs10894243
rs11222307
rs10894244
rs11222309
rs10894245
rs9285790
rs117150650
rs4245094
rs4936114
rs11222312
rs11222314
rs9971392
rs78492223
rs12221938
rs9666001
rs10894246
rs10894247
rs7934148
rs6590510
rs147799048
rs10894248
rs7942163
rs4245095
rs7946160
rs7128694
rs4937569
rs12417204
rs10894249
rs35748876
rs77514522
rs79012459
rs9666096
rs9667339
rs9666211
rs2186742
rs1939906
rs4245096
rs10894250
rs34042208
rs34877454
rs7940140
rs35631643
rs7940403
rs35630216
rs12290479
rs11222318
rs7925645
rs145152783
rs57643364
rs148103331
rs10894251
rs11826291
rs11828385
rs10894252
rs55656225
rs4936115
rs34932770
rs34077291
rs35329478
rs34063616
rs11222320
rs7940863
rs7940967
rs79675423
rs10894253
rs10791094
rs10791095
rs1944141
rs10894254
rs7123842
rs35550681
rs4937570
rs4937571
rs116079687
rs4937572
rs118066454
rs73584010
rs111487715
rs12807924
rs12806925
rs11222322
rs11222323
rs12807477
rs7935775
rs7114502
rs34019235
rs74401757
rs11222327
rs12361635
rs78545894
rs150069143
rs3944309
rs4320964
rs755851
rs145213106
rs61908932
rs4937573
rs4937574
rs11222330
rs4441021
rs4245097
rs4429065
rs10894255
rs4592429
rs7934985
rs7935210
rs7101994
rs1944146
rs1944145
rs1944144
rs1944143
rs11222333
rs10894256
rs10894257
rs10894258
rs73020986
rs112630481
rs1944147
rs7111158
rs1939904
rs1939905
rs145474945
rs10791096
rs7129403
rs10894259
rs10894260
rs10894261
rs182824026
rs61908955
rs10894262
rs73584058
rs2186741
rs117798140
rs58587963
rs4936116
rs4937575
rs4936117
rs7124713
rs948088
rs746097
rs948997
rs948998
rs948999
rs949000
rs12146478
rs28551646
rs111595317
rs10894263
rs7102349
rs7118635
rs58398895
rs61908957
rs750129
rs750130
rs11222339
rs117176341
rs1078020
rs7114655
rs144610623
rs7114924
rs4937576
rs4937577
rs4936118
rs12271471
rs73022813
rs12293674
rs73022814
rs4436555
rs11222341
rs12287483
rs10750446
rs12419029
rs7130119
rs7130262
rs142554278
rs117629941
rs76128123
rs35243041
rs12419710
rs7927321
rs76027918
rs11222343
rs7943936
rs948082
rs149916803
rs10750447
rs11222344
rs11222345
rs118164712
rs7120993
rs7931509
rs10894264
rs73022823
rs145920137
rs10894265
rs10894266
rs35920946
rs11222346
rs34068453
rs80332505
rs7943757
rs10750449
rs61910761
rs116946397
rs10894268
rs73022834
rs4366492
rs73022837
rs11602497
rs1944142
rs79582389
rs7104367
rs6590512
rs35274053
rs10791097
rs10791098
rs10791099
rs11222348
rs11222349
rs61467764
rs10750450
rs79162582
rs6590513
rs7106373
rs55816411
rs7126158
rs10894269
rs4936120
rs118066066
rs73022854
rs140231117
rs735094
rs11603243
rs11222352
rs146905120
rs186680330
rs10894270
rs141915605
rs10894271
rs11222354
rs4601795
rs4622274
rs80234179
rs12418278
rs12284487
rs12284540
rs74866549
rs11222358
rs12286234
rs12279359
rs11222359
rs11603014
rs11222360
rs61910786
rs10894272
rs11222361
rs11222362
rs73022874
rs7936858
rs34592997
rs7116068
rs117935796
rs7119425
rs6590515
rs6590516
rs6590517
rs6590518
rs4936121
rs4936122
rs4937580
rs2282579
rs2282578
rs3234
rs71483638
rs71483639
rs117564232
rs11222363
rs6590519
rs4411284
rs11222364
rs12099327
rs12284514
rs10791100
rs11222365
rs10791101
rs2236711
rs2236712
rs11222366
rs2236713
rs11222367
rs2236715
rs2236716
rs2236717
rs4937581
rs2155358
rs11222368
rs12098998
rs4936123
rs4937582
rs647516
rs34940624
rs73024809
rs12364918
rs4937583
rs4937584
rs4937585
rs10894273
rs1054869
rs10160281
rs10160760
rs7125622
rs141741954
rs74962523
rs12363140
rs61910787
rs12361892
rs12363163
rs11222369
rs11222370
rs10791102
rs7926167
rs7940027
rs11222371
rs1050078
rs117702486
rs1050071
rs6590520
rs3190331
rs11222372
rs12365680
rs11222373
rs2282528
rs2298566
rs2155749
rs61910788
rs2155750
rs7942621
rs10894274
rs876641
rs948085
rs948086
rs11222374
rs948087
rs3829271
rs71483640
rs58717100
rs7103988
rs11222375
rs34333162
rs12278204
rs4643085
rs2155751
rs4457753
rs4370948
rs4436551
rs4264159
rs4456262
rs11222376
rs2155752
rs76527978
rs74959290
rs4459316
rs10894275
rs1893017
rs1893018
rs1893019
rs6590521
rs7925284
rs10791103
rs7106973
rs7106995
rs7106684
rs7107595
rs7111143
rs10894276
rs585512
rs67649878
rs7937166
rs7952402
rs7937411
rs11222377
rs7937514
rs7924461
rs7937782
rs7924736
rs7938231
rs6590522
rs7105290
rs7119794
rs7119829
rs77932174
rs10750451
rs6590523
rs6590524
rs6421608
rs6421609
rs4447183
rs4365063
rs4600217
rs12280661
rs10736588
rs10736589
rs10732869
rs10732870
rs11222378
rs10750452
rs10750453
rs10736590
rs12049886
rs10894277
rs12049830
rs3794143
rs3794142
rs3794140
rs57336947
rs75011833
rs11222379
rs7925664
rs10750454
rs1944148
rs1944149
rs1944150
rs1944151
rs6590526
rs6590527
rs6590529
rs6590530
rs77383513
rs6590531
rs6590532
rs643793
rs6590533
rs6590534
rs7110949
rs7110968
rs7126906
rs11602545
rs10736591
rs11222380
rs7948812
rs7933747
rs7933767
rs7930661
rs7943935
rs3794139
rs3794138
rs3794137
rs3794136
rs3794135
rs3829270
rs3794133
rs3794132
rs1368852
rs6590535
rs11222382
rs137903114
rs80341375
rs75011217
rs7110591
rs10894279
rs3751039
rs79138684
rs10894280
rs10894281
rs79925975
rs3198419
rs1473259
rs1473260
rs1473261
rs4414223
rs61909161
rs4373936
rs4586174
rs6590536
rs6590538
rs7949722
rs73028852
rs2276096
rs2276097
rs2276098
rs11600182
rs11222383
rs11222384
rs11222385
rs11222386
rs4337054
rs80040482
rs4402303
rs4403815
rs4508210
rs7107568
rs4403816
rs11222387
rs1559671
rs1781
rs55938996
rs56098464
rs73028872
rs73028875
rs73028877
rs73028878
rs73028880
rs117380486
rs139989165
rs11222389
rs3751038
rs12420822
rs12420847
rs12420834
rs73028887
rs73028888
rs77272503
rs73028892
rs73028894
rs60290660
rs60550066
rs12146655
rs73028898
rs73028899
rs73028900
rs78178813
rs73028902
rs62621284
rs61734874
rs3190345
rs1050081
rs61736758
rs61736752
rs3751037
rs3751036
rs3751035
rs3751034
rs139042752
rs7106771
rs3751033
rs144301229
rs111758968
rs73031108
rs117010980
rs3763891
rs3763890
rs74471646
rs111541695
rs76890524
rs1808473
rs2018036
rs11222391
rs117714405
rs117970222
rs7925214
rs11222394
rs7940291
rs11222395
rs11222396
rs7944782
rs115087607
rs7933085
rs112034587
rs77491995
rs10750455
rs10736592
rs1893225
rs1991899
rs1991898
rs79001224
rs12790299
rs77140409
rs78540709
rs11222399
rs7112616
rs115289831
rs6590540
rs73031129
rs7131121
rs112255339
rs78187739
rs76233093
rs138963744
rs10894287
rs10894288
rs10894289
rs7106928
rs114750065
rs3910267
rs10894290
rs11222400
rs10894291
rs76439645
rs77259464
rs11222406
rs3910266
rs10791104
rs150111431
rs76190905
rs73031137
rs116993310
rs7940866
rs61909183
rs7111478
rs10750456
rs10894292
rs74961631
rs34303834
rs12806131
rs10466547
rs12275613
rs10894293
rs138026059
rs61909184
rs78370016
rs12803569
rs145713561
rs7928000
rs10894294
rs2162060
rs2162059
rs1821384
rs117409086
rs7480903
rs11222410
rs1117456
rs2324314
rs12420126
rs1594821
rs2113929
rs2113928
rs7130842
rs118000605
rs11222411
rs10791105
rs7942900
rs12574247
rs61909201
rs79434224
rs2324315
rs73031157
rs146197873
rs10894296
rs11222413
rs140194575
rs34244346
rs148496442
rs10894299
rs181654894
rs113470537
rs7925594
rs10894300
rs78417326
rs10791106
rs10791107
rs12806220
rs148442947
rs11222415
rs10791108
rs10750457
rs10791109
rs190897444
rs34348570
rs12800148
rs12799617
rs7939417
rs10791110
rs11600358
rs7940465
rs140942968
rs10894302
rs117172081
rs73031176
rs61909206
rs145119504
rs1368853
rs961491
rs149319546
rs1347283
rs61909207
rs10791112
rs1364802
rs11222420
rs1820353
rs1647971
rs1433980
rs1433979
rs61909208
rs11222421
rs2324316
rs10791113
rs77648577
rs10894306
rs1433976
rs79621832
rs10894307
rs2324317
rs76657581
rs7949071
rs35070761
rs117497534
rs144258346
rs182311049
rs1865296
rs71483646
rs11222431
rs73032807
rs2875322
rs12788125
rs10791114
rs79329003
rs1118137
rs56198420
rs12808703
rs113254459
rs76775931
rs10894308
rs7122268
rs7130938
rs10791115
rs11222432
rs10894309
rs11222433
rs748540
rs7932277
rs730732
rs1793233
rs73032819
rs1793234
rs117222287
rs768706
rs768707
rs185467912
rs768708
rs12808553
rs1655495
rs1433981
rs1433982
rs1433983
rs1793235
rs1793236
rs2911844
rs2436789
rs2436790
rs529015351
rs73032830
rs9787926
rs875982
rs875981
rs890145
rs10750459
rs10750460
rs890146
rs890147
rs56321979
rs12420019
rs1655496
rs73032840
rs3018389
rs1793224
rs10894310
rs12420166
rs12420169
rs73032844
rs1655489
rs11222434
rs73032846
rs1793223
rs59597325
rs1647954
rs10894311
rs10894312
rs73032854
rs1793222
rs4937587
rs1647955
rs73032858
rs79414886
rs11222435
rs1347280
rs1347281
rs1655490
rs1793220
rs6590541
rs7482172
rs77947301
rs7105968
rs73032867
rs1647956
rs73032869
rs10791116
rs10791117
rs78969839
rs59571802
rs11222436
rs76275500
rs1623263
rs7946072
rs117314214
rs4937588
rs4937589
rs1793219
rs10894313
rs75850255
rs2081451
rs1834331
rs1647957
rs78830267
rs1014566
rs1014565
rs1014564
rs1655493
rs1347282
rs1368851
rs1030341
rs1030342
rs1030343
rs1030344
rs1030345
rs7111333
rs76606985
rs11222438
rs142878238
rs71483649
rs2324318
rs11222440
rs77930306
rs1655494
rs874848
rs77892167
rs73032897
rs79816521
rs7941716
rs145135417
rs1647959
rs75007448
rs11222441
rs11606451
rs77475207
rs56031272
rs7947225
rs7126391
rs61529848
rs56198315
rs12226797
rs60296134
rs12574084
rs12576258
rs72645499
rs113400594
rs10750461
rs73034503
rs1647960
rs61198871
rs1655491
rs67946510
rs112740875
rs73034507
rs1647961
rs11821556
rs12804703
rs12804248
rs12806011
rs4937592
rs58592839
rs4936126
rs11222443
rs116904580
rs1559672
rs1560847
rs12575306
rs12416895
rs112851584
rs149423900
rs58705485
rs7943337
rs56356226
rs7943466
rs7946453
rs7933323
rs7947010
rs7947013
rs1368850
rs57357773
rs10791118
rs10791119
rs9666253
rs12576039
rs11222445
rs150187972
rs4937593
rs4937594
rs7949764
rs7934699
rs7934779
rs4937595
rs74567400
rs67270464
rs11222446
rs11222447
rs57131664
rs10894316
rs10894317
rs10894318
rs9667505
rs11820012
rs4937596
rs4937597
rs4937598
rs138671041
rs11222448
rs80160769
rs61909238
rs61909239
rs11222450
rs56168843
rs8181531
rs76171932
rs8181532
rs74520400
rs12787121
rs11222451
rs74678806
rs74198934
rs1655486
rs1647964
rs1030346
rs1793230
rs79265867
rs116856509
rs1655488
rs1647965
rs1647966
rs1793229
rs1647967
rs56181514
rs1647968
rs1540202
rs1945934
rs4936127
rs75706952
rs9804416
rs66710573
rs11222456
rs9804418
rs12577994
rs75252095
rs4245099
rs10894319
rs78547420
rs12226483
rs1945914
rs57565952
rs10894320
rs10894321
rs11222457
rs12420110
rs1114418
rs10894323
rs2298832
rs2298833
rs2298834
rs2298835
rs10791121
rs2298836
rs2298837
rs10160671
rs57414775
rs10160698
rs74929910
rs2276436
rs117340490
rs73022225
rs61522098
rs10160266
rs10160267
rs61911663
rs11222460
rs1945918
rs10750462
rs1945919
rs77784866
rs10736593
rs7117282
rs55644444
rs1945921
rs10791122
rs10736594
rs1945922
rs56098711
rs1945923
rs55786217
rs76341801
rs4326806
rs1945925
rs1945926
rs67172950
rs11222462
rs55843936
rs3819254
rs6590547
rs1945927
rs1945928
rs1945929
rs11222463
rs11222464
rs34613249
rs55642629
rs7128889
rs59666738
rs73022255
rs1105526
rs2276437
rs2276438
rs2276439
rs2276440
rs7948582
rs61296271
rs60150259
rs7933904
rs60347804
rs61188380
rs56747443
rs55988631
rs55968529
rs55738939
rs61242408
rs11222466
rs73022275
rs57314155
rs58865766
rs56151042
rs12270113
rs12271602
rs61911664
rs78029879
rs55770381
rs117896464
rs12292215
rs7123641
rs7123981
rs12273490
rs67546837
rs12286754
rs12286937
rs12286995
rs74541184
rs75479387
rs12278763
rs1981426
rs12291865
rs61911666
rs61911667
rs79555020
rs1945937
rs11222468
rs7936000
rs7951026
rs7130448
rs66749566
rs11824370
rs1945938
rs60560426
rs6590548
rs6590549
rs6590550
rs78071182
rs10894324
rs12288135
rs12804541
rs10894325
rs7101509
rs7105053
rs7105173
rs6590551
rs147649602
rs55867029
rs1945911
rs11222471
rs10894326
rs57865488
rs10894327
rs11222472
rs10791123
rs143011592
rs7939872
rs55810374
rs7118615
rs58401087
rs111396216
rs143933807
rs112060191
rs2187560
rs11222474
rs68038678
rs10894328
rs11222475
rs11222476
rs35218064
rs75622955
rs12294945
rs76881726
rs4937599
rs1945913
rs56043870
rs73024288
rs61909566
rs7947449
rs4366497
rs11222477
rs4937600
rs11530770
rs35961356
rs10894329
rs1945931
rs1945932
rs73024294
rs78378790
rs12576023
rs1945935
rs73024296
rs4145056
rs4145055
rs4145054
rs11222479
rs11222480
rs76845508
rs77798563
rs10750463
rs59950958
rs1114224
rs10750464
rs12288529
rs77684502
rs4145057
rs55790245
rs56201124
rs1894183
rs11222483
rs73026273
rs61909568
rs11604769
rs1894184
rs1945912
rs61569923
rs4122127
rs73026275
rs12418579
rs11823005
rs61909569
rs11222487
rs11222488
rs11603395
rs146065431
rs7118650
rs73026289
rs10894330
rs1793594
rs2213117
rs1627835
rs1793834
rs1945916
rs11222490
rs1632088
rs1793833
rs12420945
rs61909570
rs77140817
rs12290361
rs1793595
rs73028211
rs117367959
rs1793831
rs1793596
rs1793830
rs61415651
rs1113876
rs1114190
rs11222491
rs73577692
rs1793597
rs1793829
rs2213118
rs73028222
rs1793828
rs60689637
rs184622648
rs1793826
rs1793598
rs1793825
rs11222492
rs73028231
rs1793824
rs1793599
rs1793823
rs61909582
rs1894186
rs1793821
rs1793820
rs1793819
rs4937602
rs12574805
rs7925168
rs10894332
rs7942675
rs4937603
rs7942711
rs1793600
rs1793601
rs35118721
rs11222496
rs1793818
rs1618107
rs1793817
rs79312559
rs1793816
rs10894333
rs12574230
rs11222497
rs11222498
rs10750465
rs10894334
rs11222499
rs9787831
rs76547816
rs59542291
rs1613845
rs78884532
rs1123627
rs1894187
rs10894335
rs10894336
rs80095230
rs1894188
rs1894189
rs10894337
rs10894338
rs11222500
rs11222501
rs10894339
rs10791125
rs10791126
rs12420585
rs12419137
rs1793602
rs34485579
rs7481341
rs9804563
rs59274755
rs78145908
rs9804658
rs2105810
rs79614209
rs35758898
rs3133276
rs3133289
rs1793524
rs139632993
rs1793771
rs7130447
rs78020328
rs142088261
rs75593352
rs61909584
rs1793770
rs1793769
rs1632231
rs75156847
rs1793768
rs9943602
rs11222502
rs1793525
rs10894340
rs34688811
rs1946025
rs1946026
rs1793767
rs1793766
rs3133290
rs1540229
rs1109945
rs10894341
rs10894342
rs12226862
rs574334407
rs1793612
rs56179168
rs1946041
rs74702593
rs4937605
rs10791127
rs4937606
rs35208351
rs1793765
rs1106968
rs1106967
rs67941970
rs1793611
rs1793610
rs1793763
rs75967640
rs11222506
rs118114376
rs139056224
rs1793609
rs11222508
rs1946040
rs1622234
rs1946039
rs2511785
rs76508004
rs74398047
rs11222509
rs4937607
rs78673146
rs6590555
rs35872959
rs7119756
rs75706196
rs1793804
rs77507913
rs145891249
rs74613193
rs1793803
rs10894343
rs4542424
rs4937609
rs1793603
rs11222510
rs36059275
rs10894344
rs1894228
rs1793604
rs1106190
rs1106424
rs1106423
rs141724195
rs75837718
rs1793605
rs11601759
rs1626138
rs142916806
rs4937610
rs10894345
rs11222513
rs74753223
rs36074849
rs59635936
rs11222514
rs144316447
rs1105722
rs1105721
rs12798423
rs1793607
rs146716243
rs1540235
rs77400604
rs1946038
rs113171529
rs1624663
rs1625376
rs10894346
rs140362050
rs75368730
rs4937612
rs141984445
rs10791128
rs6590556
rs4254083
rs1793827
rs61909587
rs7119277
rs6590557
rs76471026
rs10894347
rs11222518
rs143122184
rs11222519
rs34384190
rs1793562
rs10450637
rs73031845
rs77769667
rs1793514
rs7939619
rs7939625
rs1793810
rs2511784
rs7930379
rs73579660
rs1793513
rs1793797
rs1793512
rs3133291
rs78136235
rs2511499
rs7950797
rs112977801
rs1793511
rs12785455
rs56229070
rs1793510
rs61466773
rs3133292
rs73579670
rs1793509
rs1793785
rs4454728
rs1793786
rs10791130
rs1946024
rs1793787
rs1946023
rs1630972
rs1793788
rs1793789
rs1629407
rs1628508
rs1628505
rs1793619
rs1793618
rs1793790
rs73031860
rs1793617
rs11222520
rs1793774
rs71483657
rs11222521
rs77651113
rs1793615
rs1793776
rs11222522
rs1793777
rs1793614
rs1540228
rs1540227
rs1540226
rs11222524
rs12292972
rs1793778
rs1793569
rs1793570
rs1793571
rs11222526
rs1540234
rs112512648
rs61536538
rs11222527
rs1793552
rs1793835
rs7946126
rs112323318
rs11222529
rs11222530
rs11222531
rs11222532
rs36011556
rs1793836
rs10894348
rs7119094
rs78240273
rs1113928
rs1113927
rs11222533
rs1793515
rs1625725
rs1628402
rs1628519
rs144986419
rs7101398
rs11222534
rs144919665
rs116998289
rs115813392
rs1793516
rs138755001
rs58442254
rs73031890
rs12794558
rs7946717
rs1793517
rs7129945
rs7114275
rs77103917
rs7114436
rs73581406
rs73581407
rs34509245
rs1793520
rs57197267
rs1793521
rs1793522
rs1793523
rs1110016
rs1894231
rs1110396
rs1793568
rs1616038
rs10894350
rs60641478
rs10894351
rs7108272
rs11222536
rs7124776
rs11222537
rs7108892
rs192667861
rs4937614
rs35109600
rs12281792
rs12283834
rs12290647
rs12419597
rs112977473
rs1793574
rs1793575
rs78028869
rs1793793
rs78736861
rs73581417
rs74831736
rs79093668
rs1793544
rs1793792
rs1793791
rs2511766
rs1108340
rs1108339
rs77058805
rs11603196
rs79653586
rs1793773
rs1793547
rs1793548
rs1793549
rs12800878
rs11222539
rs182867493
rs10791132
rs117979652
rs35645883
rs2511767
rs7930292
rs143214037
rs78617127
rs1793796
rs11222540
rs75776278
rs10894353
rs74770156
rs1793538
rs11222542
rs12276281
rs140183700
rs2511501
rs12785619
rs77776966
rs80013847
rs145992537
rs139902853
rs2511771
rs2511502
rs11222546
rs2511772
rs1793798
rs1793799
rs1793540
rs1793541
rs185658861
rs142497217
rs4373938
rs1793800
rs1793801
rs11821035
rs146080585
rs11601547
rs1793563
rs1793779
rs117435193
rs1793566
rs75536247
rs1557480
rs11222553
rs1793565
rs1793564
rs138894440
rs28810092
rs77452249
rs118030803
rs1793572
rs2511509
rs2511773
rs3133288
rs184474008
rs4303239
rs11222554
rs7935220
rs536366463
rs10894360
rs11222555
rs138957468
rs4359216
rs12289260
rs147421780
rs2511500
rs139509611
rs117345705
rs145842108
rs142786837
rs1793580
rs142409042
rs1793581
rs2853199
rs7950768
rs2213130
rs2213131
rs148186913
rs7104201
rs117057135
rs113646243
rs1793762
rs1793606
rs78203178
rs1616002
rs7925908
rs1793761
rs1620145
rs12806486
rs1125429
rs1793760
rs1105884
rs1793759
rs1105883
rs12790269
rs1793758
rs75006696
rs11222559
rs10894362
rs149937945
rs1793518
rs10894363
rs1793756
rs11607763
rs12281530
rs78939119
rs1626623
rs1793533
rs1793534
rs79412944
rs76944577
rs1793542
rs1793543
rs1793852
rs142877090
rs10894364
rs1793851
rs10894365
rs1793850
rs35055882
rs10894367
rs10894368
rs1793561
rs1557482
rs1557483
rs7127286
rs1793573
rs1793805
rs10894369
rs148739886
rs1110256
rs1104974
rs1894218
rs1110302
rs1110301
rs4245100
rs1793576
rs4937616
rs2511786
rs7106592
rs1793807
rs1793577
rs10458944
rs10458945
rs2156864
rs2156865
rs75760237
rs1621498
rs61908873
rs1793808
rs11222565
rs1793579
rs1793809
rs4937617
rs4937618
rs147598514
rs7928689
rs7928614
rs7939158
rs67539087
rs77087904
rs80175218
rs7107440
rs139754157
rs143450584
rs12576780
rs11222567
rs1793582
rs1793811
rs1793812
rs1793813
rs1793814
rs79309450
rs1793584
rs1793585
rs2511787
rs142122813
rs7117891
rs1793586
rs1114296
rs1793587
rs1793847
rs1793846
rs1793589
rs1793844
rs1793843
rs1793842
rs78769976
rs1793590
rs1793841
rs1793840
rs1793526
rs1793527
rs1540230
rs148865865
rs117810735
rs1793838
rs1616085
rs1793529
rs1793530
rs140674968
rs1793531
rs1793837
rs10894374
rs7107714
rs78721674
rs58226977
rs112329073
rs150566780
rs143488014
rs11222571
rs1557479
rs58628881
rs2511507
rs1946031
rs2513531
rs139945292
rs141739091
rs142660611
rs11222572
rs1946032
rs4625476
rs117826297
rs1793782
rs1793567
rs1793553
rs117162739
rs1793554
rs117861479
rs1793555
rs1793781
rs76686124
rs1540231
rs1540232
rs1793560
rs2511504
rs2511505
rs2511506
rs2513527
rs182786812
rs10894375
rs2511781
rs12279977
rs2511780
rs142916566
rs2513539
rs145738045
rs2156872
rs2511778
rs2511777
rs2513536
rs2511776
rs2513533
rs2511775
rs7938687
rs2511774
rs2513532
rs10894376
rs10894377
rs71483659
rs12574281
rs10791137
rs7947194
rs7947624
rs7929151
rs10894378
rs141370187
rs10750471
rs10791138
rs142173332
rs11222577
rs7119741
rs2511782
rs11222578
rs12417208
rs10894379
rs7949579
rs34745492
rs73039530
rs2513526
rs7103289
rs11222579
rs7106443
rs11606643
rs11222580
rs11222581
rs7358495
rs12288364
rs150775474
rs7952557
rs7952585
rs12418516
rs116865592
rs4077685
rs11222583
rs73039544
rs11222584
rs12271227
rs79648607
rs61901873
rs73039547
rs4128590
rs11222585
rs4128594
rs57045715
rs4128591
rs4128595
rs12418096
rs7101414
rs7939384
rs11222586
rs34547019
rs182772099
rs7121543
rs7107107
rs71483660
rs10736595
rs10750472
rs10750473
rs61398568
rs7130820
rs7120044
rs4936129
rs7930775
rs77384822
rs4394848
rs10750474
rs7112386
rs78750347
rs142692352
rs11222587
rs4414226
rs35665773
rs11222588
rs10894381
rs11222589
rs6590572
rs12804059
rs34588147
rs10791140
rs11222590
rs11222591
rs12420713
rs10894382
rs56229414
rs7943929
rs12417404
rs10750475
rs10750476
rs10750477
rs10791141
rs34807050
rs35974940
rs117200387
rs10791142
rs7116018
rs11222592
rs117277685
rs35595674
rs11222593
rs35385808
rs113033685
rs4936130
rs79419630
rs74573620
rs2513542
rs2513541
rs2513540
rs2513538
rs76762818
rs73022108
rs2512643
rs12419291
rs12419309
rs116871279
rs2513537
rs78202350
rs79625253
rs149703379
rs117758334
rs75424179
rs71483662
rs2512652
rs56261153
rs73022113
rs66771462
rs75068314
rs142048967
rs2512653
rs7935030
rs1448361
rs111859105
rs2442102
rs12418400
rs11222598
rs34982166
rs12417331
rs895797
rs145532605
rs35249697
rs57328473
rs2442104
rs2442105
rs116970210
rs117997117
rs34690063
rs117761182
rs79798030
rs12795347
rs12272290
rs116967555
rs117417804
rs147174455
rs57712994
rs73022130
rs80161412
rs75272720
rs12808019
rs34613761
rs117869090
rs115839237
rs2513535
rs73022132
rs61901879
rs76795842
rs11606937
rs142285036
rs2218671
rs116952711
rs146069382
rs10736596
rs10736597
rs10750478
rs2512642
rs10750479
rs7947220
rs10894386
rs10791143
rs80293396
rs10894387
rs11825684
rs11825728
rs71483664
rs1992895
rs1992894
rs58115443
rs11222605
rs143939107
rs112358289
rs12421853
rs12363994
rs1448355
rs7125824
rs73022140
rs77296606
rs61901880
rs78360896
rs77141912
rs7108020
rs7108536
rs71483665
rs1011402
rs1550973
rs1550972
rs7481514
rs74646594
rs80291117
rs4570588
rs11222609
rs1448354
rs11601761
rs80047644
rs1448353
rs7101906
rs78750004
rs77937000
rs1448352
rs10750481
rs1375100
rs2512651
rs2442100
rs35659386
rs142527356
rs2512648
rs12790085
rs2512649
rs2512650
rs11603013
rs75740740
rs11222613
rs11222614
rs117681199
rs7924939
rs12291942
rs7396108
rs11606385
rs10894390
rs11512668
rs151112429
rs2084440
rs2084439
rs2084438
rs2084437
rs145028742
rs113402195
rs61901893
rs11222616
rs61901894
rs12289924
rs7940469
rs11825002
rs11222617
rs35070180
rs113716419
rs76808311
rs10894391
rs118029650
rs10791144
rs78264305
rs141948637
rs61901896
rs13377489
rs78833645
rs78042474
rs12362109
rs79316017
rs77776777
rs12573936
rs7104161
rs7104131
rs11222620
rs1550976
rs1448363
rs11222621
rs11603217
rs147450761
rs2034381
rs144383423
rs11607996
rs34444450
rs7938797
rs11608043
rs6590575
rs74530261
rs2034382
rs1448364
rs11600798
rs7121904
rs78342532
rs80012034
rs79627508
rs76799092
rs7950545
rs76921971
rs4937625
rs11603690
rs921202
rs11601906
rs11222626
rs11222627
rs10894394
rs10894395
rs10894396
rs10791146
rs11222629
rs56234203
rs182586270
rs4453242
rs6590576
rs10894397
rs80124360
rs6590577
rs12417907
rs7128947
rs12275678
rs56000125
rs2034386
rs34903618
rs35507837
rs7101964
rs2034387
rs11222645
rs10791147
rs10160388
rs12278021
rs992564
rs12419920
rs1448357
rs76204486
rs148588519
rs11222658
rs7933020
rs4937626
rs12419035
rs188845
rs7936616
rs1349092
rs117379648
rs932096
rs12576852
rs11222660
rs12575010
rs34647191
rs61901912
rs73024110
rs2121955
rs12577686
rs10894402
rs78259847
rs12294175
rs1355982
rs61901914
rs12577076
rs11222667
rs113199569
rs10750482
rs56016826
rs7108990
rs7112023
rs12421680
rs4937627
rs1448359
rs10791148
rs4937628
rs4937629
rs4936133
rs4937630
rs34214686
rs1448360
rs956993
rs10894403
rs7951332
rs7951040
rs11601922
rs10894404
rs1546587
rs4937631
rs318987
rs318988
rs10736598
rs141522727
rs77533621
rs12417568
rs77898400
rs1609764
rs10791149
rs59605612
rs117597304
rs10791150
rs874548
rs78984372
rs1375102
rs6590580
rs4937632
rs12577900
rs140196273
rs1992896
rs9943476
rs1375103
rs55748842
rs117183515
rs318961
rs318962
rs318963
rs11601304
rs11605496
rs11601315
rs318965
rs7102359
rs318966
rs318968
rs73024132
rs318969
rs318970
rs4937633
rs318971
rs318972
rs113249705
rs318973
rs318974
rs11222672
rs148797725
rs113247224
rs10082599
rs35051291
rs61901918
rs10894405
rs10791151
rs318975
rs318976
rs318977
rs75939050
rs318978
rs318979
rs364557
rs372575
rs407540
rs112127853
rs437973
rs142344604
rs451304
rs375568
rs12417868
rs432042
rs433406
rs433443
rs117484189
rs73026105
rs11827032
rs2512656
rs145242338
rs426690
rs73026109
rs426077
rs415055
rs425803
rs380593
rs71483671
rs117269360
rs390741
rs411462
rs4937635
rs12418991
rs1849776
rs2512655
rs12419018
rs444876
rs411789
rs7114205
rs411282
rs385991
rs444328
rs6590581
rs6590582
rs7130414
rs11222675
rs448801
rs56246703
rs55734284
rs79540657
rs402320
rs56404871
rs56251725
rs56099061
rs1868309
rs1868308
rs12224432
rs73026138
rs73026139
rs11222676
rs117144116
rs73026144
rs12576121
rs58364412
rs4936134
rs405261
rs73026145
rs4936135
rs540409
rs540314
rs73026146
rs73026147
rs417906
rs384988
rs61901919
rs384886
rs7113360
rs4936136
rs7113617
rs7113620
rs7117193
rs10894409
rs11222677
rs422756
rs117466972
rs407897
rs115547519
rs117286747
rs12284333
rs440648
rs407056
rs12224592
rs73026153
rs415448
rs455006
rs408376
rs450557
rs12224720
rs453024
rs407567
rs369662
rs454501
rs7126707
rs149901943
rs407461
rs402055
rs6590583
rs392498
rs369793
rs398772
rs431683
rs431485
rs118157980
rs416706
rs388618
rs408101
rs7479874
rs440329
rs424284
rs117948091
rs385987
rs365570
rs116751842
rs12577683
rs424999
rs11222678
rs11222679
rs73026162
rs365523
rs112808646
rs61901921
rs408354
rs140436374
rs6590584
rs12421163
rs7107366
rs12279734
rs11222682
```
