## Supplementary material for "Characterization of shared and ancestry-specific signals driving complex traits using multi-ancestry fine-mapping": s2.afreq

```
#CHROM	ID	REF	ALT	ALT_FREQS	OBS_CT
11	rs1620366	T	C	0.00793651	1008
11	rs1616806	C	G	0.303571	1008
11	rs1873886	C	A	0.213294	1008
11	rs73028412	G	A	0.105159	1008
11	rs11222145	C	T	0.214286	1008
11	rs11222146	C	T	0.214286	1008
11	rs11222147	G	A	0.214286	1008
11	rs7927425	G	A	0.606151	1008
11	rs7931751	A	G	0.820437	1008
11	rs2703765	G	A	0.00793651	1008
11	rs34672044	G	A	0.108135	1008
11	rs2703764	C	T	0.116071	1008
11	rs7934856	A	G	0.820437	1008
11	rs2640224	T	C	0.936508	1008
11	rs10750437	T	C	0.820437	1008
11	rs3134452	C	T	0.936508	1008
11	rs61913937	T	C	0.333333	1008
11	rs55699536	A	C	0.215278	1008
11	rs7116902	C	T	0.791667	1008
11	rs11603849	A	G	0.607143	1008
11	rs4937526	T	C	0.820437	1008
11	rs1733435	G	C	0.936508	1008
11	rs10894213	T	C	0.21627	1008
11	rs1733434	G	A	0.936508	1008
11	rs1612224	G	A	0.936508	1008
11	rs11600025	T	C	0.606151	1008
11	rs3134451	C	G	0.936508	1008
11	rs3133395	C	T	0.00793651	1008
11	rs11222149	C	T	0.107143	1008
11	rs7358347	C	T	0.819444	1008
11	rs11222150	G	A	0.109127	1008
11	rs116854487	G	A	0.0198413	1008
11	rs1689226	A	G	0.926587	1008
11	rs1689225	C	T	0.00793651	1008
11	rs3134450	G	A	0.819444	1008
11	rs3103874	T	C	0.926587	1008
11	rs1873887	G	A	0.107143	1008
11	rs3103873	C	T	0.926587	1008
11	rs7120829	G	T	0.414683	1008
11	rs3920014	G	A	0.166667	1008
11	rs10894214	T	A	0.420635	1008
11	rs7125311	A	G	0.108135	1008
11	rs11222155	A	G	0.389881	1008
11	rs1733432	G	A	0.503968	1008
11	rs11222156	A	G	0.161706	1008
11	rs1733433	A	C	0.47619	1008
11	rs12225366	A	G	0.197421	1008
11	rs12222657	C	T	0.0456349	1008
11	rs118180300	T	A	0.0545635	1008
11	rs2035940	T	C	0.514881	1008
11	rs11222158	A	G	0.186508	1008
11	rs73575100	C	T	0.174603	1008
11	rs4937527	G	A	0.465278	1008
11	rs4937528	A	C	0.181548	1008
11	rs112421767	T	A	0.805556	1008
11	rs138671744	A	G	0.0218254	1008
11	rs112857630	T	C	0.00496032	1008
11	rs2703768	T	A	0.496032	1008
11	rs79278761	T	A	0.00198413	1008
11	rs4245088	T	C	0.501984	1008
11	rs2464436	T	G	0.31746	1008
11	rs1389242	C	A	0.517857	1008
11	rs2703753	C	T	0.184524	1008
11	rs117385583	C	T	0.0446429	1008
11	rs2703752	T	G	0.505952	1008
11	rs74836863	G	A	0.00396825	1008
11	rs75275143	G	A	0.0644841	1008
11	rs57476868	C	T	0.168651	1008
11	rs10791078	A	G	0.508929	1008
11	rs80333930	G	A	0.0357143	1008
11	rs12806239	G	A	0.510913	1008
11	rs12807046	G	C	0.198413	1008
11	rs77221382	C	T	0.0347222	1008
11	rs11604406	C	T	0.314484	1008
11	rs34413743	T	A	0.198413	1008
11	rs978891	T	A	0.323413	1008
11	rs61913956	C	A	0.320437	1008
11	rs1493295	T	C	0.522817	1008
11	rs147819931	G	A	0.00496032	1008
11	rs10894215	A	G	0.199405	1008
11	rs2131532	G	A	0.209325	1008
11	rs2172491	C	T	0.103175	1008
11	rs73030865	A	T	0.322421	1008
11	rs3103872	A	T	0.520833	1008
11	rs11222164	A	G	0.203373	1008
11	rs115946312	C	A	0.0625	1008
11	rs1689209	T	C	0.515873	1008
11	rs2640215	T	C	0.292659	1008
11	rs1493291	G	A	0.00297619	1008
11	rs11222165	T	C	0.0109127	1008
11	rs12420720	G	T	0.0277778	1008
11	rs1689207	G	A	0.796627	1008
11	rs75991196	C	A	0.00496032	1008
11	rs77983823	T	C	0.00496032	1008
11	rs1689231	G	C	0.627976	1008
11	rs1627019	A	G	0.631944	1008
11	rs1021455	C	T	0.498016	1008
11	rs1628692	T	C	0.628968	1008
11	rs1630336	T	C	0.62996	1008
11	rs3134446	G	C	0.623016	1008
11	rs1689229	G	T	0.617063	1008
11	rs34745291	G	A	0.535714	1008
11	rs11222170	A	C	0.112103	1008
11	rs1021452	T	C	0.0972222	1008
11	rs11222172	T	A	0.0902778	1008
11	rs4937530	T	A	0.60119	1008
11	rs4573683	G	A	0.50496	1008
11	rs112169500	C	T	0.0535714	1008
11	rs535227264	C	A	0.419643	1008
11	rs182746725	G	A	0.0386905	1008
11	rs11600573	G	A	0.0486111	1008
11	rs144429416	G	T	0.0863095	1008
11	rs7124211	G	C	0.553571	1008
11	rs10894218	T	C	0.484127	1008
11	rs10894219	G	A	0.482143	1008
11	rs147714433	G	A	0.0168651	1008
11	rs10791081	C	G	0.554563	1008
11	rs11222181	C	T	0.0634921	1008
11	rs7109602	C	G	0.093254	1008
11	rs61915762	G	A	0.0882937	1008
11	rs61915763	G	C	0.0882937	1008
11	rs149853764	C	T	0.00793651	1008
11	rs12282819	C	G	0.0634921	1008
11	rs10894221	G	C	0.485119	1008
11	rs12284534	C	T	0.0634921	1008
11	rs74617563	A	G	0.0644841	1008
11	rs76259597	G	A	0.0644841	1008
11	rs1921576	C	T	0.855159	1008
11	rs4350370	A	G	0.64881	1008
11	rs77131681	A	T	0.0525794	1008
11	rs4128440	G	A	0.0892857	1008
11	rs12418439	C	T	0.0644841	1008
11	rs4937532	T	A	0.649802	1008
11	rs12362374	C	T	0.00595238	1008
11	rs12363913	T	G	0.0892857	1008
11	rs11222184	C	T	0.49504	1008
11	rs12146529	C	T	0.0853175	1008
11	rs12146531	G	A	0.0843254	1008
11	rs10894222	G	A	0.585317	1008
11	rs11603389	C	G	0.0644841	1008
11	rs1882341	G	C	0.0892857	1008
11	rs1882342	G	C	0.651786	1008
11	rs12282069	C	T	0.649802	1008
11	rs57099431	T	C	0.496032	1008
11	rs7950948	T	G	0.0892857	1008
11	rs7939050	A	G	0.649802	1008
11	rs7939270	C	T	0.649802	1008
11	rs7926038	T	C	0.649802	1008
11	rs10732867	G	A	0.64881	1008
11	rs10732868	G	A	0.649802	1008
11	rs4245090	T	C	0.65873	1008
11	rs11222186	A	C	0.0704365	1008
11	rs6590480	G	A	0.657738	1008
11	rs6590481	C	T	0.657738	1008
11	rs6590482	T	C	0.65873	1008
11	rs4937533	T	C	0.30754	1008
11	rs4937534	C	T	0.660714	1008
11	rs4937535	G	A	0.660714	1008
11	rs4937536	A	G	0.657738	1008
11	rs4937537	A	G	0.65873	1008
11	rs11222188	G	A	0.299603	1008
11	rs4937538	A	G	0.657738	1008
11	rs7112598	C	A	0.657738	1008
11	rs10750440	G	A	0.657738	1008
11	rs4937539	T	C	0.650794	1008
11	rs7929936	A	C	0.637897	1008
11	rs6590483	G	A	0.657738	1008
11	rs7111149	A	G	0.650794	1008
11	rs7127536	T	A	0.650794	1008
11	rs4499010	G	T	0.657738	1008
11	rs1921574	T	C	0.657738	1008
11	rs56920526	A	G	0.497024	1008
11	rs12576362	A	T	0.497024	1008
11	rs11222190	C	T	0.497024	1008
11	rs4937541	C	T	0.650794	1008
11	rs12224800	A	C	0.497024	1008
11	rs12224801	A	T	0.497024	1008
11	rs1882338	C	T	0.859127	1008
11	rs1950118	G	C	0.650794	1008
11	rs1950117	C	T	0.650794	1008
11	rs11602382	G	A	0.00198413	1008
11	rs2875270	A	G	0.650794	1008
11	rs2324156	G	A	0.657738	1008
11	rs1921581	A	G	0.650794	1008
11	rs1921580	G	A	0.657738	1008
11	rs1921579	T	G	0.650794	1008
11	rs1921578	T	C	0.15377	1008
11	rs10736585	C	T	0.657738	1008
11	rs11222191	C	T	0.497024	1008
11	rs146661266	T	C	0.497024	1008
11	rs10791082	C	T	0.650794	1008
11	rs10791083	C	A	0.503968	1008
11	rs10736586	C	T	0.65873	1008
11	rs4937542	G	A	0.65873	1008
11	rs4936109	T	C	0.65873	1008
11	rs10750441	C	T	0.657738	1008
11	rs11222198	G	A	0.4375	1008
11	rs11222200	C	G	0.50496	1008
11	rs11222201	A	G	0.503968	1008
11	rs10791084	G	A	0.154762	1008
11	rs4937543	C	T	0.651786	1008
11	rs7114197	C	T	0.644841	1008
11	rs7130214	T	A	0.645833	1008
11	rs11603879	C	G	0.00198413	1008
11	rs12224090	G	T	0.485119	1008
11	rs10894224	G	A	0.639881	1008
11	rs7117972	G	A	0.646825	1008
11	rs10750442	A	T	0.646825	1008
11	rs10791086	T	C	0.646825	1008
11	rs11600384	A	G	0.0704365	1008
11	rs12420164	C	T	0.493056	1008
11	rs11222204	C	T	0.15377	1008
11	rs1574126	T	C	0.15377	1008
11	rs3922776	G	A	0.482143	1008
11	rs10466545	T	G	0.641865	1008
11	rs61915783	T	G	0.634921	1008
11	rs7102981	T	C	0.634921	1008
11	rs7120602	C	G	0.641865	1008
11	rs11222206	C	T	0.482143	1008
11	rs2875273	A	C	0.634921	1008
11	rs7125089	A	G	0.634921	1008
11	rs12576691	C	T	0.482143	1008
11	rs12576742	G	A	0.482143	1008
11	rs61497187	G	A	0.482143	1008
11	rs11222208	C	G	0.484127	1008
11	rs10894225	G	A	0.634921	1008
11	rs7119236	T	C	0.641865	1008
11	rs11222210	C	T	0.15377	1008
11	rs7103751	G	A	0.641865	1008
11	rs7103422	A	G	0.481151	1008
11	rs7103562	A	C	0.641865	1008
11	rs2324137	A	G	0.634921	1008
11	rs2324138	T	C	0.640873	1008
11	rs7107307	C	T	0.480159	1008
11	rs11222213	C	T	0.633929	1008
11	rs11222214	T	C	0.481151	1008
11	rs1921582	A	T	0.633929	1008
11	rs3902761	C	T	0.0654762	1008
11	rs7934451	A	C	0.685516	1008
11	rs4937545	T	A	0.685516	1008
11	rs4937546	G	T	0.69246	1008
11	rs4937547	G	T	0.156746	1008
11	rs4937548	C	T	0.125992	1008
11	rs11222217	T	C	0.530754	1008
11	rs1921575	C	T	0.690476	1008
11	rs10750443	T	G	0.681548	1008
11	rs11602918	T	C	0.00496032	1008
11	rs11222218	G	T	0.518849	1008
11	rs7111124	T	A	0.673611	1008
11	rs3862592	G	A	0.680556	1008
11	rs7929093	A	T	0.673611	1008
11	rs78737413	A	G	0.0188492	1008
11	rs4937549	T	C	0.680556	1008
11	rs7929667	C	T	0.518849	1008
11	rs4937550	G	A	0.673611	1008
11	rs1882339	T	C	0.154762	1008
11	rs11222220	C	T	0.518849	1008
11	rs11222221	A	T	0.518849	1008
11	rs7111269	C	A	0.680556	1008
11	rs7111373	C	T	0.672619	1008
11	rs7115030	G	A	0.154762	1008
11	rs11222222	C	T	0.518849	1008
11	rs10750444	G	C	0.681548	1008
11	rs10894226	G	C	0.159722	1008
11	rs10894227	G	A	0.154762	1008
11	rs10791087	C	T	0.154762	1008
11	rs7944927	C	T	0.887897	1008
11	rs4503559	C	T	0.161706	1008
11	rs55985462	T	C	0.154762	1008
11	rs66570961	C	T	0.518849	1008
11	rs11222225	C	T	0.680556	1008
11	rs11222226	C	A	0.154762	1008
11	rs11222227	C	A	0.680556	1008
11	rs7110242	T	G	0.680556	1008
11	rs7127843	G	A	0.154762	1008
11	rs7127623	A	T	0.154762	1008
11	rs1921570	G	A	0.154762	1008
11	rs1921571	G	A	0.680556	1008
11	rs7101531	C	T	0.518849	1008
11	rs11222230	A	G	0.155754	1008
11	rs11222231	G	A	0.518849	1008
11	rs11222232	C	T	0.518849	1008
11	rs11222233	G	T	0.15377	1008
11	rs7126578	T	G	0.534722	1008
11	rs7126710	T	C	0.527778	1008
11	rs7111044	G	A	0.534722	1008
11	rs55992351	G	A	0.0664683	1008
11	rs2091735	G	A	0.202381	1008
11	rs12226583	A	G	0.529762	1008
11	rs10894230	A	G	0.534722	1008
11	rs1921584	A	G	0.534722	1008
11	rs11222238	A	T	0.800595	1008
11	rs1921585	A	G	0.141865	1008
11	rs11222239	T	G	0.593254	1008
11	rs4937552	G	C	0.141865	1008
11	rs4937553	G	A	0.808532	1008
11	rs117902591	G	A	0.0376984	1008
11	rs7118354	G	A	0.094246	1008
11	rs11824942	C	T	0.111111	1008
11	rs79515720	T	A	0.0426587	1008
11	rs75196959	C	A	0.108135	1008
11	rs35281186	C	A	0.107143	1008
11	rs11607912	T	C	0.109127	1008
11	rs11606327	G	A	0.108135	1008
11	rs71483626	T	C	0.110119	1008
11	rs11606364	C	T	0.110119	1008
11	rs73574041	G	C	0.0813492	1008
11	rs7105145	C	A	0.34623	1008
11	rs7117156	A	G	0.110119	1008
11	rs11604289	C	T	0.108135	1008
11	rs6590485	G	C	0.406746	1008
11	rs11605060	G	A	0.108135	1008
11	rs142834325	C	G	0.0406746	1008
11	rs75702290	C	T	0.108135	1008
11	rs7130256	G	T	0.291667	1008
11	rs7103035	C	A	0.292659	1008
11	rs11222246	T	A	0.291667	1008
11	rs11222248	T	C	0.291667	1008
11	rs11222249	T	G	0.289683	1008
11	rs11222250	G	A	0.292659	1008
11	rs79976622	G	A	0.108135	1008
11	rs77974447	A	G	0.108135	1008
11	rs140607188	A	G	0.0208333	1008
11	rs10791089	C	T	0.292659	1008
11	rs78367094	A	G	0.108135	1008
11	rs7116475	C	A	0.291667	1008
11	rs143764759	A	G	0.0208333	1008
11	rs7120398	C	A	0.28869	1008
11	rs57433319	C	T	0.28869	1008
11	rs146933175	A	G	0.031746	1008
11	rs34408372	T	G	0.00198413	1008
11	rs79880863	C	T	0.107143	1008
11	rs67059833	A	C	0.00198413	1008
11	rs67256239	G	A	0.109127	1008
11	rs56027902	G	A	0.110119	1008
11	rs4075242	A	G	0.218254	1008
11	rs6590486	C	A	0.922619	1008
11	rs113692888	A	G	0.0119048	1008
11	rs4937554	C	T	0.231151	1008
11	rs12792526	A	G	0.350198	1008
11	rs6590490	T	C	0.34127	1008
11	rs71483628	C	T	0.00198413	1008
11	rs6590491	A	T	0.334325	1008
11	rs7130791	A	G	0.0238095	1008
11	rs3019125	A	G	0.980159	1008
11	rs3134445	T	C	0.969246	1008
11	rs3019124	A	T	0.981151	1008
11	rs6590492	A	T	0.342262	1008
11	rs141174251	T	C	0.0138889	1008
11	rs7933829	C	T	0.327381	1008
11	rs2951954	A	G	0.967262	1008
11	rs2951955	T	G	0.324405	1008
11	rs150912347	G	A	0.0297619	1008
11	rs75254169	G	A	0.0843254	1008
11	rs75703976	A	G	0.0863095	1008
11	rs7115493	A	G	0.0119048	1008
11	rs74649007	T	C	0.0119048	1008
11	rs11827036	A	G	0.0119048	1008
11	rs58214168	T	C	0.0119048	1008
11	rs80051090	G	T	0.0763889	1008
11	rs74855020	C	T	0.122024	1008
11	rs11222260	A	G	0.157738	1008
11	rs59166473	C	T	0.0119048	1008
11	rs58517581	G	T	0.0853175	1008
11	rs73021645	C	T	0.00198413	1008
11	rs79402552	T	C	0.0238095	1008
11	rs77278323	A	T	0.0119048	1008
11	rs73576042	G	A	0.0119048	1008
11	rs117368274	A	G	0.0882937	1008
11	rs78173498	G	A	0.0813492	1008
11	rs77571622	C	T	0.0287698	1008
11	rs7109352	G	A	0.0119048	1008
11	rs182636092	T	G	0.0406746	1008
11	rs74515356	C	T	0.0198413	1008
11	rs7108633	A	G	0.979167	1008
11	rs4586176	T	C	0.977183	1008
11	rs4466848	G	A	0.119048	1008
11	rs4406832	T	C	0.977183	1008
11	rs4937559	C	G	0.97619	1008
11	rs4245091	G	A	0.97619	1008
11	rs4936111	T	C	0.97619	1008
11	rs76781891	G	T	0.168651	1008
11	rs10791090	C	T	0.977183	1008
11	rs7115235	T	G	0.977183	1008
11	rs4636680	A	G	0.977183	1008
11	rs4278518	T	C	0.977183	1008
11	rs35327700	G	A	0.536706	1008
11	rs79228319	G	C	0.00793651	1008
11	rs78416654	G	A	0.00892857	1008
11	rs12786803	T	C	0.0109127	1008
11	rs12785415	A	G	0.0109127	1008
11	rs12802997	G	A	0.00992063	1008
11	rs12804068	C	T	0.014881	1008
11	rs4639951	C	T	0.014881	1008
11	rs12419515	C	G	0.014881	1008
11	rs11827066	T	G	0.0168651	1008
11	rs11824652	G	T	0.015873	1008
11	rs11819933	A	C	0.015873	1008
11	rs11222269	C	T	0.015873	1008
11	rs55893528	T	C	0.239087	1008
11	rs12795446	T	A	0.015873	1008
11	rs12795455	T	G	0.015873	1008
11	rs12799163	A	G	0.015873	1008
11	rs12800152	C	G	0.015873	1008
11	rs34861836	G	A	0.015873	1008
11	rs12806729	A	G	0.015873	1008
11	rs12808692	T	A	0.015873	1008
11	rs7102291	C	G	0.0138889	1008
11	rs7943696	T	A	0.0138889	1008
11	rs12789803	C	T	0.0138889	1008
11	rs140570315	C	T	0.0287698	1008
11	rs2001625	T	C	0.647817	1008
11	rs77311629	C	T	0.00892857	1008
11	rs12282083	G	A	0.30754	1008
11	rs11222281	G	T	0.316468	1008
11	rs75589669	A	G	0.0386905	1008
11	rs75348332	G	A	0.0257937	1008
11	rs56347180	G	A	0.0168651	1008
11	rs60494855	C	T	0.666667	1008
11	rs188583410	C	T	0.0119048	1008
11	rs191602704	G	A	0.125992	1008
11	rs9734331	C	T	0.669643	1008
11	rs4937563	T	G	0.669643	1008
11	rs138946190	C	T	0.319444	1008
11	rs11222290	A	G	0.6875	1008
11	rs10894239	C	A	0.300595	1008
11	rs7926498	A	G	0.6875	1008
11	rs55648501	C	T	0.667659	1008
11	rs58712909	C	A	0.240079	1008
11	rs10894241	G	T	0.242063	1008
11	rs61910558	G	A	0.0257937	1008
11	rs7116050	G	C	0.0257937	1008
11	rs7940830	A	C	0.0257937	1008
11	rs10791093	C	G	0.702381	1008
11	rs61911861	T	C	0.234127	1008
11	rs6590504	A	G	0.0267857	1008
11	rs61908879	G	A	0.0267857	1008
11	rs7127732	C	T	0.0267857	1008
11	rs12287063	G	A	0.0267857	1008
11	rs6590505	T	C	0.0267857	1008
11	rs61908880	C	G	0.0257937	1008
11	rs12275590	A	G	0.0267857	1008
11	rs55668886	G	A	0.0267857	1008
11	rs61908882	T	C	0.0267857	1008
11	rs12271248	T	C	0.0287698	1008
11	rs12277575	A	G	0.0287698	1008
11	rs34900331	T	C	0.0357143	1008
11	rs61908884	A	G	0.0287698	1008
11	rs61908885	A	G	0.0287698	1008
11	rs61908886	C	T	0.0277778	1008
11	rs4937565	G	A	0.960317	1008
11	rs57477915	A	T	0.0287698	1008
11	rs55780995	T	C	0.0287698	1008
11	rs56380289	C	G	0.0287698	1008
11	rs12281113	A	G	0.0287698	1008
11	rs12274968	T	A	0.0287698	1008
11	rs12274975	T	G	0.0287698	1008
11	rs12294474	C	T	0.0287698	1008
11	rs7131031	T	C	0.0287698	1008
11	rs58045934	T	C	0.0267857	1008
11	rs7115849	G	A	0.0287698	1008
11	rs61908891	C	G	0.0267857	1008
11	rs7118763	A	G	0.0287698	1008
11	rs7119119	C	T	0.0277778	1008
11	rs6590506	C	A	0.96131	1008
11	rs6590507	G	A	0.0277778	1008
11	rs11222300	G	T	0.0267857	1008
11	rs61908893	C	T	0.0257937	1008
11	rs7109483	C	A	0.96131	1008
11	rs7935334	A	G	0.0267857	1008
11	rs7935341	A	T	0.0257937	1008
11	rs78124037	G	A	0.210317	1008
11	rs58874176	G	T	0.0257937	1008
11	rs73020912	G	A	0.173611	1008
11	rs76984357	A	G	0.0615079	1008
11	rs11826253	A	G	0.385913	1008
11	rs4937567	C	T	0.0456349	1008
11	rs11222303	A	G	0.0962302	1008
11	rs6590509	A	G	0.740079	1008
11	rs4937568	A	G	0.201389	1008
11	rs10894242	C	T	0.183532	1008
11	rs11825425	T	C	0.186508	1008
11	rs11222304	T	C	0.189484	1008
11	rs12225468	C	G	0.197421	1008
11	rs34805851	G	A	0.179563	1008
11	rs10894243	G	A	0.419643	1008
11	rs117618126	C	T	0.0376984	1008
11	rs11222307	C	G	0.434524	1008
11	rs10894244	C	A	0.366071	1008
11	rs11222309	G	A	0.170635	1008
11	rs10894245	A	C	0.439484	1008
11	rs9285790	T	G	0.840278	1008
11	rs4245094	C	T	0.197421	1008
11	rs4936114	A	G	0.222222	1008
11	rs11222312	T	G	0.453373	1008
11	rs11222314	G	A	0.181548	1008
11	rs9971392	C	T	0.615079	1008
11	rs12221938	C	T	0.297619	1008
11	rs12221973	G	A	0.0376984	1008
11	rs9666001	C	T	0.818452	1008
11	rs10894246	A	C	0.640873	1008
11	rs10894247	G	A	0.197421	1008
11	rs7934148	T	C	0.21627	1008
11	rs6590510	C	T	0.196429	1008
11	rs10894248	G	T	0.196429	1008
11	rs7942163	T	C	0.453373	1008
11	rs4245095	A	G	0.669643	1008
11	rs7946160	C	T	0.170635	1008
11	rs138456207	A	G	0.0178571	1008
11	rs7128694	T	C	0.670635	1008
11	rs4937569	G	A	0.667659	1008
11	rs12417204	C	T	0.170635	1008
11	rs10894249	C	T	0.199405	1008
11	rs35748876	A	G	0.170635	1008
11	rs77514522	G	A	0.0436508	1008
11	rs9666096	G	A	0.840278	1008
11	rs9667339	A	G	0.215278	1008
11	rs9666211	G	A	0.215278	1008
11	rs2186742	T	G	0.842262	1008
11	rs1939906	A	G	0.215278	1008
11	rs4245096	T	C	0.842262	1008
11	rs10894250	G	C	0.448413	1008
11	rs34042208	C	A	0.177579	1008
11	rs34877454	G	T	0.178571	1008
11	rs7940140	T	C	0.842262	1008
11	rs35631643	G	A	0.178571	1008
11	rs7940403	T	C	0.842262	1008
11	rs35630216	G	A	0.178571	1008
11	rs12290479	A	C	0.457341	1008
11	rs11222318	A	G	0.178571	1008
11	rs7925645	A	G	0.393849	1008
11	rs57643364	A	G	0.448413	1008
11	rs10894251	A	T	0.215278	1008
11	rs11826291	T	A	0.448413	1008
11	rs11828385	A	G	0.448413	1008
11	rs10894252	T	C	0.457341	1008
11	rs4936115	A	C	0.66369	1008
11	rs34932770	C	T	0.177579	1008
11	rs34077291	G	A	0.177579	1008
11	rs35329478	C	T	0.177579	1008
11	rs34063616	A	C	0.179563	1008
11	rs181329531	C	T	0.0376984	1008
11	rs11222320	T	C	0.194444	1008
11	rs7940863	A	G	0.21627	1008
11	rs7940967	A	T	0.661706	1008
11	rs79675423	T	G	0.00198413	1008
11	rs10894253	T	C	0.667659	1008
11	rs10791094	T	G	0.670635	1008
11	rs10791095	A	G	0.660714	1008
11	rs1944141	A	G	0.175595	1008
11	rs10894254	T	G	0.661706	1008
11	rs7123842	A	G	0.666667	1008
11	rs35550681	C	T	0.170635	1008
11	rs79875871	G	A	0.0396825	1008
11	rs4937570	T	G	0.66369	1008
11	rs4937571	T	C	0.667659	1008
11	rs4937572	G	C	0.66369	1008
11	rs79998556	C	T	0.0337302	1008
11	rs73584010	C	T	0.183532	1008
11	rs111487715	G	A	0.00297619	1008
11	rs187871906	G	T	0.0376984	1008
11	rs12807924	T	A	0.183532	1008
11	rs12806925	G	T	0.183532	1008
11	rs12807477	G	A	0.181548	1008
11	rs7935775	A	T	0.670635	1008
11	rs7114502	G	A	0.669643	1008
11	rs34019235	T	C	0.201389	1008
11	rs11222327	T	C	0.220238	1008
11	rs12361635	A	G	0.858135	1008
11	rs3944309	T	C	0.310516	1008
11	rs11222329	G	A	0.031746	1008
11	rs4320964	T	C	0.325397	1008
11	rs755851	C	T	0.292659	1008
11	rs61908932	C	T	0.27877	1008
11	rs4937573	C	G	0.303571	1008
11	rs4937574	G	A	0.28869	1008
11	rs11222330	C	T	0.573413	1008
11	rs4441021	G	A	0.487103	1008
11	rs4245097	C	A	0.867063	1008
11	rs4429065	C	G	0.574405	1008
11	rs10894255	T	C	0.309524	1008
11	rs4592429	T	G	0.259921	1008
11	rs7934985	G	A	0.409722	1008
11	rs7935210	G	A	0.830357	1008
11	rs7101994	T	C	0.830357	1008
11	rs1944146	A	G	0.44246	1008
11	rs1944145	A	G	0.441468	1008
11	rs1944144	T	C	0.867063	1008
11	rs1944143	G	T	0.830357	1008
11	rs11222333	C	G	0.397817	1008
11	rs10894256	T	C	0.830357	1008
11	rs10894257	T	C	0.43254	1008
11	rs10894258	G	C	0.43254	1008
11	rs73020986	G	A	0.00297619	1008
11	rs1944147	T	G	0.407738	1008
11	rs1939904	A	G	0.481151	1008
11	rs1939905	G	A	0.40873	1008
11	rs10791096	G	T	0.460317	1008
11	rs7129403	A	C	0.488095	1008
11	rs10894259	A	G	0.829365	1008
11	rs10894260	G	A	0.434524	1008
11	rs10894261	A	G	0.28373	1008
11	rs61908955	C	G	0.214286	1008
11	rs10894262	T	G	0.474206	1008
11	rs2186741	T	C	0.99504	1008
11	rs58587963	A	G	0.274802	1008
11	rs4936116	T	C	0.99504	1008
11	rs4937575	G	C	0.99504	1008
11	rs4936117	T	C	0.996032	1008
11	rs7124713	C	G	0.99504	1008
11	rs948088	T	C	0.751984	1008
11	rs746097	G	C	0.256944	1008
11	rs948997	A	G	0.733135	1008
11	rs948998	C	T	0.733135	1008
11	rs948999	C	T	0.728175	1008
11	rs949000	G	T	0.733135	1008
11	rs12146478	C	T	0.00297619	1008
11	rs28551646	C	T	0.00297619	1008
11	rs10894263	C	A	0.634921	1008
11	rs7102349	G	A	0.00297619	1008
11	rs7118635	T	C	0.00297619	1008
11	rs75979807	C	T	0.0367063	1008
11	rs58398895	A	G	0.00297619	1008
11	rs61908957	T	C	0.00694444	1008
11	rs75618525	C	T	0.0367063	1008
11	rs750129	A	G	0.676587	1008
11	rs80089003	G	A	0.0238095	1008
11	rs750130	T	C	0.197421	1008
11	rs11222339	G	A	0.0109127	1008
11	rs1078020	C	T	0.667659	1008
11	rs7114655	A	G	0.744048	1008
11	rs7114924	C	G	0.015873	1008
11	rs4937576	T	G	0.694444	1008
11	rs4937577	C	T	0.672619	1008
11	rs4936118	C	T	0.675595	1008
11	rs12271471	A	G	0.0625	1008
11	rs73022813	G	A	0.0922619	1008
11	rs12293674	T	C	0.047619	1008
11	rs73022814	G	A	0.113095	1008
11	rs4436555	A	G	0.046627	1008
11	rs11222341	C	T	0.363095	1008
11	rs12287483	T	C	0.046627	1008
11	rs10750446	T	C	0.59127	1008
11	rs12419029	G	T	0.121032	1008
11	rs7130119	T	G	0.121032	1008
11	rs7130262	T	C	0.121032	1008
11	rs76128123	G	A	0.0456349	1008
11	rs12419710	G	A	0.121032	1008
11	rs7927321	T	G	0.376984	1008
11	rs11222343	C	T	0.0426587	1008
11	rs7943936	C	T	0.580357	1008
11	rs10750447	G	A	0.931548	1008
11	rs11222344	C	T	0.0406746	1008
11	rs117874794	T	C	0.046627	1008
11	rs11222345	G	A	0.394841	1008
11	rs7120993	T	C	0.047619	1008
11	rs76850942	T	C	0.0704365	1008
11	rs10894264	C	T	0.189484	1008
11	rs73022823	A	G	0.155754	1008
11	rs190960659	C	A	0.0228175	1008
11	rs145920137	C	T	0.128968	1008
11	rs10894265	T	C	0.531746	1008
11	rs10894266	T	C	0.530754	1008
11	rs35920946	A	C	0.0426587	1008
11	rs11222346	T	C	0.52877	1008
11	rs34068453	G	T	0.30754	1008
11	rs7943757	C	T	0.463294	1008
11	rs10750449	T	C	0.647817	1008
11	rs10894268	C	T	0.516865	1008
11	rs73022834	C	T	0.12996	1008
11	rs4366492	T	C	0.521825	1008
11	rs73022837	G	T	0.12996	1008
11	rs11602497	A	G	0.154762	1008
11	rs1944142	C	T	0.518849	1008
11	rs117170349	A	G	0.0436508	1008
11	rs6590512	C	T	0.517857	1008
11	rs35274053	T	G	0.15377	1008
11	rs10791097	T	G	0.522817	1008
11	rs10791098	T	G	0.518849	1008
11	rs10791099	G	C	0.517857	1008
11	rs11222348	C	T	0.0684524	1008
11	rs11222349	C	T	0.0694444	1008
11	rs61467764	G	A	0.126984	1008
11	rs10750450	G	T	0.517857	1008
11	rs6590513	C	T	0.645833	1008
11	rs7106373	T	C	0.676587	1008
11	rs55816411	C	T	0.0138889	1008
11	rs10894269	C	T	0.451389	1008
11	rs117611886	T	A	0.0446429	1008
11	rs4936120	G	A	0.451389	1008
11	rs73022854	A	G	0.150794	1008
11	rs735094	G	C	0.450397	1008
11	rs11603243	G	A	0.126984	1008
11	rs11222352	C	T	0.0257937	1008
11	rs140795090	G	C	0.047619	1008
11	rs146905120	A	G	0.451389	1008
11	rs117692914	C	G	0.0267857	1008
11	rs10894270	C	G	0.450397	1008
11	rs10894271	C	T	0.449405	1008
11	rs117998745	G	A	0.0297619	1008
11	rs4601795	T	C	0.519841	1008
11	rs4622274	C	T	0.450397	1008
11	rs12418278	C	T	0.125992	1008
11	rs12284487	T	C	0.450397	1008
11	rs12284540	T	C	0.450397	1008
11	rs74866549	A	G	0.441468	1008
11	rs11222358	G	A	0.449405	1008
11	rs12286234	T	C	0.449405	1008
11	rs12279359	G	A	0.449405	1008
11	rs11222359	A	G	0.450397	1008
11	rs11603014	G	A	0.126984	1008
11	rs11222360	C	T	0.449405	1008
11	rs10894272	A	G	0.449405	1008
11	rs138173478	G	A	0.0396825	1008
11	rs11222361	T	G	0.453373	1008
11	rs11222362	T	C	0.453373	1008
11	rs73022874	C	T	0.128968	1008
11	rs78730388	G	A	0.0198413	1008
11	rs7936858	A	T	0.127976	1008
11	rs34592997	G	A	0.0218254	1008
11	rs7116068	G	T	0.418651	1008
11	rs7119425	C	T	0.478175	1008
11	rs75093711	T	C	0.0416667	1008
11	rs6590515	G	A	0.478175	1008
11	rs6590516	G	T	0.477183	1008
11	rs6590517	C	T	0.479167	1008
11	rs6590518	C	T	0.479167	1008
11	rs4936121	A	G	0.479167	1008
11	rs4936122	A	C	0.420635	1008
11	rs4937580	T	C	0.479167	1008
11	rs2282579	C	T	0.478175	1008
11	rs2282578	A	T	0.418651	1008
11	rs79830277	A	G	0.0426587	1008
11	rs71483638	C	T	0.0218254	1008
11	rs71483639	C	T	0.0218254	1008
11	rs11222363	C	T	0.0228175	1008
11	rs117531900	T	G	0.0416667	1008
11	rs6590519	A	G	0.695437	1008
11	rs58982930	C	A	0.0565476	1008
11	rs4411284	A	C	0.479167	1008
11	rs11222364	C	A	0.0595238	1008
11	rs12284514	C	T	0.0595238	1008
11	rs10791100	T	A	0.478175	1008
11	rs11222365	A	G	0.0218254	1008
11	rs10791101	C	T	0.417659	1008
11	rs2236711	G	A	0.478175	1008
11	rs2236712	G	C	0.0615079	1008
11	rs11222366	T	C	0.0218254	1008
11	rs2236713	T	G	0.152778	1008
11	rs148681426	A	C	0.0208333	1008
11	rs11222367	A	G	0.0218254	1008
11	rs2236714	T	C	0.0416667	1008
11	rs2236715	A	G	0.696429	1008
11	rs2236716	T	C	0.696429	1008
11	rs2236717	G	T	0.478175	1008
11	rs4937581	T	C	0.478175	1008
11	rs2155358	T	C	0.479167	1008
11	rs11222368	G	A	0.0605159	1008
11	rs4936123	G	A	0.499008	1008
11	rs4937582	C	G	0.695437	1008
11	rs34940624	C	T	0.0218254	1008
11	rs73024809	C	T	0.127976	1008
11	rs12364918	G	A	0.215278	1008
11	rs140553651	C	T	0.0267857	1008
11	rs4937583	A	G	0.478175	1008
11	rs4937584	A	G	0.478175	1008
11	rs4937585	A	G	0.475198	1008
11	rs10894273	G	T	0.478175	1008
11	rs1054869	G	A	0.480159	1008
11	rs10160281	T	C	0.480159	1008
11	rs10160760	G	A	0.0605159	1008
11	rs7125622	T	C	0.480159	1008
11	rs75225772	T	C	0.0873016	1008
11	rs74962523	C	T	0.00297619	1008
11	rs12363140	A	C	0.480159	1008
11	rs61910787	G	A	0.479167	1008
11	rs12361892	T	G	0.480159	1008
11	rs12363163	A	G	0.480159	1008
11	rs11222369	A	G	0.480159	1008
11	rs11222370	T	G	0.480159	1008
11	rs10791102	G	A	0.479167	1008
11	rs7926167	T	C	0.480159	1008
11	rs7940027	A	G	0.479167	1008
11	rs11222371	C	T	0.417659	1008
11	rs1050078	T	C	0.417659	1008
11	rs1050071	C	G	0.480159	1008
11	rs6590520	C	G	0.480159	1008
11	rs3190331	A	G	0.481151	1008
11	rs11222372	C	G	0.0218254	1008
11	rs12365680	G	A	0.416667	1008
11	rs11222373	C	A	0.0615079	1008
11	rs2282528	A	G	0.694444	1008
11	rs2298566	A	C	0.697421	1008
11	rs147010503	G	A	0.0168651	1008
11	rs2155749	G	T	0.480159	1008
11	rs2155750	A	C	0.479167	1008
11	rs7942621	C	G	0.479167	1008
11	rs876641	A	C	0.480159	1008
11	rs948085	A	G	0.696429	1008
11	rs948086	A	G	0.15377	1008
11	rs948087	A	G	0.152778	1008
11	rs3829271	T	A	0.405754	1008
11	rs77135128	A	G	0.0416667	1008
11	rs71483640	G	C	0.0634921	1008
11	rs7103988	G	A	0.479167	1008
11	rs11222375	A	G	0.151786	1008
11	rs34333162	C	T	0.126984	1008
11	rs2155751	G	A	0.480159	1008
11	rs117699395	A	C	0.0109127	1008
11	rs4457753	A	G	0.468254	1008
11	rs4370948	A	C	0.467262	1008
11	rs4436551	G	A	0.467262	1008
11	rs4264159	G	T	0.467262	1008
11	rs4456262	T	C	0.467262	1008
11	rs11222376	G	A	0.0218254	1008
11	rs2155752	C	T	0.467262	1008
11	rs4459316	T	C	0.467262	1008
11	rs10894275	C	T	0.467262	1008
11	rs1893017	C	T	0.467262	1008
11	rs1893018	T	C	0.46627	1008
11	rs1893019	C	G	0.46627	1008
11	rs7925284	A	G	0.0625	1008
11	rs10791103	G	A	0.465278	1008
11	rs76246208	T	C	0.0178571	1008
11	rs7106973	G	A	0.463294	1008
11	rs7106995	G	T	0.463294	1008
11	rs7106684	A	T	0.463294	1008
11	rs117926463	C	T	0.030754	1008
11	rs7107595	G	A	0.464286	1008
11	rs7111143	G	A	0.225198	1008
11	rs10894276	G	A	0.299603	1008
11	rs148205154	C	T	0.0188492	1008
11	rs585512	G	T	0.6875	1008
11	rs117124134	C	A	0.0297619	1008
11	rs67649878	G	A	0.124008	1008
11	rs7937166	A	G	0.58631	1008
11	rs7952402	T	C	0.585317	1008
11	rs7937411	C	T	0.585317	1008
11	rs7937514	C	T	0.584325	1008
11	rs7924461	T	C	0.585317	1008
11	rs79748305	T	C	0.0426587	1008
11	rs7937782	A	T	0.584325	1008
11	rs7924736	T	C	0.584325	1008
11	rs7938231	G	T	0.584325	1008
11	rs6590522	G	A	0.584325	1008
11	rs7105290	T	C	0.0525794	1008
11	rs7119794	G	T	0.584325	1008
11	rs7119829	C	T	0.559524	1008
11	rs77932174	C	T	0.0525794	1008
11	rs10750451	A	T	0.584325	1008
11	rs6590523	C	A	0.559524	1008
11	rs6590524	G	C	0.584325	1008
11	rs6421608	G	A	0.584325	1008
11	rs6421609	G	A	0.585317	1008
11	rs4447183	C	T	0.584325	1008
11	rs4365063	C	T	0.584325	1008
11	rs4600217	C	T	0.584325	1008
11	rs12280661	T	C	0.0654762	1008
11	rs10736588	C	G	0.584325	1008
11	rs10736589	A	G	0.585317	1008
11	rs10732869	C	T	0.585317	1008
11	rs10732870	G	A	0.585317	1008
11	rs10750452	T	C	0.584325	1008
11	rs10750453	G	A	0.584325	1008
11	rs10736590	G	C	0.584325	1008
11	rs12049886	A	C	0.0545635	1008
11	rs10894277	A	C	0.585317	1008
11	rs12049830	G	A	0.094246	1008
11	rs3794143	C	T	0.584325	1008
11	rs3794142	C	G	0.15377	1008
11	rs3794141	A	G	0.0416667	1008
11	rs3794140	G	T	0.518849	1008
11	rs78992813	A	C	0.0416667	1008
11	rs57336947	T	C	0.15377	1008
11	rs75011833	C	G	0.0625	1008
11	rs11222379	G	T	0.116071	1008
11	rs7925664	C	T	0.625992	1008
11	rs10750454	A	T	0.368056	1008
11	rs6590525	C	T	0.0416667	1008
11	rs1944148	A	G	0.636905	1008
11	rs1944149	G	C	0.636905	1008
11	rs1944150	T	A	0.636905	1008
11	rs1944151	G	A	0.15377	1008
11	rs6590526	G	A	0.636905	1008
11	rs6590527	G	T	0.637897	1008
11	rs6590529	G	A	0.637897	1008
11	rs6590530	T	A	0.636905	1008
11	rs6590531	A	G	0.636905	1008
11	rs6590532	C	G	0.636905	1008
11	rs6590533	T	C	0.636905	1008
11	rs6590534	A	T	0.636905	1008
11	rs7110949	G	C	0.636905	1008
11	rs7110968	G	T	0.636905	1008
11	rs7126906	T	G	0.636905	1008
11	rs11602545	T	C	0.15377	1008
11	rs10736591	T	C	0.636905	1008
11	rs11222380	C	T	0.0625	1008
11	rs7948812	T	C	0.637897	1008
11	rs7933747	C	T	0.637897	1008
11	rs7933767	A	C	0.637897	1008
11	rs7930661	T	C	0.637897	1008
11	rs202240536	C	T	0.0406746	1008
11	rs7943935	A	C	0.636905	1008
11	rs3794139	T	C	0.636905	1008
11	rs3794138	T	C	0.636905	1008
11	rs3794137	G	C	0.636905	1008
11	rs3794136	T	C	0.636905	1008
11	rs3794135	T	C	0.636905	1008
11	rs3794134	C	T	0.0416667	1008
11	rs3829270	C	T	0.633929	1008
11	rs3794133	G	T	0.15377	1008
11	rs3794132	G	C	0.636905	1008
11	rs1368852	C	T	0.636905	1008
11	rs6590535	T	C	0.15377	1008
11	rs78774168	C	T	0.0416667	1008
11	rs77673725	C	T	0.0416667	1008
11	rs140406750	C	T	0.0376984	1008
11	rs75011217	C	T	0.0496032	1008
11	rs7110591	G	T	0.677579	1008
11	rs10894279	T	C	0.37004	1008
11	rs75274170	A	G	0.0218254	1008
11	rs3751040	C	T	0.0416667	1008
11	rs3751039	G	A	0.481151	1008
11	rs10894280	C	G	0.645833	1008
11	rs10894281	A	G	0.646825	1008
11	rs79925975	C	T	0.0634921	1008
11	rs3198419	C	T	0.646825	1008
11	rs1473259	G	A	0.646825	1008
11	rs1473260	C	T	0.646825	1008
11	rs1473261	A	G	0.646825	1008
11	rs4414223	T	C	0.646825	1008
11	rs4373936	A	G	0.646825	1008
11	rs4586174	T	A	0.690476	1008
11	rs6590536	C	T	0.646825	1008
11	rs6590538	T	C	0.646825	1008
11	rs7949722	T	A	0.644841	1008
11	rs73028852	T	C	0.16369	1008
11	rs2276096	T	C	0.16369	1008
11	rs55633245	G	A	0.0426587	1008
11	rs2276097	G	A	0.16369	1008
11	rs2276098	G	A	0.16369	1008
11	rs117723873	C	T	0.0416667	1008
11	rs11600182	A	G	0.16369	1008
11	rs11222383	C	T	0.16369	1008
11	rs11222384	T	C	0.16369	1008
11	rs11222385	G	A	0.16369	1008
11	rs11222386	G	C	0.16369	1008
11	rs4337054	T	C	0.16369	1008
11	rs80040482	C	A	0.0634921	1008
11	rs4402303	C	T	0.16369	1008
11	rs4403815	C	T	0.16369	1008
11	rs4508210	A	G	0.16369	1008
11	rs7107568	T	C	0.483135	1008
11	rs4403816	C	T	0.16369	1008
11	rs1559671	C	T	0.16369	1008
11	rs11222388	T	A	0.0535714	1008
11	rs1781	C	T	0.644841	1008
11	rs55938996	A	T	0.15377	1008
11	rs56098464	T	G	0.15377	1008
11	rs73028872	C	T	0.152778	1008
11	rs73028875	C	T	0.152778	1008
11	rs73028877	T	C	0.152778	1008
11	rs73028878	A	G	0.152778	1008
11	rs73028880	C	T	0.15377	1008
11	rs117380486	A	G	0.15377	1008
11	rs139989165	A	G	0.15377	1008
11	rs11222389	C	T	0.0634921	1008
11	rs3751038	C	G	0.15377	1008
11	rs12420822	C	T	0.15377	1008
11	rs12420847	G	C	0.15377	1008
11	rs12420834	C	A	0.15377	1008
11	rs73028887	G	A	0.15377	1008
11	rs73028888	A	G	0.15377	1008
11	rs77272503	G	C	0.15377	1008
11	rs73028892	A	T	0.15377	1008
11	rs73028894	C	G	0.15377	1008
11	rs60290660	G	A	0.15377	1008
11	rs60550066	A	G	0.15377	1008
11	rs11822781	A	G	0.0426587	1008
11	rs73028898	C	A	0.15377	1008
11	rs73028899	A	G	0.15377	1008
11	rs73028900	G	A	0.15377	1008
11	rs78178813	A	G	0.0634921	1008
11	rs73028902	C	T	0.15377	1008
11	rs62621284	G	A	0.15377	1008
11	rs61734874	A	G	0.15377	1008
11	rs117834100	C	A	0.0426587	1008
11	rs3190345	T	C	0.15377	1008
11	rs1050081	G	C	0.15377	1008
11	rs61736758	C	T	0.15377	1008
11	rs61736752	C	T	0.15377	1008
11	rs3751037	C	G	0.679563	1008
11	rs3751036	C	G	0.680556	1008
11	rs3751035	G	A	0.15377	1008
11	rs3751034	T	C	0.15377	1008
11	rs116957702	G	A	0.0426587	1008
11	rs139042752	G	T	0.0535714	1008
11	rs7106771	T	C	0.108135	1008
11	rs3751033	C	A	0.535714	1008
11	rs551843616	G	T	0.0168651	1008
11	rs3763891	G	A	0.165675	1008
11	rs3763890	C	T	0.104167	1008
11	rs74471646	C	G	0.0367063	1008
11	rs3794131	G	C	0.0446429	1008
11	rs111541695	C	T	0.00297619	1008
11	rs76890524	C	G	0.0634921	1008
11	rs1808473	A	C	0.694444	1008
11	rs2018036	G	A	0.152778	1008
11	rs11222391	G	A	0.37004	1008
11	rs138023848	C	T	0.0535714	1008
11	rs7925214	C	T	0.525794	1008
11	rs11222394	C	T	0.488095	1008
11	rs11222395	A	C	0.494048	1008
11	rs7944782	T	G	0.529762	1008
11	rs7933085	A	G	0.529762	1008
11	rs142875538	A	T	0.0386905	1008
11	rs77491995	T	C	0.0585317	1008
11	rs73585980	T	C	0.0367063	1008
11	rs117694498	C	A	0.015873	1008
11	rs10750455	C	T	0.491071	1008
11	rs10736592	C	T	0.491071	1008
11	rs1893225	T	C	0.62996	1008
11	rs1991899	A	G	0.532738	1008
11	rs1991898	C	G	0.49504	1008
11	rs76260298	C	T	0.0367063	1008
11	rs73585996	G	A	0.0357143	1008
11	rs12790299	A	G	0.498016	1008
11	rs75137933	T	G	0.0347222	1008
11	rs141005275	T	C	0.0357143	1008
11	rs79060760	A	G	0.0357143	1008
11	rs11222399	G	A	0.494048	1008
11	rs7112616	T	C	0.529762	1008
11	rs6590540	T	C	0.494048	1008
11	rs73031129	A	C	0.0952381	1008
11	rs7131121	A	G	0.496032	1008
11	rs10894287	C	T	0.491071	1008
11	rs10894288	T	C	0.491071	1008
11	rs10894289	C	T	0.491071	1008
11	rs7106928	T	G	0.345238	1008
11	rs3910267	C	T	0.492063	1008
11	rs10894290	T	G	0.531746	1008
11	rs11222400	G	A	0.491071	1008
11	rs10894291	T	G	0.0972222	1008
11	rs75363295	C	T	0.0357143	1008
11	rs11222406	A	G	0.530754	1008
11	rs3910266	A	C	0.49504	1008
11	rs57582106	G	T	0.0357143	1008
11	rs10791104	A	T	0.492063	1008
11	rs7940866	T	A	0.520833	1008
11	rs7111478	A	G	0.525794	1008
11	rs10750456	A	G	0.490079	1008
11	rs10894292	C	T	0.522817	1008
11	rs74961631	C	G	0.0575397	1008
11	rs75186715	C	A	0.0922619	1008
11	rs78842313	C	T	0.0248016	1008
11	rs10466547	T	C	0.526786	1008
11	rs12275613	G	A	0.0734127	1008
11	rs10894293	A	G	0.344246	1008
11	rs145143959	G	A	0.0347222	1008
11	rs11222408	C	T	0.114087	1008
11	rs117935656	A	G	0.0347222	1008
11	rs117373707	C	T	0.0347222	1008
11	rs142838990	A	G	0.0277778	1008
11	rs140426971	T	G	0.0347222	1008
11	rs118174612	C	T	0.0347222	1008
11	rs10894294	C	A	0.519841	1008
11	rs2162060	T	C	0.486111	1008
11	rs2162059	G	A	0.484127	1008
11	rs1821384	G	A	0.484127	1008
11	rs7480903	A	G	0.52381	1008
11	rs118102399	G	A	0.0347222	1008
11	rs11222410	A	G	0.521825	1008
11	rs2324314	A	C	0.519841	1008
11	rs12420126	C	T	0.481151	1008
11	rs7947847	A	G	0.0386905	1008
11	rs149800495	T	G	0.0386905	1008
11	rs1594821	G	A	0.484127	1008
11	rs2113929	G	A	0.484127	1008
11	rs2113928	A	G	0.522817	1008
11	rs7130842	A	G	0.527778	1008
11	rs142315298	C	T	0.0238095	1008
11	rs11222411	A	G	0.530754	1008
11	rs10791105	A	G	0.491071	1008
11	rs7942900	G	A	0.527778	1008
11	rs117489672	G	C	0.0386905	1008
11	rs12574247	A	G	0.0257937	1008
11	rs61909201	C	T	0.347222	1008
11	rs2324315	C	G	0.488095	1008
11	rs150009511	C	T	0.0386905	1008
11	rs10894296	T	G	0.489087	1008
11	rs75948558	C	G	0.0386905	1008
11	rs11222413	T	A	0.0882937	1008
11	rs190487398	T	C	0.0386905	1008
11	rs10894299	T	C	0.52877	1008
11	rs117731383	G	T	0.0386905	1008
11	rs144688674	C	T	0.0386905	1008
11	rs7925594	T	A	0.488095	1008
11	rs10894300	A	G	0.488095	1008
11	rs10791106	A	G	0.489087	1008
11	rs10791107	C	T	0.489087	1008
11	rs117523298	T	A	0.0376984	1008
11	rs147239891	C	T	0.0376984	1008
11	rs111425451	T	A	0.0436508	1008
11	rs116842600	T	C	0.0386905	1008
11	rs10791108	T	A	0.487103	1008
11	rs10750457	T	C	0.527778	1008
11	rs10791109	T	G	0.527778	1008
11	rs117338750	C	T	0.0376984	1008
11	rs76704203	C	A	0.0357143	1008
11	rs7939417	T	A	0.489087	1008
11	rs140766365	G	A	0.0386905	1008
11	rs150465531	C	A	0.0386905	1008
11	rs10791110	A	G	0.527778	1008
11	rs369085971	A	G	0.0257937	1008
11	rs201466542	G	T	0.0396825	1008
11	rs144885445	C	G	0.0446429	1008
11	rs186597652	T	C	0.0386905	1008
11	rs11600358	G	A	0.103175	1008
11	rs7940465	C	T	0.525794	1008
11	rs147788741	G	A	0.030754	1008
11	rs10894302	C	T	0.486111	1008
11	rs1368853	A	G	0.490079	1008
11	rs961491	G	T	0.529762	1008
11	rs1347283	T	G	0.531746	1008
11	rs10791112	G	T	0.52381	1008
11	rs1820353	A	G	0.529762	1008
11	rs1433980	T	C	0.52877	1008
11	rs1433979	G	A	0.52381	1008
11	rs80169163	T	C	0.0386905	1008
11	rs11222421	A	T	0.487103	1008
11	rs2324316	G	T	0.524802	1008
11	rs10791113	A	G	0.52381	1008
11	rs10894306	A	C	0.525794	1008
11	rs1433976	A	G	0.527778	1008
11	rs78383187	C	T	0.0386905	1008
11	rs116734007	T	C	0.0654762	1008
11	rs142260792	A	T	0.0208333	1008
11	rs10894307	G	A	0.485119	1008
11	rs78441346	C	T	0.0386905	1008
11	rs2324317	T	C	0.455357	1008
11	rs7949071	T	C	0.455357	1008
11	rs76229789	T	G	0.0376984	1008
11	rs1865296	T	C	0.49504	1008
11	rs7115549	C	T	0.0367063	1008
11	rs74721497	G	A	0.0367063	1008
11	rs75097098	C	T	0.0367063	1008
11	rs2875322	T	C	0.633929	1008
11	rs80168814	A	T	0.0367063	1008
11	rs111531546	A	G	0.0367063	1008
11	rs10791114	G	A	0.417659	1008
11	rs114139315	T	G	0.0367063	1008
11	rs76989720	T	A	0.0367063	1008
11	rs80158386	T	A	0.0367063	1008
11	rs76451422	A	G	0.0367063	1008
11	rs77977228	G	T	0.0367063	1008
11	rs77585730	G	T	0.0367063	1008
11	rs1118137	G	A	0.456349	1008
11	rs56198420	G	A	0.00198413	1008
11	rs1118138	C	T	0.0367063	1008
11	rs10894308	G	A	0.418651	1008
11	rs7122268	A	T	0.456349	1008
11	rs114059071	G	A	0.0367063	1008
11	rs150783622	G	A	0.0367063	1008
11	rs76392429	G	A	0.0367063	1008
11	rs139822761	C	T	0.0376984	1008
11	rs79470563	A	G	0.0367063	1008
11	rs7130938	A	G	0.494048	1008
11	rs75629860	G	C	0.0386905	1008
11	rs76434685	G	A	0.0386905	1008
11	rs10791115	G	A	0.104167	1008
11	rs117506183	G	A	0.0396825	1008
11	rs11222432	A	G	0.145833	1008
11	rs7105738	G	T	0.031746	1008
11	rs10894309	A	G	0.304563	1008
11	rs75044794	G	A	0.0198413	1008
11	rs11222433	G	T	0.149802	1008
11	rs748540	G	T	0.078373	1008
11	rs2875323	T	G	0.0228175	1008
11	rs730732	T	A	0.757937	1008
11	rs730731	G	A	0.0208333	1008
11	rs1793233	C	T	0.00793651	1008
11	rs1793234	A	G	0.728175	1008
11	rs140378868	G	A	0.0585317	1008
11	rs768706	A	G	0.772817	1008
11	rs768707	A	T	0.46627	1008
11	rs768708	C	A	0.515873	1008
11	rs138232794	G	A	0.0208333	1008
11	rs12808553	G	A	0.24504	1008
11	rs1655495	C	A	0.463294	1008
11	rs144583895	G	C	0.0228175	1008
11	rs1433981	T	C	0.0128968	1008
11	rs1433982	G	A	0.463294	1008
11	rs1433983	G	A	0.792659	1008
11	rs1793235	C	T	0.463294	1008
11	rs1793236	G	A	0.510913	1008
11	rs2911844	C	T	0.514881	1008
11	rs2436789	G	T	0.794643	1008
11	rs2436790	T	C	0.513889	1008
11	rs9787926	A	G	0.204365	1008
11	rs117688673	G	T	0.0208333	1008
11	rs875982	C	T	0.453373	1008
11	rs875981	C	T	0.454365	1008
11	rs890145	C	T	0.00892857	1008
11	rs10750459	C	T	0.454365	1008
11	rs10750460	C	T	0.452381	1008
11	rs890146	A	G	0.770833	1008
11	rs890147	T	C	0.00793651	1008
11	rs138690507	C	T	0.0178571	1008
11	rs12420019	G	T	0.184524	1008
11	rs75457487	T	C	0.0376984	1008
11	rs138600673	C	T	0.014881	1008
11	rs1655496	G	A	0.813492	1008
11	rs147369421	T	C	0.014881	1008
11	rs3018389	C	T	0.0218254	1008
11	rs10894310	G	A	0.814484	1008
11	rs12420166	T	C	0.183532	1008
11	rs12420169	T	C	0.183532	1008
11	rs11222434	C	T	0.176587	1008
11	rs1793223	G	A	0.199405	1008
11	rs1647954	C	T	0.0218254	1008
11	rs10894311	C	T	0.799603	1008
11	rs10894312	C	T	0.799603	1008
11	rs1793222	T	C	0.0228175	1008
11	rs190428288	C	T	0.014881	1008
11	rs117963893	G	A	0.0327381	1008
11	rs4937587	G	A	0.801587	1008
11	rs1647955	A	C	0.00595238	1008
11	rs11222435	G	A	0.174603	1008
11	rs1347281	G	A	0.18254	1008
11	rs6590541	T	G	0.816468	1008
11	rs7105968	T	C	0.801587	1008
11	rs1647956	A	G	0.00793651	1008
11	rs10791116	A	T	0.801587	1008
11	rs10791117	T	A	0.801587	1008
11	rs78969839	T	G	0.174603	1008
11	rs75187495	G	T	0.0277778	1008
11	rs11222436	A	G	0.801587	1008
11	rs146784538	G	A	0.014881	1008
11	rs117314214	G	A	0.00198413	1008
11	rs4937588	C	T	0.816468	1008
11	rs4937589	C	T	0.816468	1008
11	rs1793219	A	G	0.824405	1008
11	rs75850255	T	C	0.174603	1008
11	rs2081451	C	T	0.801587	1008
11	rs1834331	C	G	0.816468	1008
11	rs1014566	G	C	0.801587	1008
11	rs1014565	G	A	0.801587	1008
11	rs1014564	G	A	0.801587	1008
11	rs1347282	C	G	0.801587	1008
11	rs1030341	T	C	0.00595238	1008
11	rs1030342	C	G	0.801587	1008
11	rs1030343	C	T	0.816468	1008
11	rs1030344	A	G	0.816468	1008
11	rs1030345	T	A	0.816468	1008
11	rs74389987	C	T	0.0714286	1008
11	rs7111333	C	T	0.81746	1008
11	rs148497034	T	C	0.014881	1008
11	rs11222438	C	T	0.802579	1008
11	rs142878238	T	C	0.0545635	1008
11	rs151055054	T	G	0.0287698	1008
11	rs2324318	A	G	0.802579	1008
11	rs11222440	G	T	0.173611	1008
11	rs874848	G	T	0.510913	1008
11	rs138921964	G	C	0.015873	1008
11	rs11222441	T	C	0.174603	1008
11	rs11606451	C	A	0.392857	1008
11	rs79912163	A	G	0.015873	1008
11	rs56031272	G	T	0.400794	1008
11	rs7109342	G	A	0.015873	1008
11	rs7947225	T	A	0.40377	1008
11	rs7126391	T	C	0.250992	1008
11	rs75036576	G	A	0.0168651	1008
11	rs61529848	G	A	0.272817	1008
11	rs56198315	C	T	0.375992	1008
11	rs12226797	C	T	0.185516	1008
11	rs60296134	C	T	0.320437	1008
11	rs12574084	G	T	0.534722	1008
11	rs12576258	A	T	0.534722	1008
11	rs72645499	C	A	0.53373	1008
11	rs80164317	G	A	0.0416667	1008
11	rs10750461	A	G	0.357143	1008
11	rs1647960	G	A	0.980159	1008
11	rs61198871	G	A	0.305556	1008
11	rs1655491	T	C	0.744048	1008
11	rs67946510	A	G	0.511905	1008
11	rs73034507	T	C	0.511905	1008
11	rs1647961	A	G	0.59623	1008
11	rs184125927	T	C	0.0575397	1008
11	rs187161037	T	C	0.0575397	1008
11	rs11821556	C	A	0.536706	1008
11	rs118080086	T	A	0.0585317	1008
11	rs12804703	G	C	0.478175	1008
11	rs12804248	A	G	0.536706	1008
11	rs12806011	T	C	0.536706	1008
11	rs75096111	G	C	0.0585317	1008
11	rs4937592	T	C	0.536706	1008
11	rs58592839	C	T	0.0446429	1008
11	rs57852956	G	A	0.0595238	1008
11	rs4936126	A	C	0.536706	1008
11	rs1559672	T	C	0.536706	1008
11	rs1560847	A	G	0.536706	1008
11	rs151092049	G	A	0.0188492	1008
11	rs12575306	C	A	0.167659	1008
11	rs77855982	C	A	0.0585317	1008
11	rs116985882	T	A	0.0585317	1008
11	rs12416895	G	A	0.329365	1008
11	rs80044887	T	G	0.0585317	1008
11	rs112851584	C	T	0.0565476	1008
11	rs149423900	C	T	0.0486111	1008
11	rs58705485	G	A	0.239087	1008
11	rs7943337	C	G	0.539683	1008
11	rs7943466	C	T	0.539683	1008
11	rs118149333	G	A	0.0188492	1008
11	rs7946453	A	C	0.539683	1008
11	rs7933323	T	C	0.539683	1008
11	rs117828734	C	T	0.0585317	1008
11	rs7947010	G	T	0.539683	1008
11	rs7947013	G	A	0.838294	1008
11	rs75371570	G	T	0.0585317	1008
11	rs1368850	A	G	0.537698	1008
11	rs57357773	C	T	0.240079	1008
11	rs10791118	C	A	0.534722	1008
11	rs10791119	A	T	0.477183	1008
11	rs117619282	T	C	0.0585317	1008
11	rs9666253	C	T	0.529762	1008
11	rs12576039	T	C	0.0595238	1008
11	rs11222445	G	A	0.252976	1008
11	rs77529659	A	G	0.0595238	1008
11	rs4937593	T	C	0.529762	1008
11	rs4937594	A	G	0.827381	1008
11	rs7949764	T	C	0.530754	1008
11	rs7934699	A	G	0.530754	1008
11	rs7934779	A	G	0.530754	1008
11	rs4937595	G	A	0.530754	1008
11	rs74567400	C	T	0.236111	1008
11	rs67270464	C	T	0.0595238	1008
11	rs11222446	C	G	0.530754	1008
11	rs11222447	A	G	0.530754	1008
11	rs57131664	G	T	0.236111	1008
11	rs10894316	G	A	0.826389	1008
11	rs10894317	C	T	0.472222	1008
11	rs10894318	C	T	0.472222	1008
11	rs9667505	T	C	0.530754	1008
11	rs11820012	A	T	0.472222	1008
11	rs9666898	C	T	0.0585317	1008
11	rs142294010	A	T	0.00992063	1008
11	rs117332321	T	G	0.0585317	1008
11	rs77750679	C	T	0.0585317	1008
11	rs4937596	G	C	0.473214	1008
11	rs4937597	C	T	0.531746	1008
11	rs117065004	G	T	0.0585317	1008
11	rs4937598	G	A	0.473214	1008
11	rs11222448	G	A	0.531746	1008
11	rs117971498	C	T	0.0585317	1008
11	rs147159797	C	G	0.00892857	1008
11	rs118189341	G	C	0.0585317	1008
11	rs76429214	C	T	0.0585317	1008
11	rs117465675	A	G	0.0585317	1008
11	rs7948247	T	C	0.0585317	1008
11	rs78306149	A	G	0.0585317	1008
11	rs117439389	C	T	0.0585317	1008
11	rs80160769	C	T	0.237103	1008
11	rs7933667	A	G	0.0585317	1008
11	rs61909238	C	G	0.162698	1008
11	rs61909239	G	T	0.162698	1008
11	rs58073176	T	G	0.0585317	1008
11	rs11222450	T	C	0.766865	1008
11	rs80171200	C	A	0.0585317	1008
11	rs56168843	G	A	0.0575397	1008
11	rs8181531	G	A	0.474206	1008
11	rs8181532	C	T	0.827381	1008
11	rs117030940	G	T	0.0585317	1008
11	rs12787121	G	A	0.210317	1008
11	rs79325450	C	A	0.0585317	1008
11	rs11222451	T	C	0.251984	1008
11	rs74678806	A	T	0.234127	1008
11	rs117713367	G	T	0.0585317	1008
11	rs74198934	C	T	0.234127	1008
11	rs11222452	T	C	0.0416667	1008
11	rs139746641	G	A	0.0109127	1008
11	rs376092953	C	T	0.0555556	1008
11	rs117450903	T	C	0.0585317	1008
11	rs75202391	T	A	0.0585317	1008
11	rs1647964	C	G	0.974206	1008
11	rs1030346	A	T	0.209325	1008
11	rs77660083	T	C	0.0585317	1008
11	rs1793230	G	A	0.911706	1008
11	rs80266660	C	T	0.0585317	1008
11	rs117363235	A	G	0.0585317	1008
11	rs7128550	C	T	0.0585317	1008
11	rs75888446	C	T	0.0585317	1008
11	rs145813602	C	T	0.0287698	1008
11	rs117379682	A	C	0.0585317	1008
11	rs118133342	C	T	0.0585317	1008
11	rs1655488	T	C	0.915675	1008
11	rs1647965	T	C	0.973214	1008
11	rs79072879	G	A	0.0585317	1008
11	rs1647966	T	C	0.915675	1008
11	rs1793229	T	G	0.977183	1008
11	rs1647967	G	A	0.208333	1008
11	rs56181514	G	T	0.0565476	1008
11	rs79340654	C	T	0.0585317	1008
11	rs1647968	A	G	0.915675	1008
11	rs1540202	C	A	0.977183	1008
11	rs118161736	T	A	0.0585317	1008
11	rs74967299	G	T	0.0585317	1008
11	rs77246658	T	C	0.0585317	1008
11	rs75720430	T	G	0.0585317	1008
11	rs1945934	T	C	0.977183	1008
11	rs4936127	A	T	0.974206	1008
11	rs75124308	A	G	0.0585317	1008
11	rs9804416	G	A	0.915675	1008
11	rs66710573	C	G	0.0565476	1008
11	rs9804418	C	T	0.915675	1008
11	rs12577994	T	C	0.974206	1008
11	rs4245099	C	A	0.680556	1008
11	rs10894319	C	T	0.974206	1008
11	rs118180327	C	A	0.0525794	1008
11	rs79850624	C	T	0.0585317	1008
11	rs12226483	C	T	0.205357	1008
11	rs1945914	C	A	0.622024	1008
11	rs57565952	T	C	0.223214	1008
11	rs10894320	T	C	0.973214	1008
11	rs10894321	G	A	0.691468	1008
11	rs11222457	T	C	0.526786	1008
11	rs12420110	A	G	0.97619	1008
11	rs1114418	C	T	0.97619	1008
11	rs75031987	G	A	0.0585317	1008
11	rs10894323	A	G	0.899802	1008
11	rs76805648	T	C	0.0585317	1008
11	rs2298832	G	A	0.230159	1008
11	rs2298833	C	T	0.230159	1008
11	rs2298834	T	C	0.899802	1008
11	rs2298835	C	G	0.193452	1008
11	rs10791121	T	C	0.958333	1008
11	rs2298836	T	C	0.210317	1008
11	rs2298837	T	C	0.899802	1008
11	rs10160671	G	A	0.899802	1008
11	rs57414775	A	G	0.231151	1008
11	rs10160698	G	A	0.899802	1008
11	rs2276436	C	T	0.210317	1008
11	rs61522098	C	T	0.230159	1008
11	rs10160266	T	C	0.958333	1008
11	rs10160267	T	C	0.958333	1008
11	rs77530923	A	T	0.0585317	1008
11	rs11222460	G	T	0.19246	1008
11	rs1945918	G	A	0.899802	1008
11	rs10750462	G	A	0.958333	1008
11	rs1945919	A	G	0.899802	1008
11	rs77946253	C	G	0.0109127	1008
11	rs10736593	G	C	0.899802	1008
11	rs117012142	G	A	0.0585317	1008
11	rs7117282	C	T	0.551587	1008
11	rs1945920	C	A	0.0367063	1008
11	rs74728740	G	A	0.0337302	1008
11	rs55644444	G	C	0.0367063	1008
11	rs80293850	G	A	0.0337302	1008
11	rs1945921	C	T	0.78869	1008
11	rs11222461	T	C	0.0505952	1008
11	rs10791122	T	A	0.789683	1008
11	rs10736594	T	A	0.8125	1008
11	rs1945922	G	A	0.0724206	1008
11	rs56098711	T	C	0.0357143	1008
11	rs1945923	C	T	0.828373	1008
11	rs55786217	A	C	0.0436508	1008
11	rs4326806	A	G	0.823413	1008
11	rs77158697	G	A	0.0327381	1008
11	rs116880998	T	C	0.0327381	1008
11	rs1945925	C	A	0.862103	1008
11	rs1945926	T	C	0.826389	1008
11	rs67172950	G	C	0.0357143	1008
11	rs55843936	C	T	0.0357143	1008
11	rs3819254	G	C	0.829365	1008
11	rs6590547	T	C	0.0386905	1008
11	rs1945927	T	C	0.0386905	1008
11	rs1945928	A	G	0.0386905	1008
11	rs1945929	C	G	0.0386905	1008
11	rs11222463	C	T	0.0119048	1008
11	rs80083550	G	A	0.0357143	1008
11	rs79513263	G	A	0.0327381	1008
11	rs77653943	A	G	0.0327381	1008
11	rs11222464	A	G	0.115079	1008
11	rs55642629	G	A	0.0357143	1008
11	rs7128774	A	G	0.0327381	1008
11	rs7128889	A	G	0.0714286	1008
11	rs7114800	T	C	0.0357143	1008
11	rs59666738	C	T	0.0367063	1008
11	rs73022255	T	G	0.0357143	1008
11	rs11824313	T	C	0.0327381	1008
11	rs117567556	A	C	0.0327381	1008
11	rs79694588	C	G	0.137897	1008
11	rs1105526	T	C	0.862103	1008
11	rs78335801	C	T	0.141865	1008
11	rs2276437	C	T	0.0714286	1008
11	rs2276438	A	G	0.115079	1008
11	rs2276439	T	C	0.116071	1008
11	rs2276440	T	C	0.0694444	1008
11	rs7948582	T	A	0.0436508	1008
11	rs61296271	T	G	0.0684524	1008
11	rs60150259	A	G	0.0684524	1008
11	rs7933904	C	T	0.046627	1008
11	rs60347804	C	G	0.046627	1008
11	rs61188380	G	A	0.0793651	1008
11	rs56747443	T	A	0.046627	1008
11	rs76367564	C	T	0.0327381	1008
11	rs55988631	T	G	0.115079	1008
11	rs55968529	T	G	0.046627	1008
11	rs55738939	A	G	0.115079	1008
11	rs61242408	A	G	0.046627	1008
11	rs11222466	G	A	0.0119048	1008
11	rs57314155	G	A	0.046627	1008
11	rs58865766	C	T	0.046627	1008
11	rs56151042	A	G	0.0684524	1008
11	rs77060900	G	A	0.0297619	1008
11	rs12270113	A	G	0.117063	1008
11	rs12271602	A	G	0.185516	1008
11	rs61911664	G	A	0.0664683	1008
11	rs78029879	C	T	0.046627	1008
11	rs117896464	G	C	0.0376984	1008
11	rs12292215	T	C	0.115079	1008
11	rs7123641	A	G	0.116071	1008
11	rs7123981	G	A	0.0714286	1008
11	rs79528350	G	A	0.140873	1008
11	rs12273490	A	G	0.116071	1008
11	rs67546837	C	T	0.0694444	1008
11	rs12286754	C	T	0.0684524	1008
11	rs12286937	C	T	0.115079	1008
11	rs12286995	C	A	0.0684524	1008
11	rs145845544	C	G	0.0327381	1008
11	rs149622894	T	A	0.0297619	1008
11	rs74541184	C	T	0.046627	1008
11	rs75479387	C	T	0.046627	1008
11	rs12278763	C	T	0.115079	1008
11	rs1981426	G	A	0.522817	1008
11	rs12291865	A	C	0.185516	1008
11	rs61911666	T	C	0.185516	1008
11	rs61911667	T	C	0.115079	1008
11	rs79555020	G	A	0.0436508	1008
11	rs1945937	T	C	0.185516	1008
11	rs188846333	C	T	0.143849	1008
11	rs11222468	G	A	0.257937	1008
11	rs7936000	G	T	0.115079	1008
11	rs7951026	T	C	0.152778	1008
11	rs7130448	T	C	0.116071	1008
11	rs66749566	T	A	0.0704365	1008
11	rs11824370	C	T	0.0486111	1008
11	rs117755822	G	T	0.0178571	1008
11	rs1945938	A	G	0.0486111	1008
11	rs7119043	C	T	0.0327381	1008
11	rs60560426	G	A	0.0694444	1008
11	rs6590548	A	G	0.706349	1008
11	rs6590549	G	A	0.1875	1008
11	rs6590550	G	A	0.861111	1008
11	rs78071182	C	T	0.0456349	1008
11	rs10894324	C	G	0.094246	1008
11	rs12288135	G	T	0.165675	1008
11	rs146385355	T	C	0.0376984	1008
11	rs12804541	C	A	0.265873	1008
11	rs115718363	G	T	0.128968	1008
11	rs10894325	C	T	0.251984	1008
11	rs7101509	A	G	0.214286	1008
11	rs7105053	G	A	0.141865	1008
11	rs7105173	G	A	0.142857	1008
11	rs6590551	A	G	0.142857	1008
11	rs77122539	C	T	0.0188492	1008
11	rs55867029	G	A	0.0347222	1008
11	rs1945911	T	C	0.0486111	1008
11	rs11222471	C	T	0.0694444	1008
11	rs10894326	T	C	0.094246	1008
11	rs57865488	G	A	0.0456349	1008
11	rs10894327	A	G	0.0962302	1008
11	rs11222472	G	A	0.0248016	1008
11	rs10791123	G	A	0.093254	1008
11	rs143011592	A	T	0.046627	1008
11	rs7939872	G	A	0.173611	1008
11	rs117370082	G	A	0.0327381	1008
11	rs55810374	A	C	0.046627	1008
11	rs7118615	A	C	0.047619	1008
11	rs58401087	A	G	0.0803571	1008
11	rs111396216	G	A	0.093254	1008
11	rs149872575	T	A	0.0327381	1008
11	rs143933807	A	G	0.093254	1008
11	rs117649289	C	T	0.0327381	1008
11	rs2187560	T	C	0.861111	1008
11	rs79097572	T	C	0.0327381	1008
11	rs11222474	T	G	0.186508	1008
11	rs10894328	T	G	0.106151	1008
11	rs11222475	A	G	0.522817	1008
11	rs11222476	C	T	0.093254	1008
11	rs35218064	T	C	0.267857	1008
11	rs75622955	G	A	0.0436508	1008
11	rs12294945	C	A	0.0684524	1008
11	rs117990728	G	A	0.0327381	1008
11	rs76881726	C	T	0.0416667	1008
11	rs74344577	C	T	0.0277778	1008
11	rs4937599	A	C	0.861111	1008
11	rs1945913	A	G	0.316468	1008
11	rs56043870	G	C	0.0376984	1008
11	rs61909566	C	T	0.112103	1008
11	rs7947449	C	T	0.330357	1008
11	rs4366497	C	T	0.332341	1008
11	rs11222477	G	C	0.265873	1008
11	rs4937600	C	T	0.867063	1008
11	rs11530770	C	T	0.261905	1008
11	rs35961356	T	A	0.306548	1008
11	rs10894329	G	A	0.75496	1008
11	rs1945931	C	G	0.266865	1008
11	rs1945932	T	A	0.0376984	1008
11	rs73024294	T	C	0.0357143	1008
11	rs78378790	C	T	0.0753968	1008
11	rs12576023	T	G	0.266865	1008
11	rs1945935	C	A	0.0753968	1008
11	rs116909754	G	A	0.0277778	1008
11	rs4145056	G	T	0.384921	1008
11	rs4145055	C	G	0.237103	1008
11	rs4145054	C	A	0.384921	1008
11	rs11222479	G	A	0.0357143	1008
11	rs11222480	T	G	0.00198413	1008
11	rs76845508	A	G	0.112103	1008
11	rs77798563	T	C	0.293651	1008
11	rs10750463	C	T	0.679563	1008
11	rs59950958	C	T	0.0753968	1008
11	rs1114224	A	G	0.75496	1008
11	rs10750464	C	T	0.679563	1008
11	rs12288529	T	C	0.343254	1008
11	rs77684502	C	T	0.111111	1008
11	rs4145057	G	A	0.0386905	1008
11	rs55790245	C	T	0.0744048	1008
11	rs56201124	C	T	0.0744048	1008
11	rs11222483	G	A	0.0357143	1008
11	rs73026273	C	A	0.0357143	1008
11	rs11604769	C	T	0.0357143	1008
11	rs76808992	A	G	0.0654762	1008
11	rs1894184	G	T	0.350198	1008
11	rs79799641	A	C	0.0287698	1008
11	rs1945912	C	A	0.352183	1008
11	rs61569923	C	T	0.0734127	1008
11	rs4122127	C	G	0.755952	1008
11	rs73026275	C	G	0.0367063	1008
11	rs12418579	C	T	0.345238	1008
11	rs11823005	C	T	0.0734127	1008
11	rs61909569	G	A	0.110119	1008
11	rs11222487	G	T	0.0357143	1008
11	rs11222488	G	A	0.265873	1008
11	rs76132159	G	A	0.0287698	1008
11	rs7118650	C	T	0.339286	1008
11	rs73026289	A	G	0.0357143	1008
11	rs10894330	C	T	0.353175	1008
11	rs1793594	C	T	0.361111	1008
11	rs2213117	G	T	0.252976	1008
11	rs1627835	T	C	0.876984	1008
11	rs1793834	T	C	0.874008	1008
11	rs1945916	T	C	0.874008	1008
11	rs117364952	A	G	0.0248016	1008
11	rs11222490	G	T	0.00793651	1008
11	rs1632088	A	C	0.53869	1008
11	rs1793833	T	C	0.563492	1008
11	rs7112984	T	C	0.0724206	1008
11	rs12420945	G	T	0.0555556	1008
11	rs147860797	G	A	0.0138889	1008
11	rs1793595	C	T	0.883929	1008
11	rs73028211	T	C	0.141865	1008
11	rs1793831	C	T	0.863095	1008
11	rs1793596	G	A	0.0644841	1008
11	rs1793830	T	A	0.286706	1008
11	rs1113876	C	T	0.232143	1008
11	rs1114190	G	A	0.646825	1008
11	rs11222491	G	C	0.233135	1008
11	rs1793597	A	G	0.151786	1008
11	rs1793829	C	T	0.14881	1008
11	rs2213118	C	A	0.232143	1008
11	rs73028222	T	C	0.115079	1008
11	rs1793828	C	T	0.149802	1008
11	rs60689637	T	A	0.112103	1008
11	rs1793826	G	A	0.147817	1008
11	rs1793598	C	T	0.885913	1008
11	rs1793825	G	C	0.885913	1008
11	rs11222492	T	C	0.737103	1008
11	rs73028231	G	A	0.112103	1008
11	rs1793824	A	G	0.536706	1008
11	rs1793599	T	C	0.886905	1008
11	rs1793823	C	T	0.885913	1008
11	rs61909582	C	T	0.237103	1008
11	rs1894186	C	T	0.231151	1008
11	rs1793821	C	T	0.147817	1008
11	rs1793820	G	A	0.128968	1008
11	rs1793819	A	G	0.150794	1008
11	rs4937602	A	G	0.736111	1008
11	rs61469545	T	G	0.108135	1008
11	rs12574805	T	A	0.736111	1008
11	rs7925168	T	A	0.236111	1008
11	rs10894332	A	G	0.389881	1008
11	rs7942675	C	T	0.389881	1008
11	rs4937603	C	T	0.345238	1008
11	rs1793600	G	A	0.150794	1008
11	rs1793601	A	T	0.151786	1008
11	rs35118721	C	T	0.234127	1008
11	rs11222496	G	A	0.496032	1008
11	rs1793818	T	G	0.886905	1008
11	rs1618107	A	G	0.886905	1008
11	rs1793817	C	T	0.147817	1008
11	rs74238150	A	G	0.109127	1008
11	rs79312559	C	T	0.291667	1008
11	rs1793816	C	T	0.887897	1008
11	rs77892769	C	T	0.123016	1008
11	rs10894333	C	T	0.0545635	1008
11	rs12574230	C	A	0.240079	1008
11	rs11222497	A	G	0.311508	1008
11	rs11222498	A	G	0.303571	1008
11	rs117097495	A	G	0.0555556	1008
11	rs10750465	T	C	0.37996	1008
11	rs10894334	C	T	0.0545635	1008
11	rs11222499	C	T	0.299603	1008
11	rs9787831	T	A	0.376984	1008
11	rs76547816	C	T	0.0744048	1008
11	rs59542291	T	A	0.324405	1008
11	rs1613845	T	C	0.146825	1008
11	rs11822474	C	T	0.220238	1008
11	rs1123627	A	G	0.0545635	1008
11	rs1894187	A	G	0.27877	1008
11	rs10894335	C	T	0.0545635	1008
11	rs10894336	A	C	0.0545635	1008
11	rs80095230	G	A	0.0744048	1008
11	rs1894188	G	A	0.277778	1008
11	rs1894189	C	G	0.277778	1008
11	rs1894190	A	C	0.223214	1008
11	rs10894337	T	G	0.277778	1008
11	rs75540649	G	A	0.223214	1008
11	rs10894338	C	T	0.0545635	1008
11	rs11222500	C	G	0.0545635	1008
11	rs11222501	C	G	0.277778	1008
11	rs11827825	A	G	0.223214	1008
11	rs10894339	C	T	0.0535714	1008
11	rs10791125	T	C	0.0535714	1008
11	rs10791126	T	A	0.0436508	1008
11	rs12420585	T	C	0.0545635	1008
11	rs12419137	C	G	0.0545635	1008
11	rs1793602	A	C	0.0664683	1008
11	rs34485579	T	C	0.309524	1008
11	rs7481341	A	C	0.282738	1008
11	rs9804563	G	A	0.279762	1008
11	rs59274755	G	A	0.0744048	1008
11	rs9804658	T	C	0.0545635	1008
11	rs2105810	C	T	0.295635	1008
11	rs79614209	C	T	0.0565476	1008
11	rs35758898	T	C	0.0545635	1008
11	rs3133276	A	G	0.389881	1008
11	rs3133289	T	C	0.389881	1008
11	rs149772536	G	A	0.0357143	1008
11	rs1793524	C	T	0.0664683	1008
11	rs1793771	T	C	0.960317	1008
11	rs7130447	T	A	0.251984	1008
11	rs77707522	C	T	0.0605159	1008
11	rs75593352	T	C	0.0565476	1008
11	rs1793770	T	C	0.960317	1008
11	rs1793769	G	A	0.322421	1008
11	rs1632231	T	C	0.0664683	1008
11	rs77237402	C	T	0.135913	1008
11	rs75156847	T	C	0.0496032	1008
11	rs60013575	G	C	0.230159	1008
11	rs1793768	C	T	0.33631	1008
11	rs9943602	G	A	0.25496	1008
11	rs11222502	G	A	0.304563	1008
11	rs1793525	G	T	0.0644841	1008
11	rs10894340	A	C	0.354167	1008
11	rs34688811	C	T	0.331349	1008
11	rs1946025	G	C	0.330357	1008
11	rs1946026	T	C	0.327381	1008
11	rs80278574	T	C	0.0793651	1008
11	rs1793767	G	A	0.662698	1008
11	rs1793766	T	C	0.0644841	1008
11	rs3133290	T	C	0.875	1008
11	rs1540229	C	T	0.0644841	1008
11	rs1109945	T	A	0.326389	1008
11	rs10894341	T	A	0.24504	1008
11	rs10894342	G	A	0.266865	1008
11	rs12226862	C	T	0.326389	1008
11	rs139161900	A	G	0.0555556	1008
11	rs1793612	C	T	0.657738	1008
11	rs56179168	T	C	0.326389	1008
11	rs1946041	G	T	0.270833	1008
11	rs4937605	C	T	0.325397	1008
11	rs10791127	G	C	0.276786	1008
11	rs4937606	A	T	0.325397	1008
11	rs35208351	G	T	0.325397	1008
11	rs1793765	T	G	0.954365	1008
11	rs1106968	C	T	0.325397	1008
11	rs1106967	G	A	0.325397	1008
11	rs67941970	G	A	0.322421	1008
11	rs1793611	T	C	0.391865	1008
11	rs1793610	T	C	0.390873	1008
11	rs1793763	C	T	0.875	1008
11	rs80011645	C	A	0.214286	1008
11	rs11222506	G	A	0.324405	1008
11	rs1793609	G	C	0.378968	1008
11	rs11222508	G	A	0.047619	1008
11	rs76034125	A	T	0.0208333	1008
11	rs1946040	C	T	0.316468	1008
11	rs1622234	C	G	0.954365	1008
11	rs1946039	C	T	0.316468	1008
11	rs2511785	A	G	0.877976	1008
11	rs11222509	T	G	0.314484	1008
11	rs76577319	C	T	0.22123	1008
11	rs4937607	C	T	0.313492	1008
11	rs6590555	T	C	0.954365	1008
11	rs35872959	T	C	0.314484	1008
11	rs75706196	G	A	0.268849	1008
11	rs1793804	T	C	0.951389	1008
11	rs7128647	G	T	0.0833333	1008
11	rs117681682	G	A	0.046627	1008
11	rs74613193	T	G	0.271825	1008
11	rs1793803	A	G	0.954365	1008
11	rs10894343	G	A	0.0119048	1008
11	rs112422900	A	T	0.0823413	1008
11	rs4542424	C	A	0.0119048	1008
11	rs4937609	C	A	0.361111	1008
11	rs77312094	C	A	0.0386905	1008
11	rs76408566	C	T	0.172619	1008
11	rs1793603	G	T	0.0694444	1008
11	rs11222510	C	A	0.362103	1008
11	rs36059275	C	T	0.362103	1008
11	rs10894344	C	T	0.362103	1008
11	rs1894228	C	T	0.362103	1008
11	rs1793604	C	T	0.954365	1008
11	rs1106190	C	T	0.362103	1008
11	rs1106424	T	C	0.0575397	1008
11	rs1106423	G	A	0.324405	1008
11	rs1793605	T	C	0.954365	1008
11	rs11601759	C	T	0.443452	1008
11	rs1626138	T	C	0.270833	1008
11	rs79521496	C	T	0.0347222	1008
11	rs140974697	C	T	0.0188492	1008
11	rs4937610	C	G	0.444444	1008
11	rs10894345	C	T	0.394841	1008
11	rs79610691	G	A	0.0505952	1008
11	rs58290844	C	T	0.185516	1008
11	rs36074849	C	T	0.407738	1008
11	rs75328461	G	T	0.0248016	1008
11	rs117146145	G	A	0.0456349	1008
11	rs76498304	C	T	0.185516	1008
11	rs78520059	G	C	0.185516	1008
11	rs11222514	C	T	0.0119048	1008
11	rs1105722	G	A	0.0119048	1008
11	rs1105721	G	A	0.420635	1008
11	rs12798423	C	T	0.0664683	1008
11	rs1793607	T	G	0.941468	1008
11	rs1540235	T	C	0.311508	1008
11	rs1946038	C	T	0.827381	1008
11	rs1624663	G	A	0.458333	1008
11	rs1625376	T	C	0.0436508	1008
11	rs10894346	G	A	0.230159	1008
11	rs75368730	G	A	0.0456349	1008
11	rs4937612	G	A	0.444444	1008
11	rs10791128	C	T	0.796627	1008
11	rs4254083	A	G	0.834325	1008
11	rs1793827	G	C	0.610119	1008
11	rs61909587	A	G	0.0843254	1008
11	rs7119277	G	A	0.269841	1008
11	rs6590557	G	A	0.947421	1008
11	rs10894347	C	T	0.297619	1008
11	rs11222518	A	G	0.00198413	1008
11	rs11222519	C	T	0.296627	1008
11	rs34384190	G	A	0.295635	1008
11	rs75872375	A	T	0.0456349	1008
11	rs1793562	A	G	0.965278	1008
11	rs150634945	G	A	0.0486111	1008
11	rs73031845	T	A	0.0902778	1008
11	rs1793514	C	T	0.394841	1008
11	rs7939619	G	T	0.27381	1008
11	rs7939625	G	A	0.274802	1008
11	rs1793810	T	C	0.96627	1008
11	rs2511784	A	G	0.676587	1008
11	rs7930379	T	A	0.300595	1008
11	rs1793513	G	A	0.66369	1008
11	rs1793797	C	T	0.66369	1008
11	rs1793512	G	T	0.662698	1008
11	rs3133291	G	T	0.662698	1008
11	rs2511499	T	C	0.662698	1008
11	rs7950797	A	G	0.267857	1008
11	rs1793511	C	A	0.661706	1008
11	rs56229070	T	G	0.305556	1008
11	rs1793510	T	A	0.96627	1008
11	rs3133292	G	C	0.662698	1008
11	rs1793509	A	G	0.412698	1008
11	rs1793785	T	C	0.673611	1008
11	rs4454728	G	A	0.256944	1008
11	rs1793786	T	C	0.354167	1008
11	rs10791130	G	C	0.329365	1008
11	rs12577916	G	A	0.0486111	1008
11	rs1946024	G	A	0.0535714	1008
11	rs1793787	G	A	0.627976	1008
11	rs1946023	T	A	0.157738	1008
11	rs1630972	C	T	0.78869	1008
11	rs1793788	T	C	0.936508	1008
11	rs1793789	A	G	0.631944	1008
11	rs1629407	G	A	0.62996	1008
11	rs1628508	T	C	0.936508	1008
11	rs1628505	G	A	0.62996	1008
11	rs1793619	C	A	0.62996	1008
11	rs1793618	C	G	0.630952	1008
11	rs1793790	A	G	0.345238	1008
11	rs1793617	G	A	0.630952	1008
11	rs11222520	C	G	0.595238	1008
11	rs1793774	G	A	0.938492	1008
11	rs71483657	G	A	0.1875	1008
11	rs1793615	G	A	0.417659	1008
11	rs1793776	T	G	0.957341	1008
11	rs11222522	A	G	0.207341	1008
11	rs1793777	A	G	0.592262	1008
11	rs141623991	G	A	0.0168651	1008
11	rs1793614	G	C	0.897817	1008
11	rs1540228	A	G	0.306548	1008
11	rs1540227	T	C	0.897817	1008
11	rs1540226	G	A	0.589286	1008
11	rs11222524	A	G	0.204365	1008
11	rs12292972	G	T	0.384921	1008
11	rs1793778	G	A	0.897817	1008
11	rs1793569	T	G	0.897817	1008
11	rs1793570	C	T	0.395833	1008
11	rs1793571	A	G	0.69246	1008
11	rs11222526	C	T	0.693452	1008
11	rs1540234	A	G	0.392857	1008
11	rs11222527	T	C	0.293651	1008
11	rs1793552	G	A	0.607143	1008
11	rs7946126	C	G	0.280754	1008
11	rs11222529	A	T	0.206349	1008
11	rs11222530	G	T	0.206349	1008
11	rs11222531	C	T	0.210317	1008
11	rs11222532	C	T	0.206349	1008
11	rs36011556	G	A	0.280754	1008
11	rs1793836	G	A	0.402778	1008
11	rs10894348	C	T	0.239087	1008
11	rs7119094	G	A	0.205357	1008
11	rs1113928	C	T	0.401786	1008
11	rs1113927	G	T	0.925595	1008
11	rs11222533	A	G	0.284722	1008
11	rs1793515	A	G	0.405754	1008
11	rs1625725	G	A	0.404762	1008
11	rs1628402	G	A	0.891865	1008
11	rs1628519	G	A	0.685516	1008
11	rs7101398	C	A	0.208333	1008
11	rs11222534	A	T	0.284722	1008
11	rs1793516	A	T	0.893849	1008
11	rs58442254	G	A	0.489087	1008
11	rs76740328	A	G	0.0525794	1008
11	rs73031890	T	C	0.206349	1008
11	rs12794558	C	A	0.266865	1008
11	rs193070824	C	T	0.015873	1008
11	rs1793517	C	A	0.401786	1008
11	rs186869192	T	C	0.0277778	1008
11	rs7129945	T	C	0.491071	1008
11	rs7114275	G	A	0.206349	1008
11	rs7114436	G	C	0.491071	1008
11	rs34509245	G	T	0.282738	1008
11	rs78980958	C	T	0.0634921	1008
11	rs1793520	C	T	0.306548	1008
11	rs138719875	T	C	0.0257937	1008
11	rs57197267	T	C	0.0119048	1008
11	rs1793521	G	A	0.890873	1008
11	rs1793522	A	G	0.889881	1008
11	rs1793523	T	C	0.954365	1008
11	rs1110016	C	A	0.0615079	1008
11	rs1894231	A	C	0.946429	1008
11	rs1110396	G	A	0.328373	1008
11	rs1793568	T	G	0.720238	1008
11	rs1616038	T	G	0.984127	1008
11	rs10894350	C	G	0.404762	1008
11	rs60641478	G	A	0.0426587	1008
11	rs10894351	C	T	0.0486111	1008
11	rs7108272	G	A	0.0426587	1008
11	rs118003301	G	A	0.0555556	1008
11	rs11222536	C	T	0.0496032	1008
11	rs7124776	T	C	0.162698	1008
11	rs11222537	G	A	0.0496032	1008
11	rs7108892	A	G	0.789683	1008
11	rs4937614	C	T	0.0496032	1008
11	rs12281792	C	T	0.146825	1008
11	rs12283834	G	A	0.145833	1008
11	rs12290647	T	C	0.145833	1008
11	rs1793574	T	C	0.973214	1008
11	rs1793575	C	T	0.274802	1008
11	rs78028869	C	A	0.0496032	1008
11	rs1793793	C	G	0.820437	1008
11	rs78736861	T	C	0.250992	1008
11	rs73581417	T	C	0.015873	1008
11	rs74831736	G	C	0.0396825	1008
11	rs79093668	G	A	0.0446429	1008
11	rs1793544	G	T	0.498016	1008
11	rs1793792	A	G	0.499008	1008
11	rs1793791	A	G	0.493056	1008
11	rs2511766	T	C	0.957341	1008
11	rs1108340	G	T	0.938492	1008
11	rs1108339	C	G	0.484127	1008
11	rs79653586	A	G	0.00297619	1008
11	rs1793773	C	T	0.94246	1008
11	rs1793547	A	G	0.487103	1008
11	rs1793548	T	A	0.486111	1008
11	rs1793549	C	T	0.486111	1008
11	rs12800878	G	A	0.445437	1008
11	rs11222539	A	C	0.457341	1008
11	rs10791132	T	C	0.4375	1008
11	rs35645883	G	A	0.235119	1008
11	rs2511767	T	C	0.94246	1008
11	rs76342852	C	G	0.0337302	1008
11	rs1793796	C	T	0.5	1008
11	rs149780612	A	G	0.014881	1008
11	rs11222540	T	G	0.34127	1008
11	rs75776278	T	G	0.203373	1008
11	rs10894353	C	T	0.410714	1008
11	rs1793538	A	C	0.203373	1008
11	rs11222542	C	T	0.203373	1008
11	rs12276281	T	C	0.949405	1008
11	rs2511501	A	G	0.611111	1008
11	rs77776966	A	T	0.0803571	1008
11	rs80013847	A	G	0.0803571	1008
11	rs139902853	A	G	0.00595238	1008
11	rs2511771	G	A	0.548611	1008
11	rs2511502	A	T	0.551587	1008
11	rs2511772	T	C	0.949405	1008
11	rs1793798	T	G	0.227183	1008
11	rs1793799	T	C	0.627976	1008
11	rs1793541	C	T	0.618056	1008
11	rs4373938	G	A	0.643849	1008
11	rs1793800	C	G	0.642857	1008
11	rs1793801	G	A	0.248016	1008
11	rs11821035	G	C	0.642857	1008
11	rs1793563	G	A	0.641865	1008
11	rs1793779	G	A	0.642857	1008
11	rs1793566	G	A	0.642857	1008
11	rs1557480	C	T	0.248016	1008
11	rs1793565	C	A	0.641865	1008
11	rs1793564	G	T	0.248016	1008
11	rs28810092	C	T	0.218254	1008
11	rs1793572	C	G	0.948413	1008
11	rs2511509	A	G	0.641865	1008
11	rs2511773	C	T	0.641865	1008
11	rs3133288	G	C	0.641865	1008
11	rs4303239	T	A	0.641865	1008
11	rs11222554	C	A	0.136905	1008
11	rs7935220	G	A	0.393849	1008
11	rs10894360	T	C	0.393849	1008
11	rs11222555	A	T	0.393849	1008
11	rs4359216	C	A	0.641865	1008
11	rs12289260	T	A	0.248016	1008
11	rs2511500	A	G	0.248016	1008
11	rs1793580	T	C	0.641865	1008
11	rs1793581	C	T	0.641865	1008
11	rs2853199	A	G	0.641865	1008
11	rs7950768	G	A	0.393849	1008
11	rs2213130	A	T	0.393849	1008
11	rs2213131	C	G	0.393849	1008
11	rs7104201	C	A	0.390873	1008
11	rs113646243	A	T	0.00198413	1008
11	rs143544373	A	G	0.0267857	1008
11	rs1793762	G	C	0.248016	1008
11	rs1793606	G	A	0.247024	1008
11	rs78203178	A	G	0.31746	1008
11	rs1616002	T	G	0.46131	1008
11	rs7925908	T	C	0.44246	1008
11	rs1793761	A	T	0.4375	1008
11	rs1620145	G	C	0.400794	1008
11	rs1125429	G	A	0.39881	1008
11	rs1793760	A	G	0.227183	1008
11	rs1105885	G	A	0.046627	1008
11	rs1105884	A	G	0.626984	1008
11	rs1793759	T	C	0.227183	1008
11	rs1105883	A	T	0.39881	1008
11	rs12790269	G	A	0.392857	1008
11	rs1793758	A	G	0.227183	1008
11	rs11222559	T	G	0.39881	1008
11	rs10894362	G	A	0.39881	1008
11	rs79424554	A	G	0.0376984	1008
11	rs1793518	T	C	0.625	1008
11	rs10894363	C	T	0.39881	1008
11	rs1793756	A	G	0.625992	1008
11	rs11607763	C	T	0.39881	1008
11	rs12281530	A	T	0.306548	1008
11	rs79948503	C	T	0.0456349	1008
11	rs1626623	A	G	0.625992	1008
11	rs1793533	T	C	0.625992	1008
11	rs1793534	A	G	0.625992	1008
11	rs76944577	G	A	0.30754	1008
11	rs72645502	A	T	0.0654762	1008
11	rs1793542	G	A	0.625992	1008
11	rs1793543	T	C	0.625992	1008
11	rs1793852	A	C	0.625992	1008
11	rs10894364	G	C	0.39881	1008
11	rs1793851	C	G	0.625992	1008
11	rs10894365	G	C	0.39881	1008
11	rs1793850	C	G	0.625992	1008
11	rs10894367	T	C	0.39881	1008
11	rs10894368	T	A	0.39881	1008
11	rs1793561	A	G	0.625992	1008
11	rs116948880	G	A	0.128968	1008
11	rs1557482	C	T	0.39881	1008
11	rs1557483	G	A	0.39881	1008
11	rs7127286	G	C	0.39881	1008
11	rs149562621	G	T	0.014881	1008
11	rs1793573	T	C	0.93254	1008
11	rs1793805	C	T	0.227183	1008
11	rs144308275	G	A	0.015873	1008
11	rs74349870	G	A	0.140873	1008
11	rs10894369	A	G	0.39881	1008
11	rs1110256	A	T	0.39881	1008
11	rs1104974	G	A	0.39881	1008
11	rs1894218	C	A	0.39881	1008
11	rs1110302	T	C	0.625992	1008
11	rs1110301	T	C	0.39881	1008
11	rs4245100	T	C	0.39881	1008
11	rs1793576	A	G	0.625992	1008
11	rs4937616	A	G	0.39881	1008
11	rs2511786	C	A	0.227183	1008
11	rs7106592	G	A	0.39881	1008
11	rs1793807	C	T	0.227183	1008
11	rs72653403	G	T	0.0654762	1008
11	rs1793577	T	C	0.625992	1008
11	rs10458944	G	T	0.401786	1008
11	rs10458945	C	T	0.401786	1008
11	rs2156864	C	G	0.402778	1008
11	rs2156865	A	C	0.401786	1008
11	rs1621498	A	G	0.624008	1008
11	rs1793808	T	C	0.624008	1008
11	rs11222565	G	A	0.395833	1008
11	rs1793579	C	A	0.227183	1008
11	rs1793809	G	A	0.623016	1008
11	rs79161100	G	C	0.0634921	1008
11	rs4937617	T	A	0.40377	1008
11	rs4937618	G	A	0.40377	1008
11	rs7939158	C	T	0.203373	1008
11	rs67539087	T	C	0.271825	1008
11	rs77087904	C	T	0.252976	1008
11	rs80175218	A	G	0.271825	1008
11	rs7107440	T	C	0.269841	1008
11	rs12576780	A	C	0.272817	1008
11	rs11222567	G	A	0.265873	1008
11	rs150219561	G	A	0.0188492	1008
11	rs116929924	A	G	0.0446429	1008
11	rs1793582	T	C	0.319444	1008
11	rs1793811	G	A	0.722222	1008
11	rs1793812	A	G	0.723214	1008
11	rs1793813	A	C	0.723214	1008
11	rs1793814	G	A	0.319444	1008
11	rs1793584	G	A	0.319444	1008
11	rs1793585	T	C	0.724206	1008
11	rs2511787	A	G	0.724206	1008
11	rs7117891	G	A	0.177579	1008
11	rs1793586	T	C	0.938492	1008
11	rs1114296	G	C	0.320437	1008
11	rs1793587	C	T	0.320437	1008
11	rs1793847	A	C	0.72123	1008
11	rs1793846	T	G	0.72123	1008
11	rs1793589	T	C	0.723214	1008
11	rs1793844	T	G	0.723214	1008
11	rs1793843	C	T	0.325397	1008
11	rs1793842	C	A	0.608135	1008
11	rs1793590	T	A	0.326389	1008
11	rs78981567	T	G	0.0436508	1008
11	rs1793841	A	G	0.326389	1008
11	rs1793840	G	C	0.712302	1008
11	rs1793526	T	C	0.325397	1008
11	rs1793527	C	A	0.325397	1008
11	rs1540230	G	A	0.325397	1008
11	rs1793838	T	C	0.704365	1008
11	rs1616085	G	A	0.325397	1008
11	rs1793529	A	G	0.704365	1008
11	rs1793530	C	T	0.325397	1008
11	rs1793531	G	A	0.325397	1008
11	rs1793837	A	C	0.323413	1008
11	rs149928270	G	A	0.0456349	1008
11	rs10894374	C	T	0.378968	1008
11	rs112329073	T	C	0.328373	1008
11	rs140258197	A	G	0.046627	1008
11	rs1557479	T	G	0.324405	1008
11	rs2511507	A	G	0.701389	1008
11	rs2513531	A	G	0.701389	1008
11	rs139945292	C	T	0.249008	1008
11	rs11222572	T	C	0.339286	1008
11	rs1946032	T	C	0.354167	1008
11	rs4625476	G	C	0.355159	1008
11	rs1793782	T	A	0.35119	1008
11	rs1793567	A	G	0.33631	1008
11	rs1793553	G	T	0.703373	1008
11	rs1793554	A	G	0.712302	1008
11	rs1793555	C	T	0.710317	1008
11	rs1793781	T	C	0.71131	1008
11	rs76686124	C	T	0.0684524	1008
11	rs1540231	A	G	0.710317	1008
11	rs1540232	C	T	0.710317	1008
11	rs78930450	G	A	0.0793651	1008
11	rs1793560	T	C	0.71627	1008
11	rs2511504	T	C	0.374008	1008
11	rs2511505	T	A	0.34623	1008
11	rs2511506	G	A	0.713294	1008
11	rs2513527	A	G	0.714286	1008
11	rs10894375	C	G	0.0952381	1008
11	rs2511781	C	T	0.368056	1008
11	rs12279977	T	C	0.344246	1008
11	rs2511780	A	G	0.715278	1008
11	rs2513539	A	G	0.590278	1008
11	rs2156872	C	T	0.580357	1008
11	rs2511778	T	A	0.236111	1008
11	rs2511777	T	A	0.580357	1008
11	rs2513536	A	G	0.580357	1008
11	rs2511776	C	T	0.236111	1008
11	rs2513533	C	T	0.590278	1008
11	rs2511775	G	C	0.25	1008
11	rs7938687	G	A	0.0218254	1008
11	rs2511774	C	G	0.244048	1008
11	rs2513532	T	A	0.576389	1008
11	rs10894376	C	A	0.572421	1008
11	rs10894377	G	T	0.573413	1008
11	rs12574281	A	C	0.241071	1008
11	rs10791137	G	C	0.332341	1008
11	rs7947194	A	G	0.241071	1008
11	rs7947624	G	A	0.573413	1008
11	rs7929151	A	G	0.241071	1008
11	rs10894378	T	A	0.332341	1008
11	rs10750471	G	A	0.573413	1008
11	rs10791138	A	C	0.573413	1008
11	rs11222577	G	A	0.573413	1008
11	rs7119741	C	G	0.332341	1008
11	rs149767876	C	T	0.0337302	1008
11	rs11222578	C	T	0.332341	1008
11	rs12417208	A	T	0.241071	1008
11	rs10894379	C	T	0.332341	1008
11	rs7949579	G	A	0.573413	1008
11	rs34745492	A	T	0.448413	1008
11	rs117501956	G	C	0.0644841	1008
11	rs73039530	A	G	0.323413	1008
11	rs2513526	G	A	0.786706	1008
11	rs7103289	G	A	0.391865	1008
11	rs11222579	G	A	0.253968	1008
11	rs7106443	G	A	0.391865	1008
11	rs11606643	G	A	0.253968	1008
11	rs11222580	C	A	0.252976	1008
11	rs11222581	C	A	0.314484	1008
11	rs7358495	C	T	0.31746	1008
11	rs12288364	C	T	0.255952	1008
11	rs7952557	G	A	0.717262	1008
11	rs7952585	G	A	0.388889	1008
11	rs4077685	C	T	0.185516	1008
11	rs11222583	C	G	0.142857	1008
11	rs11222584	C	G	0.280754	1008
11	rs73039547	C	T	0.157738	1008
11	rs4128590	T	C	0.046627	1008
11	rs11222585	A	G	0.0376984	1008
11	rs4128594	G	A	0.43254	1008
11	rs4128591	T	C	0.0386905	1008
11	rs4128595	C	G	0.0575397	1008
11	rs12418096	C	T	0.0426587	1008
11	rs7101414	G	A	0.194444	1008
11	rs7939384	T	C	0.0198413	1008
11	rs11222586	C	T	0.199405	1008
11	rs79889405	C	T	0.200397	1008
11	rs34547019	C	T	0.0396825	1008
11	rs7121543	G	T	0.0625	1008
11	rs7107107	T	C	0.758929	1008
11	rs71483660	A	T	0.0238095	1008
11	rs10736595	T	C	0.766865	1008
11	rs10750472	G	T	0.678571	1008
11	rs10750473	G	A	0.727183	1008
11	rs61398568	C	T	0.0208333	1008
11	rs7130820	G	A	0.722222	1008
11	rs7120044	T	A	0.0426587	1008
11	rs4936129	G	A	0.246032	1008
11	rs7930775	G	A	0.24504	1008
11	rs4394848	C	T	0.679563	1008
11	rs10750474	C	G	0.677579	1008
11	rs7112386	G	C	0.673611	1008
11	rs11222587	A	G	0.212302	1008
11	rs35665773	C	T	0.0218254	1008
11	rs11222588	G	A	0.190476	1008
11	rs10894381	C	T	0.232143	1008
11	rs11222589	C	T	0.190476	1008
11	rs6590572	G	T	0.0208333	1008
11	rs12804059	C	T	0.0277778	1008
11	rs34588147	G	A	0.0218254	1008
11	rs10791140	C	T	0.599206	1008
11	rs149455647	T	A	0.0119048	1008
11	rs11222590	C	A	0.0367063	1008
11	rs11222591	G	T	0.575397	1008
11	rs10894382	C	T	0.565476	1008
11	rs56229414	G	C	0.00297619	1008
11	rs7943929	T	G	0.604167	1008
11	rs12417404	T	G	0.0704365	1008
11	rs10750475	G	A	0.559524	1008
11	rs10750476	C	T	0.600198	1008
11	rs10750477	C	T	0.58631	1008
11	rs10791141	C	T	0.60119	1008
11	rs34807050	T	C	0.0228175	1008
11	rs35974940	G	T	0.0228175	1008
11	rs10791142	A	T	0.602183	1008
11	rs7116018	C	T	0.381944	1008
11	rs11222592	C	T	0.223214	1008
11	rs11222593	C	G	0.0238095	1008
11	rs4936130	A	G	0.266865	1008
11	rs2513542	C	T	0.786706	1008
11	rs2513541	T	C	0.748016	1008
11	rs2513540	G	A	0.761905	1008
11	rs2513538	T	G	0.760913	1008
11	rs76762818	G	A	0.0396825	1008
11	rs73022108	A	G	0.0396825	1008
11	rs2512643	A	G	0.757937	1008
11	rs2513537	G	A	0.730159	1008
11	rs12225076	C	T	0.0793651	1008
11	rs149198703	T	C	0.0248016	1008
11	rs71483662	C	T	0.0386905	1008
11	rs2512652	C	G	0.593254	1008
11	rs73022113	C	G	0.0386905	1008
11	rs66771462	G	A	0.0337302	1008
11	rs2512653	A	G	0.789683	1008
11	rs7935030	A	G	0.0724206	1008
11	rs1448361	C	T	0.693452	1008
11	rs2442102	T	C	0.735119	1008
11	rs11222598	G	C	0.449405	1008
11	rs34982166	C	T	0.0347222	1008
11	rs895797	A	G	0.614087	1008
11	rs35249697	G	A	0.0347222	1008
11	rs57328473	C	A	0.319444	1008
11	rs2442104	C	T	0.609127	1008
11	rs2442105	T	C	0.340278	1008
11	rs141282839	G	A	0.0615079	1008
11	rs117642747	T	C	0.115079	1008
11	rs34690063	G	A	0.0277778	1008
11	rs12795347	T	A	0.0277778	1008
11	rs12272290	C	T	0.354167	1008
11	rs57712994	G	T	0.334325	1008
11	rs73022130	G	A	0.0396825	1008
11	rs12808019	A	G	0.0267857	1008
11	rs2513535	T	G	0.377976	1008
11	rs73022132	C	T	0.014881	1008
11	rs2218671	C	G	0.827381	1008
11	rs10736596	G	A	0.850198	1008
11	rs10736597	T	G	0.850198	1008
11	rs10750478	A	T	0.850198	1008
11	rs2512642	G	A	0.0763889	1008
11	rs11222601	A	C	0.625	1008
11	rs10750479	G	C	0.632937	1008
11	rs7947220	T	C	0.861111	1008
11	rs10894386	G	C	0.231151	1008
11	rs10791143	A	G	0.238095	1008
11	rs10894387	G	T	0.262897	1008
11	rs59474528	C	A	0.607143	1008
11	rs58402910	C	T	0.622024	1008
11	rs12575998	G	T	0.622024	1008
11	rs1992895	T	G	0.0436508	1008
11	rs1992894	G	A	0.253968	1008
11	rs12363994	C	T	0.0257937	1008
11	rs1448355	C	T	0.251984	1008
11	rs7125824	G	A	0.046627	1008
11	rs61901880	G	A	0.0406746	1008
11	rs10894389	G	A	0.619048	1008
11	rs7108020	C	A	0.873016	1008
11	rs7108536	G	A	0.248016	1008
11	rs1011402	A	G	0.875	1008
11	rs1550973	A	G	0.875992	1008
11	rs1550972	A	G	0.876984	1008
11	rs7481514	A	G	0.875992	1008
11	rs12576228	A	G	0.625	1008
11	rs150492192	C	A	0.0248016	1008
11	rs4570588	G	A	0.634921	1008
11	rs11222609	G	A	0.871032	1008
11	rs117263539	A	C	0.0277778	1008
11	rs4936131	G	A	0.619048	1008
11	rs1448354	A	G	0.91369	1008
11	rs80047644	C	T	0.00595238	1008
11	rs1448353	A	G	0.848214	1008
11	rs7101906	T	G	0.00992063	1008
11	rs1448352	G	A	0.838294	1008
11	rs10750481	T	C	0.110119	1008
11	rs11222611	G	T	0.643849	1008
11	rs2512651	C	A	0.239087	1008
11	rs2442100	G	C	0.347222	1008
11	rs35659386	T	A	0.0535714	1008
11	rs12574829	G	A	0.665675	1008
11	rs2512648	C	T	0.227183	1008
11	rs12790085	C	T	0.0664683	1008
11	rs2512650	C	T	0.227183	1008
11	rs75749987	C	T	0.66369	1008
11	rs11222614	T	C	0.228175	1008
11	rs117681199	C	T	0.0267857	1008
11	rs7924939	T	G	0.334325	1008
11	rs12291942	T	C	0.0664683	1008
11	rs148021485	C	G	0.0218254	1008
11	rs7396108	G	C	0.104167	1008
11	rs138408129	G	C	0.670635	1008
11	rs10894390	A	G	0.331349	1008
11	rs11512668	G	A	0.0386905	1008
11	rs113402195	G	T	0.0386905	1008
11	rs61901893	C	A	0.0386905	1008
11	rs73586786	G	C	0.671627	1008
11	rs11222616	T	G	0.22619	1008
11	rs61901894	G	A	0.0386905	1008
11	rs12289924	T	G	0.0654762	1008
11	rs7940469	C	T	0.223214	1008
11	rs11825002	G	C	0.739087	1008
11	rs11222617	G	A	0.223214	1008
11	rs35070180	G	A	0.0654762	1008
11	rs77359811	G	T	0.00892857	1008
11	rs10894391	A	G	0.228175	1008
11	rs61901896	A	G	0.0396825	1008
11	rs12362109	A	G	0.0386905	1008
11	rs79316017	G	T	0.0128968	1008
11	rs58955041	A	G	0.671627	1008
11	rs11222619	C	A	0.633929	1008
11	rs12573936	T	C	0.72619	1008
11	rs7104131	A	G	0.949405	1008
11	rs11222620	T	G	0.0178571	1008
11	rs1550976	T	C	0.967262	1008
11	rs1448363	T	C	0.967262	1008
11	rs11222622	G	A	0.0535714	1008
11	rs2034381	C	A	0.30754	1008
11	rs7938797	C	T	0.310516	1008
11	rs6590575	A	G	0.967262	1008
11	rs2034382	T	C	0.319444	1008
11	rs1448364	T	C	0.968254	1008
11	rs7950545	C	T	0.297619	1008
11	rs4937625	T	C	0.676587	1008
11	rs921202	C	G	0.731151	1008
11	rs11601906	C	T	0.0873016	1008
11	rs10894394	T	C	0.563492	1008
11	rs10894395	G	A	0.556548	1008
11	rs10894396	A	G	0.59127	1008
11	rs11222628	G	T	0.22123	1008
11	rs10791146	A	G	0.811508	1008
11	rs11222629	A	G	0.409722	1008
11	rs11222630	C	T	0.204365	1008
11	rs11222631	A	T	0.214286	1008
11	rs56234203	C	T	0.510913	1008
11	rs11222632	T	A	0.215278	1008
11	rs11222633	T	C	0.215278	1008
11	rs11222634	A	T	0.214286	1008
11	rs11222635	C	T	0.214286	1008
11	rs11222636	G	A	0.214286	1008
11	rs11222637	T	G	0.214286	1008
11	rs182586270	C	T	0.00694444	1008
11	rs11222638	A	C	0.214286	1008
11	rs11222639	C	G	0.214286	1008
11	rs11222640	G	A	0.213294	1008
11	rs4453242	C	T	0.507937	1008
11	rs11222641	A	G	0.215278	1008
11	rs12224454	A	T	0.214286	1008
11	rs6590576	G	A	0.798611	1008
11	rs12221808	G	A	0.214286	1008
11	rs10894397	A	G	0.0109127	1008
11	rs76017609	G	A	0.214286	1008
11	rs80029754	G	A	0.214286	1008
11	rs75053741	T	C	0.214286	1008
11	rs75703123	G	C	0.214286	1008
11	rs76282921	C	T	0.214286	1008
11	rs74611976	T	G	0.214286	1008
11	rs75809416	A	G	0.214286	1008
11	rs12223297	T	C	0.214286	1008
11	rs921203	C	T	0.214286	1008
11	rs921204	C	A	0.214286	1008
11	rs921205	T	C	0.214286	1008
11	rs7110822	T	C	0.214286	1008
11	rs7128078	A	G	0.214286	1008
11	rs7128511	G	A	0.214286	1008
11	rs7128755	G	A	0.218254	1008
11	rs6590577	T	C	0.799603	1008
11	rs79933026	T	C	0.214286	1008
11	rs12417907	G	A	0.0119048	1008
11	rs74848837	T	C	0.214286	1008
11	rs7128947	C	G	0.225198	1008
11	rs12275678	C	T	0.0565476	1008
11	rs59433631	T	C	0.214286	1008
11	rs2034386	A	G	0.525794	1008
11	rs61625570	G	A	0.213294	1008
11	rs34903618	G	A	0.0565476	1008
11	rs12224135	T	G	0.215278	1008
11	rs35507837	G	T	0.0565476	1008
11	rs7101964	A	T	0.0109127	1008
11	rs11222644	A	C	0.215278	1008
11	rs2034387	T	C	0.801587	1008
11	rs10894399	G	A	0.215278	1008
11	rs10894400	A	G	0.215278	1008
11	rs10894401	A	G	0.215278	1008
11	rs11222645	G	A	0.518849	1008
11	rs10791147	C	G	0.22619	1008
11	rs10160388	G	C	0.802579	1008
11	rs11222647	G	A	0.214286	1008
11	rs6590578	T	C	0.213294	1008
11	rs12278021	G	A	0.0555556	1008
11	rs7123137	T	C	0.214286	1008
11	rs7106855	A	T	0.214286	1008
11	rs6590579	C	T	0.214286	1008
11	rs4991180	T	C	0.214286	1008
11	rs7107326	C	T	0.213294	1008
11	rs11222649	G	A	0.213294	1008
11	rs11222650	A	C	0.206349	1008
11	rs11222651	T	C	0.213294	1008
11	rs11222652	C	T	0.21131	1008
11	rs11222653	A	G	0.21627	1008
11	rs11222654	G	A	0.195437	1008
11	rs74447061	C	T	0.18254	1008
11	rs11222656	T	A	0.188492	1008
11	rs11222657	G	A	0.1875	1008
11	rs959410	C	G	0.188492	1008
11	rs992564	G	T	0.494048	1008
11	rs12419920	C	T	0.00992063	1008
11	rs1533339	G	A	0.188492	1008
11	rs1448357	A	C	0.502976	1008
11	rs76204486	A	G	0.00892857	1008
11	rs144768926	G	A	0.0178571	1008
11	rs11222658	C	T	0.46627	1008
11	rs7933020	G	A	0.654762	1008
11	rs4937626	A	G	0.719246	1008
11	rs12419035	C	T	0.00694444	1008
11	rs7936616	C	T	0.525794	1008
11	rs1349092	C	T	0.526786	1008
11	rs79609745	A	C	0.0287698	1008
11	rs11222659	C	T	0.185516	1008
11	rs932096	C	T	0.714286	1008
11	rs61550068	C	T	0.186508	1008
11	rs12576852	C	T	0.467262	1008
11	rs141981016	C	G	0.0178571	1008
11	rs11222660	G	A	0.0535714	1008
11	rs76146102	C	A	0.0277778	1008
11	rs11222662	C	T	0.186508	1008
11	rs12575010	A	G	0.72619	1008
11	rs61901912	A	G	0.0664683	1008
11	rs1448358	C	T	0.186508	1008
11	rs11222663	C	T	0.186508	1008
11	rs2121955	G	A	0.0535714	1008
11	rs12577686	G	A	0.463294	1008
11	rs11222664	T	C	0.189484	1008
11	rs10894402	G	T	0.529762	1008
11	rs12294175	G	A	0.0535714	1008
11	rs11222665	G	A	0.188492	1008
11	rs11222666	C	T	0.188492	1008
11	rs147813759	G	C	0.0188492	1008
11	rs1355982	G	A	0.077381	1008
11	rs12577076	C	T	0.450397	1008
11	rs11222667	A	T	0.450397	1008
11	rs10750482	A	G	0.727183	1008
11	rs56016826	A	G	0.00694444	1008
11	rs11222668	C	G	0.185516	1008
11	rs7108990	C	G	0.44246	1008
11	rs7112023	A	C	0.644841	1008
11	rs12421680	G	A	0.636905	1008
11	rs4937627	C	T	0.43254	1008
11	rs1448359	C	T	0.0972222	1008
11	rs12221635	G	A	0.185516	1008
11	rs10791148	A	G	0.631944	1008
11	rs4937628	A	G	0.438492	1008
11	rs60302582	A	G	0.0337302	1008
11	rs4937629	C	G	0.433532	1008
11	rs4936133	T	C	0.433532	1008
11	rs4937630	G	A	0.434524	1008
11	rs12224624	A	G	0.183532	1008
11	rs1448360	G	T	0.625	1008
11	rs956993	T	G	0.628968	1008
11	rs150553681	C	T	0.0238095	1008
11	rs10894403	T	C	0.433532	1008
11	rs2324511	A	G	0.185516	1008
11	rs7951332	G	A	0.433532	1008
11	rs7951040	A	G	0.433532	1008
11	rs11601922	C	A	0.00694444	1008
11	rs12222727	G	A	0.183532	1008
11	rs10894404	C	A	0.228175	1008
11	rs1546587	G	A	0.431548	1008
11	rs4937631	G	A	0.551587	1008
11	rs318987	A	G	0.554563	1008
11	rs149050126	A	G	0.0188492	1008
11	rs10736598	A	C	0.467262	1008
11	rs12221885	A	G	0.181548	1008
11	rs12417568	A	G	0.14881	1008
11	rs1609764	T	G	0.452381	1008
11	rs10791149	A	G	0.793651	1008
11	rs59605612	G	A	0.14881	1008
11	rs10791150	C	T	0.463294	1008
11	rs78068707	G	C	0.179563	1008
11	rs874548	T	C	0.147817	1008
11	rs2053807	T	C	0.181548	1008
11	rs1375102	A	G	0.0436508	1008
11	rs6590580	C	T	0.793651	1008
11	rs4937632	T	C	0.105159	1008
11	rs11222670	C	T	0.179563	1008
11	rs12577900	G	A	0.46627	1008
11	rs1992896	G	A	0.455357	1008
11	rs9943476	C	G	0.47123	1008
11	rs1375103	A	G	0.147817	1008
11	rs2053808	G	T	0.0188492	1008
11	rs55748842	C	T	0.0416667	1008
11	rs11222671	T	C	0.179563	1008
11	rs76896260	A	T	0.0168651	1008
11	rs318961	T	C	0.107143	1008
11	rs318962	C	T	0.107143	1008
11	rs318963	A	C	0.796627	1008
11	rs11601304	C	A	0.0178571	1008
11	rs11605496	A	C	0.0178571	1008
11	rs11601315	C	A	0.0178571	1008
11	rs318965	C	T	0.107143	1008
11	rs7102359	G	C	0.0426587	1008
11	rs318966	G	A	0.106151	1008
11	rs318968	T	C	0.107143	1008
11	rs73024132	T	G	0.0426587	1008
11	rs318969	C	T	0.791667	1008
11	rs318970	C	T	0.791667	1008
11	rs4937633	G	A	0.503968	1008
11	rs318971	T	C	0.792659	1008
11	rs318972	T	A	0.792659	1008
11	rs113249705	C	T	0.014881	1008
11	rs318973	T	C	0.792659	1008
11	rs318974	T	C	0.78869	1008
11	rs11222672	C	T	0.217262	1008
11	rs148797725	G	T	0.0416667	1008
11	rs113247224	C	A	0.0168651	1008
11	rs10082599	T	A	0.633929	1008
11	rs35051291	T	C	0.014881	1008
11	rs10894405	G	A	0.412698	1008
11	rs10791151	T	A	0.357143	1008
11	rs318975	T	G	0.946429	1008
11	rs318976	T	C	0.143849	1008
11	rs318977	G	T	0.143849	1008
11	rs318978	G	A	0.144841	1008
11	rs318979	A	G	0.144841	1008
11	rs364557	G	A	0.130952	1008
11	rs372575	C	T	0.144841	1008
11	rs407540	G	A	0.133929	1008
11	rs437973	T	C	0.147817	1008
11	rs151207198	A	C	0.0208333	1008
11	rs451304	C	T	0.144841	1008
11	rs375568	C	G	0.150794	1008
11	rs12417868	G	C	0.340278	1008
11	rs432042	T	C	0.487103	1008
11	rs433406	A	G	0.487103	1008
11	rs11222673	T	C	0.0267857	1008
11	rs433443	G	A	0.146825	1008
11	rs117484189	C	T	0.00892857	1008
11	rs73026105	C	T	0.00297619	1008
11	rs11827032	A	G	0.339286	1008
11	rs76360640	G	A	0.115079	1008
11	rs2512656	T	C	0.145833	1008
11	rs426690	T	G	0.145833	1008
11	rs73026109	G	A	0.0138889	1008
11	rs426077	C	T	0.146825	1008
11	rs415055	T	C	0.484127	1008
11	rs425803	A	G	0.145833	1008
11	rs380593	T	C	0.489087	1008
11	rs390741	C	T	0.481151	1008
11	rs411462	T	G	0.469246	1008
11	rs4937635	G	T	0.0128968	1008
11	rs12418991	G	A	0.0128968	1008
11	rs2512655	T	C	0.145833	1008
11	rs444876	T	C	0.154762	1008
11	rs411789	T	G	0.542659	1008
11	rs7114205	G	A	0.015873	1008
11	rs385991	C	T	0.980159	1008
11	rs444328	T	C	0.983135	1008
11	rs6590581	A	G	0.0168651	1008
11	rs6590582	T	C	0.0168651	1008
11	rs7130414	T	C	0.0168651	1008
11	rs11222675	C	T	0.252976	1008
11	rs448801	A	G	0.404762	1008
11	rs56246703	G	C	0.015873	1008
11	rs55734284	T	G	0.015873	1008
11	rs79540657	C	A	0.015873	1008
11	rs402320	A	G	0.147817	1008
11	rs56404871	G	A	0.015873	1008
11	rs56251725	C	T	0.015873	1008
11	rs56099061	C	A	0.015873	1008
11	rs1868309	C	T	0.241071	1008
11	rs1868308	G	A	0.251984	1008
11	rs12224432	G	A	0.015873	1008
11	rs73026138	C	T	0.015873	1008
11	rs73026139	C	T	0.015873	1008
11	rs11222676	G	A	0.25	1008
11	rs73026144	G	A	0.015873	1008
11	rs12576121	T	C	0.265873	1008
11	rs58364412	C	T	0.015873	1008
11	rs4936134	C	T	0.015873	1008
11	rs405261	A	C	0.399802	1008
11	rs73026145	T	C	0.25	1008
11	rs4936135	G	A	0.015873	1008
11	rs540409	A	T	0.134921	1008
11	rs540314	A	C	0.150794	1008
11	rs73026146	C	A	0.015873	1008
11	rs73026147	C	A	0.015873	1008
11	rs417906	T	C	0.400794	1008
11	rs384988	G	A	0.150794	1008
11	rs384886	G	C	0.150794	1008
11	rs7113360	A	G	0.25	1008
11	rs4936136	G	A	0.150794	1008
11	rs7113617	C	T	0.25	1008
11	rs7113620	C	T	0.25	1008
11	rs7117193	C	T	0.249008	1008
11	rs150478424	C	T	0.0535714	1008
11	rs10894409	C	T	0.249008	1008
11	rs11222677	A	G	0.249008	1008
11	rs422756	T	C	0.135913	1008
11	rs407897	C	T	0.400794	1008
11	rs440648	G	T	0.15377	1008
11	rs407056	C	T	0.135913	1008
11	rs12224592	C	G	0.015873	1008
11	rs73026153	C	T	0.249008	1008
11	rs415448	T	C	0.135913	1008
11	rs455006	G	A	0.135913	1008
11	rs408376	T	C	0.135913	1008
11	rs450557	G	C	0.135913	1008
11	rs12224720	G	A	0.249008	1008
11	rs453024	G	T	0.135913	1008
11	rs407567	T	C	0.135913	1008
11	rs369662	A	G	0.135913	1008
11	rs454501	G	A	0.135913	1008
11	rs7126707	G	T	0.248016	1008
11	rs407461	G	A	0.135913	1008
11	rs402055	G	A	0.135913	1008
11	rs6590583	A	G	0.248016	1008
11	rs392498	G	T	0.135913	1008
11	rs369793	C	T	0.135913	1008
11	rs398772	G	T	0.135913	1008
11	rs431683	C	T	0.135913	1008
11	rs431485	C	G	0.135913	1008
11	rs416706	A	G	0.135913	1008
11	rs388618	G	A	0.135913	1008
11	rs408101	C	G	0.135913	1008
11	rs7479874	C	T	0.592262	1008
11	rs440329	A	C	0.135913	1008
11	rs424284	C	T	0.135913	1008
11	rs385987	G	A	0.399802	1008
11	rs365570	G	A	0.135913	1008
11	rs12577683	G	A	0.249008	1008
11	rs424999	T	C	0.384921	1008
11	rs11222678	A	T	0.249008	1008
11	rs11222679	A	G	0.015873	1008
11	rs73026162	C	G	0.249008	1008
11	rs365523	G	A	0.400794	1008
11	rs408354	T	A	0.135913	1008
11	rs6590584	C	T	0.249008	1008
11	rs12421163	G	C	0.24504	1008
11	rs7107366	G	A	0.249008	1008
11	rs12279734	A	G	0.135913	1008
11	rs11222682	A	G	0.015873	1008
11	rs116887215	G	A	0.10119	1008
11	rs185896662	C	T	0.0277778	1008
```
