## Supplementary material for "Characterization of shared and ancestry-specific signals driving complex traits using multi-ancestry fine-mapping": s2_ref.bim

```
11	rs1620366	0	130391900	T	C
11	rs1616806	0	130392387	C	G
11	rs1873886	0	130392708	C	A
11	rs73028412	0	130392907	G	A
11	rs11222145	0	130393025	C	T
11	rs11222146	0	130393097	C	T
11	rs11222147	0	130393140	G	A
11	rs7927425	0	130393150	G	A
11	rs7931751	0	130394698	A	G
11	rs2703765	0	130394853	G	A
11	rs34672044	0	130394868	G	A
11	rs2703764	0	130394911	C	T
11	rs7934856	0	130395016	A	G
11	rs2640224	0	130395237	T	C
11	rs10750437	0	130395314	T	C
11	rs3134452	0	130395329	C	T
11	rs61913937	0	130395591	T	C
11	rs55699536	0	130395635	A	C
11	rs7116902	0	130395764	C	T
11	rs11603849	0	130396044	A	G
11	rs4937526	0	130396178	T	C
11	rs1733435	0	130397020	G	C
11	rs10894213	0	130397085	T	C
11	rs1733434	0	130398000	G	A
11	rs1612224	0	130398004	G	A
11	rs11600025	0	130398084	T	C
11	rs3134451	0	130398384	C	G
11	rs3133395	0	130398447	C	T
11	rs11222149	0	130399488	C	T
11	rs7358347	0	130399649	C	T
11	rs11222150	0	130399845	G	A
11	rs116854487	0	130399995	G	A
11	rs1689226	0	130400508	A	G
11	rs1689225	0	130400751	C	T
11	rs3134450	0	130401307	G	A
11	rs3103874	0	130401837	T	C
11	rs1873887	0	130401870	G	A
11	rs3103873	0	130401992	C	T
11	rs7120829	0	130402398	G	T
11	rs3920014	0	130402888	G	A
11	rs10894214	0	130403215	T	A
11	rs7125311	0	130403745	A	G
11	rs11222155	0	130403747	A	G
11	rs1733432	0	130403956	G	A
11	rs11222156	0	130404498	A	G
11	rs1733433	0	130404549	A	C
11	rs12225366	0	130404793	A	G
11	rs12222657	0	130404841	C	T
11	rs118180300	0	130405824	T	A
11	rs2035940	0	130406041	T	C
11	rs11222158	0	130406160	A	G
11	rs73575100	0	130406551	C	T
11	rs4937527	0	130408449	G	A
11	rs4937528	0	130408513	A	C
11	rs112421767	0	130409452	T	A
11	rs138671744	0	130410443	A	G
11	rs112857630	0	130412416	T	C
11	rs2703768	0	130413834	T	A
11	rs79278761	0	130414902	T	A
11	rs4245088	0	130416206	T	C
11	rs2464436	0	130416256	T	G
11	rs1389242	0	130416267	C	A
11	rs2703753	0	130416523	C	T
11	rs117385583	0	130416556	C	T
11	rs2703752	0	130416832	T	G
11	rs74836863	0	130416945	G	A
11	rs75275143	0	130417076	G	A
11	rs57476868	0	130417217	C	T
11	rs10791078	0	130417573	A	G
11	rs80333930	0	130418034	G	A
11	rs12806239	0	130418251	G	A
11	rs12807046	0	130418643	G	C
11	rs77221382	0	130419009	C	T
11	rs11604406	0	130419635	C	T
11	rs34413743	0	130420677	T	A
11	rs978891	0	130420853	T	A
11	rs61913956	0	130420981	C	A
11	rs1493295	0	130421309	T	C
11	rs147819931	0	130422126	G	A
11	rs10894215	0	130422215	A	G
11	rs2131532	0	130422771	G	A
11	rs2172491	0	130423305	C	T
11	rs73030865	0	130424293	A	T
11	rs3103872	0	130424310	A	T
11	rs11222164	0	130424826	A	G
11	rs115946312	0	130425377	C	A
11	rs1689209	0	130425698	T	C
11	rs2640215	0	130426387	T	C
11	rs1493291	0	130427239	G	A
11	rs11222165	0	130427300	T	C
11	rs12420720	0	130427307	G	T
11	rs1689207	0	130427394	G	A
11	rs75991196	0	130427587	C	A
11	rs77983823	0	130427917	T	C
11	rs1689231	0	130427963	G	C
11	rs1627019	0	130428110	A	G
11	rs1021455	0	130428258	C	T
11	rs1628692	0	130428293	T	C
11	rs1630336	0	130428476	T	C
11	rs3134446	0	130429459	G	C
11	rs1689229	0	130429927	G	T
11	rs34745291	0	130430791	G	A
11	rs11222170	0	130431296	A	C
11	rs1021452	0	130431482	T	C
11	rs11222172	0	130432906	T	A
11	rs4937530	0	130433364	T	A
11	rs4573683	0	130435359	G	A
11	rs112169500	0	130436748	C	T
11	rs535227264	0	130437441	C	A
11	rs182746725	0	130437762	G	A
11	rs11600573	0	130437925	G	A
11	rs144429416	0	130438216	G	T
11	rs7124211	0	130438677	G	C
11	rs10894218	0	130440204	T	C
11	rs10894219	0	130440220	G	A
11	rs147714433	0	130440692	G	A
11	rs10791081	0	130441046	C	G
11	rs11222181	0	130441491	C	T
11	rs7109602	0	130441793	C	G
11	rs61915762	0	130442661	G	A
11	rs61915763	0	130442701	G	C
11	rs149853764	0	130443410	C	T
11	rs12282819	0	130443714	C	G
11	rs10894221	0	130443853	G	C
11	rs12284534	0	130444434	C	T
11	rs74617563	0	130444800	A	G
11	rs76259597	0	130445049	G	A
11	rs1921576	0	130445239	C	T
11	rs4350370	0	130445273	A	G
11	rs77131681	0	130445322	A	T
11	rs4128440	0	130446023	G	A
11	rs12418439	0	130446362	C	T
11	rs4937532	0	130446448	T	A
11	rs12362374	0	130446574	C	T
11	rs12363913	0	130446644	T	G
11	rs11222184	0	130447132	C	T
11	rs12146529	0	130447854	C	T
11	rs12146531	0	130447883	G	A
11	rs10894222	0	130448044	G	A
11	rs11603389	0	130448209	C	G
11	rs1882341	0	130448353	G	C
11	rs1882342	0	130448420	G	C
11	rs12282069	0	130448424	C	T
11	rs57099431	0	130448578	T	C
11	rs7950948	0	130448688	T	G
11	rs7939050	0	130449082	A	G
11	rs7939270	0	130449163	C	T
11	rs7926038	0	130449192	T	C
11	rs10732867	0	130449914	G	A
11	rs10732868	0	130450342	G	A
11	rs4245090	0	130452659	T	C
11	rs11222186	0	130452805	A	C
11	rs6590480	0	130454068	G	A
11	rs6590481	0	130454210	C	T
11	rs6590482	0	130454258	T	C
11	rs4937533	0	130454561	T	C
11	rs4937534	0	130454589	C	T
11	rs4937535	0	130454592	G	A
11	rs4937536	0	130454685	A	G
11	rs4937537	0	130454752	A	G
11	rs11222188	0	130454809	G	A
11	rs4937538	0	130454840	A	G
11	rs7112598	0	130455061	C	A
11	rs10750440	0	130455337	G	A
11	rs4937539	0	130457581	T	C
11	rs7929936	0	130457739	A	C
11	rs6590483	0	130457883	G	A
11	rs7111149	0	130458329	A	G
11	rs7127536	0	130458475	T	A
11	rs4499010	0	130458891	G	T
11	rs1921574	0	130459639	T	C
11	rs56920526	0	130460127	A	G
11	rs12576362	0	130460413	A	T
11	rs11222190	0	130460800	C	T
11	rs4937541	0	130460995	C	T
11	rs12224800	0	130461265	A	C
11	rs12224801	0	130461275	A	T
11	rs1882338	0	130462245	C	T
11	rs1950118	0	130463367	G	C
11	rs1950117	0	130463543	C	T
11	rs11602382	0	130463783	G	A
11	rs2875270	0	130464004	A	G
11	rs2324156	0	130464245	G	A
11	rs1921581	0	130465066	A	G
11	rs1921580	0	130465174	G	A
11	rs1921579	0	130465238	T	G
11	rs1921578	0	130465471	T	C
11	rs10736585	0	130465785	C	T
11	rs11222191	0	130466333	C	T
11	rs146661266	0	130466644	T	C
11	rs10791082	0	130467097	C	T
11	rs10791083	0	130467774	C	A
11	rs10736586	0	130468096	C	T
11	rs4937542	0	130468532	G	A
11	rs4936109	0	130468740	T	C
11	rs10750441	0	130469044	C	T
11	rs11222198	0	130469088	G	A
11	rs11222200	0	130469335	C	G
11	rs11222201	0	130469725	A	G
11	rs10791084	0	130469806	G	A
11	rs4937543	0	130470253	C	T
11	rs7114197	0	130471499	C	T
11	rs7130214	0	130471524	T	A
11	rs11603879	0	130471611	C	G
11	rs12224090	0	130471621	G	T
11	rs10894224	0	130471929	G	A
11	rs7117972	0	130471956	G	A
11	rs10750442	0	130472154	A	T
11	rs10791086	0	130472526	T	C
11	rs11600384	0	130472921	A	G
11	rs12420164	0	130473936	C	T
11	rs11222204	0	130474068	C	T
11	rs1574126	0	130475002	T	C
11	rs3922776	0	130476867	G	A
11	rs10466545	0	130477247	T	G
11	rs61915783	0	130477327	T	G
11	rs7102981	0	130477641	T	C
11	rs7120602	0	130477857	C	G
11	rs11222206	0	130478306	C	T
11	rs2875273	0	130478707	A	C
11	rs7125089	0	130479001	A	G
11	rs12576691	0	130479256	C	T
11	rs12576742	0	130479682	G	A
11	rs61497187	0	130479840	G	A
11	rs11222208	0	130480126	C	G
11	rs10894225	0	130480222	G	A
11	rs7119236	0	130480766	T	C
11	rs11222210	0	130480944	C	T
11	rs7103751	0	130481168	G	A
11	rs7103422	0	130481181	A	G
11	rs7103562	0	130481274	A	C
11	rs2324137	0	130481537	A	G
11	rs2324138	0	130481723	T	C
11	rs7107307	0	130481783	C	T
11	rs11222213	0	130482015	C	T
11	rs11222214	0	130482180	T	C
11	rs1921582	0	130482241	A	T
11	rs3902761	0	130482279	C	T
11	rs7934451	0	130483340	A	C
11	rs4937545	0	130483697	T	A
11	rs4937546	0	130483809	G	T
11	rs4937547	0	130483874	G	T
11	rs4937548	0	130483942	C	T
11	rs11222217	0	130484101	T	C
11	rs1921575	0	130484728	C	T
11	rs10750443	0	130485233	T	G
11	rs11602918	0	130485519	T	C
11	rs11222218	0	130485555	G	T
11	rs7111124	0	130486410	T	A
11	rs3862592	0	130486977	G	A
11	rs7929093	0	130487127	A	T
11	rs78737413	0	130487367	A	G
11	rs4937549	0	130487374	T	C
11	rs7929667	0	130487533	C	T
11	rs4937550	0	130487671	G	A
11	rs1882339	0	130487787	T	C
11	rs11222220	0	130488342	C	T
11	rs11222221	0	130488369	A	T
11	rs7111269	0	130488432	C	A
11	rs7111373	0	130488500	C	T
11	rs7115030	0	130488841	G	A
11	rs11222222	0	130489078	C	T
11	rs10750444	0	130489424	G	C
11	rs10894226	0	130489553	G	C
11	rs10894227	0	130489960	G	A
11	rs10791087	0	130490178	C	T
11	rs7944927	0	130490917	C	T
11	rs4503559	0	130491065	C	T
11	rs55985462	0	130491325	T	C
11	rs66570961	0	130491336	C	T
11	rs11222225	0	130491417	C	T
11	rs11222226	0	130491531	C	A
11	rs11222227	0	130491568	C	A
11	rs7110242	0	130491732	T	G
11	rs7127843	0	130491823	G	A
11	rs7127623	0	130491901	A	T
11	rs1921570	0	130492330	G	A
11	rs1921571	0	130492508	G	A
11	rs7101531	0	130492826	C	T
11	rs11222230	0	130493575	A	G
11	rs11222231	0	130493623	G	A
11	rs11222232	0	130493624	C	T
11	rs11222233	0	130493791	G	T
11	rs7126578	0	130495094	T	G
11	rs7126710	0	130495219	T	C
11	rs7111044	0	130495355	G	A
11	rs55992351	0	130495507	G	A
11	rs2091735	0	130495869	G	A
11	rs12226583	0	130496123	A	G
11	rs10894230	0	130499202	A	G
11	rs1921584	0	130499221	A	G
11	rs11222238	0	130500152	A	T
11	rs1921585	0	130500533	A	G
11	rs11222239	0	130500705	T	G
11	rs4937552	0	130500775	G	C
11	rs4937553	0	130500876	G	A
11	rs117902591	0	130502091	G	A
11	rs7118354	0	130502290	G	A
11	rs11824942	0	130502919	C	T
11	rs79515720	0	130503215	T	A
11	rs75196959	0	130503621	C	A
11	rs35281186	0	130504358	C	A
11	rs11607912	0	130504771	T	C
11	rs11606327	0	130505579	G	A
11	rs71483626	0	130505670	T	C
11	rs11606364	0	130506001	C	T
11	rs73574041	0	130506115	G	C
11	rs7105145	0	130506526	C	A
11	rs7117156	0	130507591	A	G
11	rs11604289	0	130507702	C	T
11	rs6590485	0	130508854	G	C
11	rs11605060	0	130509137	G	A
11	rs142834325	0	130509159	C	G
11	rs75702290	0	130509649	C	T
11	rs7130256	0	130510608	G	T
11	rs7103035	0	130510953	C	A
11	rs11222246	0	130511444	T	A
11	rs11222248	0	130512482	T	C
11	rs11222249	0	130512527	T	G
11	rs11222250	0	130512818	G	A
11	rs79976622	0	130513266	G	A
11	rs77974447	0	130513579	A	G
11	rs140607188	0	130513617	A	G
11	rs10791089	0	130513933	C	T
11	rs78367094	0	130513947	A	G
11	rs7116475	0	130514254	C	A
11	rs143764759	0	130514519	A	G
11	rs7120398	0	130515045	C	A
11	rs57433319	0	130516814	C	T
11	rs146933175	0	130517051	A	G
11	rs34408372	0	130517246	T	G
11	rs79880863	0	130517722	C	T
11	rs67059833	0	130517913	A	C
11	rs67256239	0	130517952	G	A
11	rs56027902	0	130518342	G	A
11	rs4075242	0	130520549	A	G
11	rs6590486	0	130522214	C	A
11	rs113692888	0	130522269	A	G
11	rs4937554	0	130526986	C	T
11	rs12792526	0	130529219	A	G
11	rs6590490	0	130533026	T	C
11	rs71483628	0	130533187	C	T
11	rs6590491	0	130533764	A	T
11	rs7130791	0	130535437	A	G
11	rs3019125	0	130535868	A	G
11	rs3134445	0	130536169	T	C
11	rs3019124	0	130536523	A	T
11	rs6590492	0	130538073	A	T
11	rs141174251	0	130539964	T	C
11	rs7933829	0	130542882	C	T
11	rs2951954	0	130543673	A	G
11	rs2951955	0	130544872	T	G
11	rs150912347	0	130547832	G	A
11	rs75254169	0	130549247	G	A
11	rs75703976	0	130549259	A	G
11	rs7115493	0	130549610	A	G
11	rs74649007	0	130552264	T	C
11	rs11827036	0	130553554	A	G
11	rs58214168	0	130553854	T	C
11	rs80051090	0	130554798	G	T
11	rs74855020	0	130555367	C	T
11	rs11222260	0	130555702	A	G
11	rs59166473	0	130556170	C	T
11	rs58517581	0	130556270	G	T
11	rs73021645	0	130557172	C	T
11	rs79402552	0	130557289	T	C
11	rs77278323	0	130557292	A	T
11	rs73576042	0	130558237	G	A
11	rs117368274	0	130558381	A	G
11	rs78173498	0	130558909	G	A
11	rs77571622	0	130564826	C	T
11	rs7109352	0	130565039	G	A
11	rs182636092	0	130569899	T	G
11	rs74515356	0	130570002	C	T
11	rs7108633	0	130570666	A	G
11	rs4586176	0	130571841	T	C
11	rs4466848	0	130571988	G	A
11	rs4406832	0	130572303	T	C
11	rs4937559	0	130572775	C	G
11	rs4245091	0	130572818	G	A
11	rs4936111	0	130573050	T	C
11	rs76781891	0	130574423	G	T
11	rs10791090	0	130574553	C	T
11	rs7115235	0	130575070	T	G
11	rs4636680	0	130575107	A	G
11	rs4278518	0	130575234	T	C
11	rs35327700	0	130575711	G	A
11	rs79228319	0	130575882	G	C
11	rs78416654	0	130575979	G	A
11	rs12786803	0	130576019	T	C
11	rs12785415	0	130576181	A	G
11	rs12802997	0	130576224	G	A
11	rs12804068	0	130576935	C	T
11	rs4639951	0	130577425	C	T
11	rs12419515	0	130577765	C	G
11	rs11827066	0	130578110	T	G
11	rs11824652	0	130578117	G	T
11	rs11819933	0	130578118	A	C
11	rs11222269	0	130578268	C	T
11	rs55893528	0	130578908	T	C
11	rs12795446	0	130579183	T	A
11	rs12795455	0	130579202	T	G
11	rs12799163	0	130579398	A	G
11	rs12800152	0	130579755	C	G
11	rs34861836	0	130580106	G	A
11	rs12806729	0	130580813	A	G
11	rs12808692	0	130581106	T	A
11	rs7102291	0	130581307	C	G
11	rs7943696	0	130581856	T	A
11	rs12789803	0	130581865	C	T
11	rs140570315	0	130588954	C	T
11	rs2001625	0	130598213	T	C
11	rs77311629	0	130599379	C	T
11	rs12282083	0	130601973	G	A
11	rs11222281	0	130602020	G	T
11	rs75589669	0	130602310	A	G
11	rs75348332	0	130610589	G	A
11	rs56347180	0	130612660	G	A
11	rs60494855	0	130626641	C	T
11	rs188583410	0	130626683	C	T
11	rs191602704	0	130626689	G	A
11	rs9734331	0	130626897	C	T
11	rs4937563	0	130627427	T	G
11	rs138946190	0	130627980	C	T
11	rs11222290	0	130628983	A	G
11	rs10894239	0	130629122	C	A
11	rs7926498	0	130629343	A	G
11	rs55648501	0	130632950	C	T
11	rs58712909	0	130634152	C	A
11	rs10894241	0	130635852	G	T
11	rs61910558	0	130635972	G	A
11	rs7116050	0	130637654	G	C
11	rs7940830	0	130637887	A	C
11	rs10791093	0	130639304	C	G
11	rs61911861	0	130639440	T	C
11	rs6590504	0	130639678	A	G
11	rs61908879	0	130639816	G	A
11	rs7127732	0	130639957	C	T
11	rs12287063	0	130639997	G	A
11	rs6590505	0	130640138	T	C
11	rs61908880	0	130640693	C	G
11	rs12275590	0	130640916	A	G
11	rs55668886	0	130640931	G	A
11	rs61908882	0	130640948	T	C
11	rs12271248	0	130641885	T	C
11	rs12277575	0	130642079	A	G
11	rs34900331	0	130642278	T	C
11	rs61908884	0	130642305	A	G
11	rs61908885	0	130642312	A	G
11	rs61908886	0	130642527	C	T
11	rs4937565	0	130642904	G	A
11	rs57477915	0	130643097	A	T
11	rs55780995	0	130643184	T	C
11	rs56380289	0	130643222	C	G
11	rs12281113	0	130643806	A	G
11	rs12274968	0	130643822	T	A
11	rs12274975	0	130643884	T	G
11	rs12294474	0	130644103	C	T
11	rs7131031	0	130644297	T	C
11	rs58045934	0	130644486	T	C
11	rs7115849	0	130644749	G	A
11	rs61908891	0	130644872	C	G
11	rs7118763	0	130644955	A	G
11	rs7119119	0	130645104	C	T
11	rs6590506	0	130645389	C	A
11	rs6590507	0	130645506	G	A
11	rs11222300	0	130647258	G	T
11	rs61908893	0	130647723	C	T
11	rs7109483	0	130648349	C	A
11	rs7935334	0	130648983	A	G
11	rs7935341	0	130648998	A	T
11	rs78124037	0	130650337	G	A
11	rs58874176	0	130651541	G	T
11	rs73020912	0	130651953	G	A
11	rs76984357	0	130652587	A	G
11	rs11826253	0	130652804	A	G
11	rs4937567	0	130653061	C	T
11	rs11222303	0	130653591	A	G
11	rs6590509	0	130653735	A	G
11	rs4937568	0	130654405	A	G
11	rs10894242	0	130654878	C	T
11	rs11825425	0	130655133	T	C
11	rs11222304	0	130656102	T	C
11	rs12225468	0	130656639	C	G
11	rs34805851	0	130656996	G	A
11	rs10894243	0	130657858	G	A
11	rs117618126	0	130657890	C	T
11	rs11222307	0	130658427	C	G
11	rs10894244	0	130659037	C	A
11	rs11222309	0	130659169	G	A
11	rs10894245	0	130659824	A	C
11	rs9285790	0	130659981	T	G
11	rs4245094	0	130660186	C	T
11	rs4936114	0	130660298	A	G
11	rs11222312	0	130660526	T	G
11	rs11222314	0	130660944	G	A
11	rs9971392	0	130661214	C	T
11	rs12221938	0	130661830	C	T
11	rs12221973	0	130661999	G	A
11	rs9666001	0	130662145	C	T
11	rs10894246	0	130662373	A	C
11	rs10894247	0	130662395	G	A
11	rs7934148	0	130662750	T	C
11	rs6590510	0	130663263	C	T
11	rs10894248	0	130664128	G	T
11	rs7942163	0	130664691	T	C
11	rs4245095	0	130665384	A	G
11	rs7946160	0	130665659	C	T
11	rs138456207	0	130666275	A	G
11	rs7128694	0	130666444	T	C
11	rs4937569	0	130666858	G	A
11	rs12417204	0	130666991	C	T
11	rs10894249	0	130667054	C	T
11	rs35748876	0	130667155	A	G
11	rs77514522	0	130667385	G	A
11	rs9666096	0	130668165	G	A
11	rs9667339	0	130668279	A	G
11	rs9666211	0	130668286	G	A
11	rs2186742	0	130668293	T	G
11	rs1939906	0	130668520	A	G
11	rs4245096	0	130668732	T	C
11	rs10894250	0	130668920	G	C
11	rs34042208	0	130668922	C	A
11	rs34877454	0	130669023	G	T
11	rs7940140	0	130669045	T	C
11	rs35631643	0	130669178	G	A
11	rs7940403	0	130669215	T	C
11	rs35630216	0	130669271	G	A
11	rs12290479	0	130669287	A	C
11	rs11222318	0	130669387	A	G
11	rs7925645	0	130669473	A	G
11	rs57643364	0	130670707	A	G
11	rs10894251	0	130671298	A	T
11	rs11826291	0	130671331	T	A
11	rs11828385	0	130671338	A	G
11	rs10894252	0	130671422	T	C
11	rs4936115	0	130672085	A	C
11	rs34932770	0	130672096	C	T
11	rs34077291	0	130672187	G	A
11	rs35329478	0	130672208	C	T
11	rs34063616	0	130672225	A	C
11	rs181329531	0	130672483	C	T
11	rs11222320	0	130672669	T	C
11	rs7940863	0	130672839	A	G
11	rs7940967	0	130672908	A	T
11	rs79675423	0	130672992	T	G
11	rs10894253	0	130673255	T	C
11	rs10791094	0	130673321	T	G
11	rs10791095	0	130673587	A	G
11	rs1944141	0	130673705	A	G
11	rs10894254	0	130673727	T	G
11	rs7123842	0	130674207	A	G
11	rs35550681	0	130674338	C	T
11	rs79875871	0	130674487	G	A
11	rs4937570	0	130674529	T	G
11	rs4937571	0	130674669	T	C
11	rs4937572	0	130674888	G	C
11	rs79998556	0	130675074	C	T
11	rs73584010	0	130675346	C	T
11	rs111487715	0	130675389	G	A
11	rs187871906	0	130675540	G	T
11	rs12807924	0	130675761	T	A
11	rs12806925	0	130675805	G	T
11	rs12807477	0	130676065	G	A
11	rs7935775	0	130676996	A	T
11	rs7114502	0	130677309	G	A
11	rs34019235	0	130678502	T	C
11	rs11222327	0	130679617	T	C
11	rs12361635	0	130680802	A	G
11	rs3944309	0	130682401	T	C
11	rs11222329	0	130682620	G	A
11	rs4320964	0	130682686	T	C
11	rs755851	0	130682921	C	T
11	rs61908932	0	130684562	C	T
11	rs4937573	0	130685834	C	G
11	rs4937574	0	130685935	G	A
11	rs11222330	0	130687075	C	T
11	rs4441021	0	130687217	G	A
11	rs4245097	0	130687521	C	A
11	rs4429065	0	130687652	C	G
11	rs10894255	0	130688196	T	C
11	rs4592429	0	130688858	T	G
11	rs7934985	0	130689322	G	A
11	rs7935210	0	130689503	G	A
11	rs7101994	0	130689818	T	C
11	rs1944146	0	130690162	A	G
11	rs1944145	0	130690285	A	G
11	rs1944144	0	130690317	T	C
11	rs1944143	0	130690409	G	T
11	rs11222333	0	130691167	C	G
11	rs10894256	0	130691292	T	C
11	rs10894257	0	130691473	T	C
11	rs10894258	0	130691539	G	C
11	rs73020986	0	130691833	G	A
11	rs1944147	0	130691920	T	G
11	rs1939904	0	130692297	A	G
11	rs1939905	0	130692381	G	A
11	rs10791096	0	130692720	G	T
11	rs7129403	0	130693066	A	C
11	rs10894259	0	130693872	A	G
11	rs10894260	0	130693996	G	A
11	rs10894261	0	130694187	A	G
11	rs61908955	0	130695106	C	G
11	rs10894262	0	130695474	T	G
11	rs2186741	0	130696439	T	C
11	rs58587963	0	130696603	A	G
11	rs4936116	0	130697032	T	C
11	rs4937575	0	130697249	G	C
11	rs4936117	0	130697294	T	C
11	rs7124713	0	130697610	C	G
11	rs948088	0	130697679	T	C
11	rs746097	0	130697832	G	C
11	rs948997	0	130698442	A	G
11	rs948998	0	130698447	C	T
11	rs948999	0	130698539	C	T
11	rs949000	0	130698548	G	T
11	rs12146478	0	130698557	C	T
11	rs28551646	0	130698750	C	T
11	rs10894263	0	130699110	C	A
11	rs7102349	0	130699142	G	A
11	rs7118635	0	130699300	T	C
11	rs75979807	0	130699359	C	T
11	rs58398895	0	130699635	A	G
11	rs61908957	0	130699848	T	C
11	rs75618525	0	130700536	C	T
11	rs750129	0	130700611	A	G
11	rs80089003	0	130700747	G	A
11	rs750130	0	130700791	T	C
11	rs11222339	0	130700956	G	A
11	rs1078020	0	130701504	C	T
11	rs7114655	0	130701762	A	G
11	rs7114924	0	130701951	C	G
11	rs4937576	0	130702192	T	G
11	rs4937577	0	130702221	C	T
11	rs4936118	0	130702454	C	T
11	rs12271471	0	130703226	A	G
11	rs73022813	0	130704378	G	A
11	rs12293674	0	130704509	T	C
11	rs73022814	0	130704653	G	A
11	rs4436555	0	130705191	A	G
11	rs11222341	0	130705653	C	T
11	rs12287483	0	130706409	T	C
11	rs10750446	0	130706918	T	C
11	rs12419029	0	130707069	G	T
11	rs7130119	0	130707319	T	G
11	rs7130262	0	130707410	T	C
11	rs76128123	0	130708116	G	A
11	rs12419710	0	130708331	G	A
11	rs7927321	0	130708611	T	G
11	rs11222343	0	130709018	C	T
11	rs7943936	0	130709067	C	T
11	rs10750447	0	130710719	G	A
11	rs11222344	0	130711182	C	T
11	rs117874794	0	130711355	T	C
11	rs11222345	0	130711713	G	A
11	rs7120993	0	130712088	T	C
11	rs76850942	0	130712966	T	C
11	rs10894264	0	130713252	C	T
11	rs73022823	0	130713990	A	G
11	rs190960659	0	130714393	C	A
11	rs145920137	0	130714601	C	T
11	rs10894265	0	130714613	T	C
11	rs10894266	0	130714633	T	C
11	rs35920946	0	130715172	A	C
11	rs11222346	0	130715343	T	C
11	rs34068453	0	130715348	G	T
11	rs7943757	0	130716157	C	T
11	rs10750449	0	130716344	T	C
11	rs10894268	0	130717153	C	T
11	rs73022834	0	130717209	C	T
11	rs4366492	0	130717256	T	C
11	rs73022837	0	130717406	G	T
11	rs11602497	0	130717432	A	G
11	rs1944142	0	130717440	C	T
11	rs117170349	0	130717453	A	G
11	rs6590512	0	130717916	C	T
11	rs35274053	0	130718214	T	G
11	rs10791097	0	130718630	T	G
11	rs10791098	0	130718711	T	G
11	rs10791099	0	130718813	G	C
11	rs11222348	0	130718836	C	T
11	rs11222349	0	130718865	C	T
11	rs61467764	0	130718967	G	A
11	rs10750450	0	130719061	G	T
11	rs6590513	0	130719658	C	T
11	rs7106373	0	130721052	T	C
11	rs55816411	0	130721080	C	T
11	rs10894269	0	130722789	C	T
11	rs117611886	0	130723417	T	A
11	rs4936120	0	130723452	G	A
11	rs73022854	0	130723677	A	G
11	rs735094	0	130725109	G	C
11	rs11603243	0	130726077	G	A
11	rs11222352	0	130726143	C	T
11	rs140795090	0	130726211	G	C
11	rs146905120	0	130726680	A	G
11	rs117692914	0	130727030	C	G
11	rs10894270	0	130727212	C	G
11	rs10894271	0	130727507	C	T
11	rs117998745	0	130728162	G	A
11	rs4601795	0	130729430	T	C
11	rs4622274	0	130729486	C	T
11	rs12418278	0	130729626	C	T
11	rs12284487	0	130729705	T	C
11	rs12284540	0	130729772	T	C
11	rs74866549	0	130730380	A	G
11	rs11222358	0	130730497	G	A
11	rs12286234	0	130730528	T	C
11	rs12279359	0	130730544	G	A
11	rs11222359	0	130730648	A	G
11	rs11603014	0	130730825	G	A
11	rs11222360	0	130730871	C	T
11	rs10894272	0	130731081	A	G
11	rs138173478	0	130731340	G	A
11	rs11222361	0	130731424	T	G
11	rs11222362	0	130731425	T	C
11	rs73022874	0	130731437	C	T
11	rs78730388	0	130731634	G	A
11	rs7936858	0	130732100	A	T
11	rs34592997	0	130732236	G	A
11	rs7116068	0	130732739	G	T
11	rs7119425	0	130733185	C	T
11	rs75093711	0	130733320	T	C
11	rs6590515	0	130733365	G	A
11	rs6590516	0	130733393	G	T
11	rs6590517	0	130733505	C	T
11	rs6590518	0	130733530	C	T
11	rs4936121	0	130733878	A	G
11	rs4936122	0	130734264	A	C
11	rs4937580	0	130734270	T	C
11	rs2282579	0	130735482	C	T
11	rs2282578	0	130735691	A	T
11	rs79830277	0	130736167	A	G
11	rs71483638	0	130736685	C	T
11	rs71483639	0	130736831	C	T
11	rs11222363	0	130737254	C	T
11	rs117531900	0	130737272	T	G
11	rs6590519	0	130737281	A	G
11	rs58982930	0	130737878	C	A
11	rs4411284	0	130738568	A	C
11	rs11222364	0	130738590	C	A
11	rs12284514	0	130738848	C	T
11	rs10791100	0	130738946	T	A
11	rs11222365	0	130739054	A	G
11	rs10791101	0	130739133	C	T
11	rs2236711	0	130739284	G	A
11	rs2236712	0	130739373	G	C
11	rs11222366	0	130739387	T	C
11	rs2236713	0	130739480	T	G
11	rs148681426	0	130739533	A	C
11	rs11222367	0	130739660	A	G
11	rs2236714	0	130739664	T	C
11	rs2236715	0	130739848	A	G
11	rs2236716	0	130739853	T	C
11	rs2236717	0	130739887	G	T
11	rs4937581	0	130740335	T	C
11	rs2155358	0	130740357	T	C
11	rs11222368	0	130740424	G	A
11	rs4936123	0	130740967	G	A
11	rs4937582	0	130741027	C	G
11	rs34940624	0	130741190	C	T
11	rs73024809	0	130741282	C	T
11	rs12364918	0	130741415	G	A
11	rs140553651	0	130741473	C	T
11	rs4937583	0	130741606	A	G
11	rs4937584	0	130741761	A	G
11	rs4937585	0	130741940	A	G
11	rs10894273	0	130742155	G	T
11	rs1054869	0	130742630	G	A
11	rs10160281	0	130742788	T	C
11	rs10160760	0	130742812	G	A
11	rs7125622	0	130743388	T	C
11	rs75225772	0	130743834	T	C
11	rs74962523	0	130744212	C	T
11	rs12363140	0	130744268	A	C
11	rs61910787	0	130744473	G	A
11	rs12361892	0	130744490	T	G
11	rs12363163	0	130744509	A	G
11	rs11222369	0	130744670	A	G
11	rs11222370	0	130744767	T	G
11	rs10791102	0	130744977	G	A
11	rs7926167	0	130745045	T	C
11	rs7940027	0	130745591	A	G
11	rs11222371	0	130745719	C	T
11	rs1050078	0	130746146	T	C
11	rs1050071	0	130747231	C	G
11	rs6590520	0	130747386	C	G
11	rs3190331	0	130748131	A	G
11	rs11222372	0	130748227	C	G
11	rs12365680	0	130749059	G	A
11	rs11222373	0	130749256	C	A
11	rs2282528	0	130749715	A	G
11	rs2298566	0	130750642	A	C
11	rs147010503	0	130750661	G	A
11	rs2155749	0	130751094	G	T
11	rs2155750	0	130751261	A	C
11	rs7942621	0	130751308	C	G
11	rs876641	0	130752040	A	C
11	rs948085	0	130752567	A	G
11	rs948086	0	130753069	A	G
11	rs948087	0	130753718	A	G
11	rs3829271	0	130753912	T	A
11	rs77135128	0	130754246	A	G
11	rs71483640	0	130754521	G	C
11	rs7103988	0	130754591	G	A
11	rs11222375	0	130754608	A	G
11	rs34333162	0	130754723	C	T
11	rs2155751	0	130755240	G	A
11	rs117699395	0	130755383	A	C
11	rs4457753	0	130755575	A	G
11	rs4370948	0	130755700	A	C
11	rs4436551	0	130755739	G	A
11	rs4264159	0	130755784	G	T
11	rs4456262	0	130755813	T	C
11	rs11222376	0	130755829	G	A
11	rs2155752	0	130755998	C	T
11	rs4459316	0	130756176	T	C
11	rs10894275	0	130756251	C	T
11	rs1893017	0	130756253	C	T
11	rs1893018	0	130756632	T	C
11	rs1893019	0	130756664	C	G
11	rs7925284	0	130757043	A	G
11	rs10791103	0	130757161	G	A
11	rs76246208	0	130757855	T	C
11	rs7106973	0	130758113	G	A
11	rs7106995	0	130758152	G	T
11	rs7106684	0	130758153	A	T
11	rs117926463	0	130758449	C	T
11	rs7107595	0	130758556	G	A
11	rs7111143	0	130758924	G	A
11	rs10894276	0	130759133	G	A
11	rs148205154	0	130759164	C	T
11	rs585512	0	130759223	G	T
11	rs117124134	0	130759304	C	A
11	rs67649878	0	130759410	G	A
11	rs7937166	0	130759987	A	G
11	rs7952402	0	130759994	T	C
11	rs7937411	0	130760100	C	T
11	rs7937514	0	130760203	C	T
11	rs7924461	0	130760366	T	C
11	rs79748305	0	130760472	T	C
11	rs7937782	0	130760494	A	T
11	rs7924736	0	130760562	T	C
11	rs7938231	0	130760593	G	T
11	rs6590522	0	130760874	G	A
11	rs7105290	0	130760972	T	C
11	rs7119794	0	130760999	G	T
11	rs7119829	0	130761178	C	T
11	rs77932174	0	130761254	C	T
11	rs10750451	0	130761615	A	T
11	rs6590523	0	130761685	C	A
11	rs6590524	0	130761890	G	C
11	rs6421608	0	130762035	G	A
11	rs6421609	0	130762057	G	A
11	rs4447183	0	130762124	C	T
11	rs4365063	0	130762125	C	T
11	rs4600217	0	130762140	C	T
11	rs12280661	0	130762498	T	C
11	rs10736588	0	130762505	C	G
11	rs10736589	0	130762529	A	G
11	rs10732869	0	130762550	C	T
11	rs10732870	0	130762569	G	A
11	rs10750452	0	130762961	T	C
11	rs10750453	0	130762970	G	A
11	rs10736590	0	130763152	G	C
11	rs12049886	0	130763340	A	C
11	rs10894277	0	130763454	A	C
11	rs12049830	0	130763513	G	A
11	rs3794143	0	130763772	C	T
11	rs3794142	0	130763995	C	G
11	rs3794141	0	130764017	A	G
11	rs3794140	0	130764092	G	T
11	rs78992813	0	130764398	A	C
11	rs57336947	0	130764409	T	C
11	rs75011833	0	130764418	C	G
11	rs11222379	0	130764449	G	T
11	rs7925664	0	130764526	C	T
11	rs10750454	0	130764540	A	T
11	rs6590525	0	130764747	C	T
11	rs1944148	0	130764848	A	G
11	rs1944149	0	130764884	G	C
11	rs1944150	0	130764903	T	A
11	rs1944151	0	130765031	G	A
11	rs6590526	0	130765387	G	A
11	rs6590527	0	130765462	G	T
11	rs6590529	0	130765485	G	A
11	rs6590530	0	130765637	T	A
11	rs6590531	0	130765706	A	G
11	rs6590532	0	130765723	C	G
11	rs6590533	0	130765824	T	C
11	rs6590534	0	130765969	A	T
11	rs7110949	0	130766005	G	C
11	rs7110968	0	130766044	G	T
11	rs7126906	0	130766135	T	G
11	rs11602545	0	130766225	T	C
11	rs10736591	0	130766532	T	C
11	rs11222380	0	130766538	C	T
11	rs7948812	0	130766569	T	C
11	rs7933747	0	130766608	C	T
11	rs7933767	0	130766716	A	C
11	rs7930661	0	130766761	T	C
11	rs202240536	0	130766840	C	T
11	rs7943935	0	130766945	A	C
11	rs3794139	0	130767058	T	C
11	rs3794138	0	130767082	T	C
11	rs3794137	0	130767087	G	C
11	rs3794136	0	130767198	T	C
11	rs3794135	0	130767306	T	C
11	rs3794134	0	130767401	C	T
11	rs3829270	0	130767455	C	T
11	rs3794133	0	130767486	G	T
11	rs3794132	0	130767752	G	C
11	rs1368852	0	130768264	C	T
11	rs6590535	0	130769033	T	C
11	rs78774168	0	130769605	C	T
11	rs77673725	0	130769983	C	T
11	rs140406750	0	130770356	C	T
11	rs75011217	0	130771495	C	T
11	rs7110591	0	130771662	G	T
11	rs10894279	0	130771768	T	C
11	rs75274170	0	130772791	A	G
11	rs3751040	0	130773059	C	T
11	rs3751039	0	130773076	G	A
11	rs10894280	0	130775456	C	G
11	rs10894281	0	130775479	A	G
11	rs79925975	0	130775496	C	T
11	rs3198419	0	130775688	C	T
11	rs1473259	0	130776402	G	A
11	rs1473260	0	130776437	C	T
11	rs1473261	0	130776454	A	G
11	rs4414223	0	130776524	T	C
11	rs4373936	0	130776613	A	G
11	rs4586174	0	130776646	T	A
11	rs6590536	0	130776690	C	T
11	rs6590538	0	130776865	T	C
11	rs7949722	0	130777039	T	A
11	rs73028852	0	130777244	T	C
11	rs2276096	0	130777589	T	C
11	rs55633245	0	130777673	G	A
11	rs2276097	0	130777813	G	A
11	rs2276098	0	130777886	G	A
11	rs117723873	0	130778327	C	T
11	rs11600182	0	130778510	A	G
11	rs11222383	0	130778905	C	T
11	rs11222384	0	130778990	T	C
11	rs11222385	0	130779052	G	A
11	rs11222386	0	130779068	G	C
11	rs4337054	0	130779273	T	C
11	rs80040482	0	130779410	C	A
11	rs4402303	0	130779479	C	T
11	rs4403815	0	130779621	C	T
11	rs4508210	0	130779646	A	G
11	rs7107568	0	130779668	T	C
11	rs4403816	0	130779674	C	T
11	rs1559671	0	130779803	C	T
11	rs11222388	0	130779904	T	A
11	rs1781	0	130780015	C	T
11	rs55938996	0	130780475	A	T
11	rs56098464	0	130780483	T	G
11	rs73028872	0	130780587	C	T
11	rs73028875	0	130780595	C	T
11	rs73028877	0	130780616	T	C
11	rs73028878	0	130780649	A	G
11	rs73028880	0	130780771	C	T
11	rs117380486	0	130780828	A	G
11	rs139989165	0	130780865	A	G
11	rs11222389	0	130781021	C	T
11	rs3751038	0	130781475	C	G
11	rs12420822	0	130781675	C	T
11	rs12420847	0	130781685	G	C
11	rs12420834	0	130781767	C	A
11	rs73028887	0	130782058	G	A
11	rs73028888	0	130782064	A	G
11	rs77272503	0	130782087	G	C
11	rs73028892	0	130782101	A	T
11	rs73028894	0	130782159	C	G
11	rs60290660	0	130782344	G	A
11	rs60550066	0	130782569	A	G
11	rs11822781	0	130782958	A	G
11	rs73028898	0	130783543	C	A
11	rs73028899	0	130783697	A	G
11	rs73028900	0	130783728	G	A
11	rs78178813	0	130783779	A	G
11	rs73028902	0	130783875	C	T
11	rs62621284	0	130784396	G	A
11	rs61734874	0	130784488	A	G
11	rs117834100	0	130784589	C	A
11	rs3190345	0	130784616	T	C
11	rs1050081	0	130784647	G	C
11	rs61736758	0	130784694	C	T
11	rs61736752	0	130784707	C	T
11	rs3751037	0	130784754	C	G
11	rs3751036	0	130784971	C	G
11	rs3751035	0	130785205	G	A
11	rs3751034	0	130785304	T	C
11	rs116957702	0	130785475	G	A
11	rs139042752	0	130785852	G	T
11	rs7106771	0	130786308	T	C
11	rs3751033	0	130786345	C	A
11	rs551843616	0	130786436	G	T
11	rs3763891	0	130787783	G	A
11	rs3763890	0	130788111	C	T
11	rs74471646	0	130788394	C	G
11	rs3794131	0	130788675	G	C
11	rs111541695	0	130789022	C	T
11	rs76890524	0	130790085	C	G
11	rs1808473	0	130791301	A	C
11	rs2018036	0	130791400	G	A
11	rs11222391	0	130792048	G	A
11	rs138023848	0	130792129	C	T
11	rs7925214	0	130794253	C	T
11	rs11222394	0	130794272	C	T
11	rs11222395	0	130794355	A	C
11	rs7944782	0	130795698	T	G
11	rs7933085	0	130796248	A	G
11	rs142875538	0	130797076	A	T
11	rs77491995	0	130798612	T	C
11	rs73585980	0	130799041	T	C
11	rs117694498	0	130799162	C	A
11	rs10750455	0	130800330	C	T
11	rs10736592	0	130800572	C	T
11	rs1893225	0	130801396	T	C
11	rs1991899	0	130801649	A	G
11	rs1991898	0	130801786	C	G
11	rs76260298	0	130802818	C	T
11	rs73585996	0	130802922	G	A
11	rs12790299	0	130803634	A	G
11	rs75137933	0	130804487	T	G
11	rs141005275	0	130804891	T	C
11	rs79060760	0	130805010	A	G
11	rs11222399	0	130805066	G	A
11	rs7112616	0	130805334	T	C
11	rs6590540	0	130805444	T	C
11	rs73031129	0	130805871	A	C
11	rs7131121	0	130806424	A	G
11	rs10894287	0	130808483	C	T
11	rs10894288	0	130808679	T	C
11	rs10894289	0	130808685	C	T
11	rs7106928	0	130809259	T	G
11	rs3910267	0	130810282	C	T
11	rs10894290	0	130811049	T	G
11	rs11222400	0	130811437	G	A
11	rs10894291	0	130813834	T	G
11	rs75363295	0	130813840	C	T
11	rs11222406	0	130814093	A	G
11	rs3910266	0	130814272	A	C
11	rs57582106	0	130814393	G	T
11	rs10791104	0	130814893	A	T
11	rs7940866	0	130817579	T	A
11	rs7111478	0	130819628	A	G
11	rs10750456	0	130819634	A	G
11	rs10894292	0	130820757	C	T
11	rs74961631	0	130821378	C	G
11	rs75186715	0	130821390	C	A
11	rs78842313	0	130822094	C	T
11	rs10466547	0	130823576	T	C
11	rs12275613	0	130823681	G	A
11	rs10894293	0	130824213	A	G
11	rs145143959	0	130826405	G	A
11	rs11222408	0	130827813	C	T
11	rs117935656	0	130828307	A	G
11	rs117373707	0	130828332	C	T
11	rs142838990	0	130828344	A	G
11	rs140426971	0	130829935	T	G
11	rs118174612	0	130830507	C	T
11	rs10894294	0	130830748	C	A
11	rs2162060	0	130830763	T	C
11	rs2162059	0	130831224	G	A
11	rs1821384	0	130831373	G	A
11	rs7480903	0	130832276	A	G
11	rs118102399	0	130833161	G	A
11	rs11222410	0	130833994	A	G
11	rs2324314	0	130834589	A	C
11	rs12420126	0	130834811	C	T
11	rs7947847	0	130835228	A	G
11	rs149800495	0	130835809	T	G
11	rs1594821	0	130835883	G	A
11	rs2113929	0	130835974	G	A
11	rs2113928	0	130835975	A	G
11	rs7130842	0	130836269	A	G
11	rs142315298	0	130836867	C	T
11	rs11222411	0	130838682	A	G
11	rs10791105	0	130839161	A	G
11	rs7942900	0	130839244	G	A
11	rs117489672	0	130839342	G	C
11	rs12574247	0	130839357	A	G
11	rs61909201	0	130839547	C	T
11	rs2324315	0	130839772	C	G
11	rs150009511	0	130840150	C	T
11	rs10894296	0	130840433	T	G
11	rs75948558	0	130840665	C	G
11	rs11222413	0	130840925	T	A
11	rs190487398	0	130841527	T	C
11	rs10894299	0	130843403	T	C
11	rs117731383	0	130843428	G	T
11	rs144688674	0	130845445	C	T
11	rs7925594	0	130845590	T	A
11	rs10894300	0	130845943	A	G
11	rs10791106	0	130846432	A	G
11	rs10791107	0	130846439	C	T
11	rs117523298	0	130846660	T	A
11	rs147239891	0	130846883	C	T
11	rs111425451	0	130848125	T	A
11	rs116842600	0	130848393	T	C
11	rs10791108	0	130849354	T	A
11	rs10750457	0	130850277	T	C
11	rs10791109	0	130850377	T	G
11	rs117338750	0	130851539	C	T
11	rs76704203	0	130852290	C	A
11	rs7939417	0	130853832	T	A
11	rs140766365	0	130854032	G	A
11	rs150465531	0	130854195	C	A
11	rs10791110	0	130854444	A	G
11	rs369085971	0	130856146	A	G
11	rs201466542	0	130857320	G	T
11	rs144885445	0	130857903	C	G
11	rs186597652	0	130860150	T	C
11	rs11600358	0	130861244	G	A
11	rs7940465	0	130861339	C	T
11	rs147788741	0	130861799	G	A
11	rs10894302	0	130861994	C	T
11	rs1368853	0	130866084	A	G
11	rs961491	0	130866090	G	T
11	rs1347283	0	130868583	T	G
11	rs10791112	0	130870215	G	T
11	rs1820353	0	130870765	A	G
11	rs1433980	0	130870956	T	C
11	rs1433979	0	130871617	G	A
11	rs80169163	0	130871991	T	C
11	rs11222421	0	130872351	A	T
11	rs2324316	0	130872353	G	T
11	rs10791113	0	130873165	A	G
11	rs10894306	0	130873882	A	C
11	rs1433976	0	130875123	A	G
11	rs78383187	0	130875365	C	T
11	rs116734007	0	130875506	T	C
11	rs142260792	0	130875888	A	T
11	rs10894307	0	130876350	G	A
11	rs78441346	0	130876372	C	T
11	rs2324317	0	130877142	T	C
11	rs7949071	0	130877478	T	C
11	rs76229789	0	130879544	T	G
11	rs1865296	0	130882944	T	C
11	rs7115549	0	130885313	C	T
11	rs74721497	0	130886918	G	A
11	rs75097098	0	130887337	C	T
11	rs2875322	0	130887552	T	C
11	rs80168814	0	130888188	A	T
11	rs111531546	0	130889225	A	G
11	rs10791114	0	130889850	G	A
11	rs114139315	0	130889851	T	G
11	rs76989720	0	130889945	T	A
11	rs80158386	0	130890190	T	A
11	rs76451422	0	130890315	A	G
11	rs77977228	0	130890581	G	T
11	rs77585730	0	130890616	G	T
11	rs1118137	0	130890970	G	A
11	rs56198420	0	130891046	G	A
11	rs1118138	0	130891092	C	T
11	rs10894308	0	130891895	G	A
11	rs7122268	0	130892029	A	T
11	rs114059071	0	130892164	G	A
11	rs150783622	0	130892332	G	A
11	rs76392429	0	130892896	G	A
11	rs139822761	0	130893503	C	T
11	rs79470563	0	130893749	A	G
11	rs7130938	0	130894131	A	G
11	rs75629860	0	130894484	G	C
11	rs76434685	0	130894493	G	A
11	rs10791115	0	130894699	G	A
11	rs117506183	0	130894765	G	A
11	rs11222432	0	130894976	A	G
11	rs7105738	0	130895530	G	T
11	rs10894309	0	130895725	A	G
11	rs75044794	0	130896057	G	A
11	rs11222433	0	130896112	G	T
11	rs748540	0	130896351	G	T
11	rs2875323	0	130896582	T	G
11	rs730732	0	130896774	T	A
11	rs730731	0	130896845	G	A
11	rs1793233	0	130897032	C	T
11	rs1793234	0	130897531	A	G
11	rs140378868	0	130897601	G	A
11	rs768706	0	130898554	A	G
11	rs768707	0	130898615	A	T
11	rs768708	0	130898738	C	A
11	rs138232794	0	130899241	G	A
11	rs12808553	0	130899304	G	A
11	rs1655495	0	130899633	C	A
11	rs144583895	0	130899891	G	C
11	rs1433981	0	130900054	T	C
11	rs1433982	0	130900099	G	A
11	rs1433983	0	130900218	G	A
11	rs1793235	0	130900405	C	T
11	rs1793236	0	130900456	G	A
11	rs2911844	0	130900691	C	T
11	rs2436789	0	130900785	G	T
11	rs2436790	0	130900854	T	C
11	rs9787926	0	130901166	A	G
11	rs117688673	0	130902704	G	T
11	rs875982	0	130903061	C	T
11	rs875981	0	130903093	C	T
11	rs890145	0	130903177	C	T
11	rs10750459	0	130903582	C	T
11	rs10750460	0	130903642	C	T
11	rs890146	0	130904033	A	G
11	rs890147	0	130904111	T	C
11	rs138690507	0	130904229	C	T
11	rs12420019	0	130904911	G	T
11	rs75457487	0	130905201	T	C
11	rs138600673	0	130905252	C	T
11	rs1655496	0	130905452	G	A
11	rs147369421	0	130905652	T	C
11	rs3018389	0	130906143	C	T
11	rs10894310	0	130906318	G	A
11	rs12420166	0	130906459	T	C
11	rs12420169	0	130906488	T	C
11	rs11222434	0	130906790	C	T
11	rs1793223	0	130907124	G	A
11	rs1647954	0	130907161	C	T
11	rs10894311	0	130907369	C	T
11	rs10894312	0	130907406	C	T
11	rs1793222	0	130907451	T	C
11	rs190428288	0	130907913	C	T
11	rs117963893	0	130908246	G	A
11	rs4937587	0	130908391	G	A
11	rs1647955	0	130908408	A	C
11	rs11222435	0	130908630	G	A
11	rs1347281	0	130908989	G	A
11	rs6590541	0	130909397	T	G
11	rs7105968	0	130909574	T	C
11	rs1647956	0	130909809	A	G
11	rs10791116	0	130909883	A	T
11	rs10791117	0	130909888	T	A
11	rs78969839	0	130909897	T	G
11	rs75187495	0	130910019	G	T
11	rs11222436	0	130910064	A	G
11	rs146784538	0	130910401	G	A
11	rs117314214	0	130910813	G	A
11	rs4937588	0	130911531	C	T
11	rs4937589	0	130911675	C	T
11	rs1793219	0	130911682	A	G
11	rs75850255	0	130911895	T	C
11	rs2081451	0	130911938	C	T
11	rs1834331	0	130912051	C	G
11	rs1014566	0	130912596	G	C
11	rs1014565	0	130912620	G	A
11	rs1014564	0	130912873	G	A
11	rs1347282	0	130913042	C	G
11	rs1030341	0	130913408	T	C
11	rs1030342	0	130913590	C	G
11	rs1030343	0	130913656	C	T
11	rs1030344	0	130913789	A	G
11	rs1030345	0	130913880	T	A
11	rs74389987	0	130913977	C	T
11	rs7111333	0	130914487	C	T
11	rs148497034	0	130914808	T	C
11	rs11222438	0	130914861	C	T
11	rs142878238	0	130914970	T	C
11	rs151055054	0	130914978	T	G
11	rs2324318	0	130915522	A	G
11	rs11222440	0	130915554	G	T
11	rs874848	0	130916156	G	T
11	rs138921964	0	130917006	G	C
11	rs11222441	0	130917359	T	C
11	rs11606451	0	130918069	C	A
11	rs79912163	0	130918578	A	G
11	rs56031272	0	130918809	G	T
11	rs7109342	0	130918823	G	A
11	rs7947225	0	130919278	T	A
11	rs7126391	0	130919674	T	C
11	rs75036576	0	130920196	G	A
11	rs61529848	0	130920387	G	A
11	rs56198315	0	130920438	C	T
11	rs12226797	0	130920536	C	T
11	rs60296134	0	130920893	C	T
11	rs12574084	0	130921263	G	T
11	rs12576258	0	130921333	A	T
11	rs72645499	0	130921418	C	A
11	rs80164317	0	130921596	G	A
11	rs10750461	0	130921649	A	G
11	rs1647960	0	130921752	G	A
11	rs61198871	0	130922269	G	A
11	rs1655491	0	130922301	T	C
11	rs67946510	0	130922934	A	G
11	rs73034507	0	130922959	T	C
11	rs1647961	0	130922970	A	G
11	rs184125927	0	130923182	T	C
11	rs187161037	0	130923207	T	C
11	rs11821556	0	130923574	C	A
11	rs118080086	0	130923701	T	A
11	rs12804703	0	130923728	G	C
11	rs12804248	0	130923752	A	G
11	rs12806011	0	130923853	T	C
11	rs75096111	0	130923958	G	C
11	rs4937592	0	130923969	T	C
11	rs58592839	0	130924080	C	T
11	rs57852956	0	130924167	G	A
11	rs4936126	0	130924241	A	C
11	rs1559672	0	130925017	T	C
11	rs1560847	0	130925208	A	G
11	rs151092049	0	130925368	G	A
11	rs12575306	0	130925877	C	A
11	rs77855982	0	130926241	C	A
11	rs116985882	0	130926245	T	A
11	rs12416895	0	130926529	G	A
11	rs80044887	0	130926970	T	G
11	rs112851584	0	130927178	C	T
11	rs149423900	0	130927199	C	T
11	rs58705485	0	130927337	G	A
11	rs7943337	0	130927598	C	G
11	rs7943466	0	130927721	C	T
11	rs118149333	0	130927807	G	A
11	rs7946453	0	130927895	A	C
11	rs7933323	0	130927994	T	C
11	rs117828734	0	130927999	C	T
11	rs7947010	0	130928092	G	T
11	rs7947013	0	130928102	G	A
11	rs75371570	0	130928156	G	T
11	rs1368850	0	130928308	A	G
11	rs57357773	0	130928457	C	T
11	rs10791118	0	130928645	C	A
11	rs10791119	0	130928676	A	T
11	rs117619282	0	130929234	T	C
11	rs9666253	0	130929355	C	T
11	rs12576039	0	130929497	T	C
11	rs11222445	0	130929552	G	A
11	rs77529659	0	130929931	A	G
11	rs4937593	0	130930051	T	C
11	rs4937594	0	130931415	A	G
11	rs7949764	0	130932352	T	C
11	rs7934699	0	130932445	A	G
11	rs7934779	0	130932463	A	G
11	rs4937595	0	130932502	G	A
11	rs74567400	0	130932566	C	T
11	rs67270464	0	130932660	C	T
11	rs11222446	0	130933037	C	G
11	rs11222447	0	130933103	A	G
11	rs57131664	0	130933135	G	T
11	rs10894316	0	130933185	G	A
11	rs10894317	0	130933195	C	T
11	rs10894318	0	130933204	C	T
11	rs9667505	0	130933596	T	C
11	rs11820012	0	130933672	A	T
11	rs9666898	0	130933683	C	T
11	rs142294010	0	130933687	A	T
11	rs117332321	0	130933737	T	G
11	rs77750679	0	130934031	C	T
11	rs4937596	0	130934125	G	C
11	rs4937597	0	130934211	C	T
11	rs117065004	0	130934501	G	T
11	rs4937598	0	130934617	G	A
11	rs11222448	0	130935142	G	A
11	rs117971498	0	130935582	C	T
11	rs147159797	0	130935753	C	G
11	rs118189341	0	130936208	G	C
11	rs76429214	0	130936242	C	T
11	rs117465675	0	130936797	A	G
11	rs7948247	0	130937051	T	C
11	rs78306149	0	130937219	A	G
11	rs117439389	0	130937291	C	T
11	rs80160769	0	130937335	C	T
11	rs7933667	0	130937513	A	G
11	rs61909238	0	130937638	C	G
11	rs61909239	0	130937699	G	T
11	rs58073176	0	130937728	T	G
11	rs11222450	0	130937747	T	C
11	rs80171200	0	130937877	C	A
11	rs56168843	0	130938020	G	A
11	rs8181531	0	130938103	G	A
11	rs8181532	0	130938492	C	T
11	rs117030940	0	130938979	G	T
11	rs12787121	0	130939003	G	A
11	rs79325450	0	130939035	C	A
11	rs11222451	0	130939092	T	C
11	rs74678806	0	130939171	A	T
11	rs117713367	0	130939539	G	T
11	rs74198934	0	130939563	C	T
11	rs11222452	0	130939731	T	C
11	rs139746641	0	130939743	G	A
11	rs376092953	0	130939756	C	T
11	rs117450903	0	130939836	T	C
11	rs75202391	0	130940215	T	A
11	rs1647964	0	130940373	C	G
11	rs1030346	0	130940597	A	T
11	rs77660083	0	130940681	T	C
11	rs1793230	0	130940994	G	A
11	rs80266660	0	130941102	C	T
11	rs117363235	0	130941233	A	G
11	rs7128550	0	130941407	C	T
11	rs75888446	0	130941481	C	T
11	rs145813602	0	130941557	C	T
11	rs117379682	0	130941871	A	C
11	rs118133342	0	130941950	C	T
11	rs1655488	0	130942703	T	C
11	rs1647965	0	130942735	T	C
11	rs79072879	0	130942864	G	A
11	rs1647966	0	130943266	T	C
11	rs1793229	0	130943379	T	G
11	rs1647967	0	130943681	G	A
11	rs56181514	0	130943683	G	T
11	rs79340654	0	130943858	C	T
11	rs1647968	0	130943964	A	G
11	rs1540202	0	130944468	C	A
11	rs118161736	0	130944591	T	A
11	rs74967299	0	130944720	G	T
11	rs77246658	0	130944827	T	C
11	rs75720430	0	130944835	T	G
11	rs1945934	0	130944972	T	C
11	rs4936127	0	130945224	A	T
11	rs75124308	0	130945356	A	G
11	rs9804416	0	130945898	G	A
11	rs66710573	0	130945922	C	G
11	rs9804418	0	130946186	C	T
11	rs12577994	0	130947127	T	C
11	rs4245099	0	130947920	C	A
11	rs10894319	0	130948840	C	T
11	rs118180327	0	130949044	C	A
11	rs79850624	0	130949657	C	T
11	rs12226483	0	130950139	C	T
11	rs1945914	0	130950989	C	A
11	rs57565952	0	130951184	T	C
11	rs10894320	0	130952005	T	C
11	rs10894321	0	130952148	G	A
11	rs11222457	0	130952564	T	C
11	rs12420110	0	130952661	A	G
11	rs1114418	0	130953154	C	T
11	rs75031987	0	130953363	G	A
11	rs10894323	0	130955313	A	G
11	rs76805648	0	130955589	T	C
11	rs2298832	0	130956083	G	A
11	rs2298833	0	130956129	C	T
11	rs2298834	0	130956186	T	C
11	rs2298835	0	130956272	C	G
11	rs10791121	0	130956461	T	C
11	rs2298836	0	130956627	T	C
11	rs2298837	0	130956677	T	C
11	rs10160671	0	130956975	G	A
11	rs57414775	0	130957139	A	G
11	rs10160698	0	130957309	G	A
11	rs2276436	0	130957444	C	T
11	rs61522098	0	130958244	C	T
11	rs10160266	0	130958287	T	C
11	rs10160267	0	130958473	T	C
11	rs77530923	0	130958900	A	T
11	rs11222460	0	130959064	G	T
11	rs1945918	0	130959328	G	A
11	rs10750462	0	130959664	G	A
11	rs1945919	0	130960022	A	G
11	rs77946253	0	130960061	C	G
11	rs10736593	0	130961021	G	C
11	rs117012142	0	130961130	G	A
11	rs7117282	0	130961304	C	T
11	rs1945920	0	130961877	C	A
11	rs74728740	0	130961893	G	A
11	rs55644444	0	130962132	G	C
11	rs80293850	0	130962176	G	A
11	rs1945921	0	130962382	C	T
11	rs11222461	0	130962620	T	C
11	rs10791122	0	130963018	T	A
11	rs10736594	0	130963323	T	A
11	rs1945922	0	130963394	G	A
11	rs56098711	0	130964070	T	C
11	rs1945923	0	130964084	C	T
11	rs55786217	0	130964102	A	C
11	rs4326806	0	130964586	A	G
11	rs77158697	0	130965000	G	A
11	rs116880998	0	130965005	T	C
11	rs1945925	0	130965067	C	A
11	rs1945926	0	130965143	T	C
11	rs67172950	0	130965192	G	C
11	rs55843936	0	130966120	C	T
11	rs3819254	0	130966407	G	C
11	rs6590547	0	130967410	T	C
11	rs1945927	0	130967646	T	C
11	rs1945928	0	130967699	A	G
11	rs1945929	0	130967738	C	G
11	rs11222463	0	130968284	C	T
11	rs80083550	0	130968426	G	A
11	rs79513263	0	130968742	G	A
11	rs77653943	0	130968829	A	G
11	rs11222464	0	130968865	A	G
11	rs55642629	0	130969273	G	A
11	rs7128774	0	130969329	A	G
11	rs7128889	0	130969399	A	G
11	rs7114800	0	130969410	T	C
11	rs59666738	0	130969518	C	T
11	rs73022255	0	130969596	T	G
11	rs11824313	0	130969601	T	C
11	rs117567556	0	130969955	A	C
11	rs79694588	0	130970303	C	G
11	rs1105526	0	130970543	T	C
11	rs78335801	0	130970807	C	T
11	rs2276437	0	130971744	C	T
11	rs2276438	0	130971823	A	G
11	rs2276439	0	130971884	T	C
11	rs2276440	0	130971959	T	C
11	rs7948582	0	130972158	T	A
11	rs61296271	0	130972181	T	G
11	rs60150259	0	130972343	A	G
11	rs7933904	0	130972488	C	T
11	rs60347804	0	130972779	C	G
11	rs61188380	0	130972823	G	A
11	rs56747443	0	130972840	T	A
11	rs76367564	0	130972877	C	T
11	rs55988631	0	130972899	T	G
11	rs55968529	0	130973018	T	G
11	rs55738939	0	130973025	A	G
11	rs61242408	0	130973046	A	G
11	rs11222466	0	130973515	G	A
11	rs57314155	0	130973554	G	A
11	rs58865766	0	130973601	C	T
11	rs56151042	0	130973697	A	G
11	rs77060900	0	130973820	G	A
11	rs12270113	0	130973865	A	G
11	rs12271602	0	130974221	A	G
11	rs61911664	0	130974501	G	A
11	rs78029879	0	130974503	C	T
11	rs117896464	0	130974829	G	C
11	rs12292215	0	130974884	T	C
11	rs7123641	0	130974894	A	G
11	rs7123981	0	130974923	G	A
11	rs79528350	0	130975255	G	A
11	rs12273490	0	130975269	A	G
11	rs67546837	0	130975316	C	T
11	rs12286754	0	130975394	C	T
11	rs12286937	0	130975671	C	T
11	rs12286995	0	130975732	C	A
11	rs145845544	0	130975788	C	G
11	rs149622894	0	130976032	T	A
11	rs74541184	0	130976105	C	T
11	rs75479387	0	130976160	C	T
11	rs12278763	0	130976228	C	T
11	rs1981426	0	130976287	G	A
11	rs12291865	0	130976311	A	C
11	rs61911666	0	130976473	T	C
11	rs61911667	0	130976740	T	C
11	rs79555020	0	130976824	G	A
11	rs1945937	0	130976879	T	C
11	rs188846333	0	130976924	C	T
11	rs11222468	0	130977695	G	A
11	rs7936000	0	130977775	G	T
11	rs7951026	0	130977860	T	C
11	rs7130448	0	130978284	T	C
11	rs66749566	0	130978597	T	A
11	rs11824370	0	130978913	C	T
11	rs117755822	0	130979030	G	T
11	rs1945938	0	130979403	A	G
11	rs7119043	0	130979546	C	T
11	rs60560426	0	130979607	G	A
11	rs6590548	0	130980051	A	G
11	rs6590549	0	130980153	G	A
11	rs6590550	0	130980269	G	A
11	rs78071182	0	130980470	C	T
11	rs10894324	0	130980711	C	G
11	rs12288135	0	130981263	G	T
11	rs146385355	0	130981464	T	C
11	rs12804541	0	130981573	C	A
11	rs115718363	0	130981720	G	T
11	rs10894325	0	130981860	C	T
11	rs7101509	0	130982648	A	G
11	rs7105053	0	130982838	G	A
11	rs7105173	0	130982877	G	A
11	rs6590551	0	130983017	A	G
11	rs77122539	0	130983109	C	T
11	rs55867029	0	130983300	G	A
11	rs1945911	0	130983565	T	C
11	rs11222471	0	130983631	C	T
11	rs10894326	0	130983824	T	C
11	rs57865488	0	130983980	G	A
11	rs10894327	0	130984045	A	G
11	rs11222472	0	130984345	G	A
11	rs10791123	0	130985237	G	A
11	rs143011592	0	130985690	A	T
11	rs7939872	0	130985861	G	A
11	rs117370082	0	130985947	G	A
11	rs55810374	0	130986085	A	C
11	rs7118615	0	130986520	A	C
11	rs58401087	0	130986670	A	G
11	rs111396216	0	130986718	G	A
11	rs149872575	0	130986769	T	A
11	rs143933807	0	130986822	A	G
11	rs117649289	0	130987230	C	T
11	rs2187560	0	130987535	T	C
11	rs79097572	0	130987586	T	C
11	rs11222474	0	130987730	T	G
11	rs10894328	0	130988060	T	G
11	rs11222475	0	130989300	A	G
11	rs11222476	0	130989409	C	T
11	rs35218064	0	130989530	T	C
11	rs75622955	0	130989721	G	A
11	rs12294945	0	130990226	C	A
11	rs117990728	0	130990402	G	A
11	rs76881726	0	130990591	C	T
11	rs74344577	0	130990843	C	T
11	rs4937599	0	130991178	A	C
11	rs1945913	0	130992111	A	G
11	rs56043870	0	130992278	G	C
11	rs61909566	0	130992814	C	T
11	rs7947449	0	130993591	C	T
11	rs4366497	0	130993936	C	T
11	rs11222477	0	130996316	G	C
11	rs4937600	0	130996834	C	T
11	rs11530770	0	130996847	C	T
11	rs35961356	0	130997353	T	A
11	rs10894329	0	130997485	G	A
11	rs1945931	0	130998617	C	G
11	rs1945932	0	130998864	T	A
11	rs73024294	0	130999043	T	C
11	rs78378790	0	130999307	C	T
11	rs12576023	0	131000184	T	G
11	rs1945935	0	131000885	C	A
11	rs116909754	0	131000974	G	A
11	rs4145056	0	131001038	G	T
11	rs4145055	0	131001053	C	G
11	rs4145054	0	131001402	C	A
11	rs11222479	0	131001534	G	A
11	rs11222480	0	131001581	T	G
11	rs76845508	0	131001813	A	G
11	rs77798563	0	131001863	T	C
11	rs10750463	0	131002235	C	T
11	rs59950958	0	131002364	C	T
11	rs1114224	0	131002513	A	G
11	rs10750464	0	131002938	C	T
11	rs12288529	0	131003042	T	C
11	rs77684502	0	131003448	C	T
11	rs4145057	0	131003809	G	A
11	rs55790245	0	131003813	C	T
11	rs56201124	0	131004190	C	T
11	rs11222483	0	131004410	G	A
11	rs73026273	0	131004786	C	A
11	rs11604769	0	131004831	C	T
11	rs76808992	0	131004857	A	G
11	rs1894184	0	131004868	G	T
11	rs79799641	0	131005297	A	C
11	rs1945912	0	131006073	C	A
11	rs61569923	0	131006126	C	T
11	rs4122127	0	131006520	C	G
11	rs73026275	0	131006544	C	G
11	rs12418579	0	131006669	C	T
11	rs11823005	0	131006715	C	T
11	rs61909569	0	131006990	G	A
11	rs11222487	0	131007393	G	T
11	rs11222488	0	131007396	G	A
11	rs76132159	0	131007769	G	A
11	rs7118650	0	131009303	C	T
11	rs73026289	0	131009474	A	G
11	rs10894330	0	131009622	C	T
11	rs1793594	0	131009644	C	T
11	rs2213117	0	131009660	G	T
11	rs1627835	0	131010793	T	C
11	rs1793834	0	131010947	T	C
11	rs1945916	0	131010994	T	C
11	rs117364952	0	131011246	A	G
11	rs11222490	0	131011279	G	T
11	rs1632088	0	131011290	A	C
11	rs1793833	0	131011292	T	C
11	rs7112984	0	131011367	T	C
11	rs12420945	0	131012407	G	T
11	rs147860797	0	131012915	G	A
11	rs1793595	0	131013004	C	T
11	rs73028211	0	131013063	T	C
11	rs1793831	0	131013602	C	T
11	rs1793596	0	131013625	G	A
11	rs1793830	0	131013910	T	A
11	rs1113876	0	131014585	C	T
11	rs1114190	0	131014747	G	A
11	rs11222491	0	131014920	G	C
11	rs1793597	0	131015160	A	G
11	rs1793829	0	131015364	C	T
11	rs2213118	0	131015373	C	A
11	rs73028222	0	131016406	T	C
11	rs1793828	0	131016587	C	T
11	rs60689637	0	131017125	T	A
11	rs1793826	0	131018257	G	A
11	rs1793598	0	131018399	C	T
11	rs1793825	0	131018675	G	C
11	rs11222492	0	131018732	T	C
11	rs73028231	0	131018820	G	A
11	rs1793824	0	131018844	A	G
11	rs1793599	0	131018851	T	C
11	rs1793823	0	131018917	C	T
11	rs61909582	0	131019081	C	T
11	rs1894186	0	131019691	C	T
11	rs1793821	0	131019871	C	T
11	rs1793820	0	131020013	G	A
11	rs1793819	0	131020602	A	G
11	rs4937602	0	131020654	A	G
11	rs61469545	0	131020798	T	G
11	rs12574805	0	131020834	T	A
11	rs7925168	0	131020924	T	A
11	rs10894332	0	131021493	A	G
11	rs7942675	0	131022101	C	T
11	rs4937603	0	131022116	C	T
11	rs1793600	0	131022254	G	A
11	rs1793601	0	131022581	A	T
11	rs35118721	0	131022714	C	T
11	rs11222496	0	131023956	G	A
11	rs1793818	0	131024109	T	G
11	rs1618107	0	131024248	A	G
11	rs1793817	0	131024769	C	T
11	rs74238150	0	131025320	A	G
11	rs79312559	0	131025711	C	T
11	rs1793816	0	131026377	C	T
11	rs77892769	0	131026563	C	T
11	rs10894333	0	131027530	C	T
11	rs12574230	0	131027862	C	A
11	rs11222497	0	131028071	A	G
11	rs11222498	0	131028685	A	G
11	rs117097495	0	131028689	A	G
11	rs10750465	0	131028900	T	C
11	rs10894334	0	131029181	C	T
11	rs11222499	0	131029193	C	T
11	rs9787831	0	131029354	T	A
11	rs76547816	0	131029564	C	T
11	rs59542291	0	131029568	T	A
11	rs1613845	0	131030302	T	C
11	rs11822474	0	131030331	C	T
11	rs1123627	0	131030381	A	G
11	rs1894187	0	131030628	A	G
11	rs10894335	0	131030712	C	T
11	rs10894336	0	131030795	A	C
11	rs80095230	0	131030798	G	A
11	rs1894188	0	131030927	G	A
11	rs1894189	0	131030965	C	G
11	rs1894190	0	131031045	A	C
11	rs10894337	0	131031161	T	G
11	rs75540649	0	131031201	G	A
11	rs10894338	0	131031407	C	T
11	rs11222500	0	131031464	C	G
11	rs11222501	0	131031657	C	G
11	rs11827825	0	131031817	A	G
11	rs10894339	0	131031909	C	T
11	rs10791125	0	131032023	T	C
11	rs10791126	0	131032248	T	A
11	rs12420585	0	131033017	T	C
11	rs12419137	0	131033073	C	G
11	rs1793602	0	131033190	A	C
11	rs34485579	0	131033332	T	C
11	rs7481341	0	131033729	A	C
11	rs9804563	0	131034037	G	A
11	rs59274755	0	131034191	G	A
11	rs9804658	0	131034436	T	C
11	rs2105810	0	131035157	C	T
11	rs79614209	0	131035187	C	T
11	rs35758898	0	131035519	T	C
11	rs3133276	0	131036105	A	G
11	rs3133289	0	131036165	T	C
11	rs149772536	0	131036658	G	A
11	rs1793524	0	131037202	C	T
11	rs1793771	0	131038446	T	C
11	rs7130447	0	131038455	T	A
11	rs77707522	0	131038959	C	T
11	rs75593352	0	131039354	T	C
11	rs1793770	0	131039682	T	C
11	rs1793769	0	131039776	G	A
11	rs1632231	0	131039902	T	C
11	rs77237402	0	131040019	C	T
11	rs75156847	0	131040246	T	C
11	rs60013575	0	131040317	G	C
11	rs1793768	0	131040590	C	T
11	rs9943602	0	131040800	G	A
11	rs11222502	0	131041148	G	A
11	rs1793525	0	131041160	G	T
11	rs10894340	0	131041311	A	C
11	rs34688811	0	131041376	C	T
11	rs1946025	0	131041389	G	C
11	rs1946026	0	131041440	T	C
11	rs80278574	0	131041953	T	C
11	rs1793767	0	131042367	G	A
11	rs1793766	0	131043075	T	C
11	rs3133290	0	131044763	T	C
11	rs1540229	0	131045239	C	T
11	rs1109945	0	131045787	T	A
11	rs10894341	0	131045824	T	A
11	rs10894342	0	131045833	G	A
11	rs12226862	0	131046160	C	T
11	rs139161900	0	131046294	A	G
11	rs1793612	0	131046295	C	T
11	rs56179168	0	131046468	T	C
11	rs1946041	0	131046615	G	T
11	rs4937605	0	131047247	C	T
11	rs10791127	0	131047340	G	C
11	rs4937606	0	131047356	A	T
11	rs35208351	0	131047488	G	T
11	rs1793765	0	131047637	T	G
11	rs1106968	0	131047733	C	T
11	rs1106967	0	131047914	G	A
11	rs67941970	0	131048174	G	A
11	rs1793611	0	131048948	T	C
11	rs1793610	0	131049167	T	C
11	rs1793763	0	131049232	C	T
11	rs80011645	0	131049825	C	A
11	rs11222506	0	131050214	G	A
11	rs1793609	0	131050894	G	C
11	rs11222508	0	131051294	G	A
11	rs76034125	0	131051995	A	T
11	rs1946040	0	131052171	C	T
11	rs1622234	0	131052357	C	G
11	rs1946039	0	131052399	C	T
11	rs2511785	0	131053100	A	G
11	rs11222509	0	131053786	T	G
11	rs76577319	0	131053853	C	T
11	rs4937607	0	131054331	C	T
11	rs6590555	0	131055198	T	C
11	rs35872959	0	131055220	T	C
11	rs75706196	0	131055458	G	A
11	rs1793804	0	131055781	T	C
11	rs7128647	0	131056807	G	T
11	rs117681682	0	131057008	G	A
11	rs74613193	0	131057332	T	G
11	rs1793803	0	131057375	A	G
11	rs10894343	0	131057390	G	A
11	rs112422900	0	131057596	A	T
11	rs4542424	0	131057848	C	A
11	rs4937609	0	131059819	C	A
11	rs77312094	0	131060210	C	A
11	rs76408566	0	131060281	C	T
11	rs1793603	0	131060415	G	T
11	rs11222510	0	131060543	C	A
11	rs36059275	0	131060734	C	T
11	rs10894344	0	131061125	C	T
11	rs1894228	0	131061538	C	T
11	rs1793604	0	131061566	C	T
11	rs1106190	0	131061957	C	T
11	rs1106424	0	131062611	T	C
11	rs1106423	0	131062659	G	A
11	rs1793605	0	131064324	T	C
11	rs11601759	0	131064432	C	T
11	rs1626138	0	131064743	T	C
11	rs79521496	0	131065499	C	T
11	rs140974697	0	131065529	C	T
11	rs4937610	0	131065700	C	G
11	rs10894345	0	131065733	C	T
11	rs79610691	0	131066026	G	A
11	rs58290844	0	131066235	C	T
11	rs36074849	0	131066781	C	T
11	rs75328461	0	131067018	G	T
11	rs117146145	0	131067082	G	A
11	rs76498304	0	131067372	C	T
11	rs78520059	0	131067893	G	C
11	rs11222514	0	131068141	C	T
11	rs1105722	0	131068401	G	A
11	rs1105721	0	131068450	G	A
11	rs12798423	0	131068667	C	T
11	rs1793607	0	131068819	T	G
11	rs1540235	0	131069242	T	C
11	rs1946038	0	131069672	C	T
11	rs1624663	0	131071191	G	A
11	rs1625376	0	131071245	T	C
11	rs10894346	0	131071762	G	A
11	rs75368730	0	131072045	G	A
11	rs4937612	0	131072265	G	A
11	rs10791128	0	131073513	C	T
11	rs4254083	0	131074261	A	G
11	rs1793827	0	131074518	G	C
11	rs61909587	0	131074590	A	G
11	rs7119277	0	131074648	G	A
11	rs6590557	0	131075133	G	A
11	rs10894347	0	131075623	C	T
11	rs11222518	0	131075829	A	G
11	rs11222519	0	131076079	C	T
11	rs34384190	0	131076171	G	A
11	rs75872375	0	131077313	A	T
11	rs1793562	0	131077439	A	G
11	rs150634945	0	131077501	G	A
11	rs73031845	0	131077730	T	A
11	rs1793514	0	131079238	C	T
11	rs7939619	0	131079482	G	T
11	rs7939625	0	131079503	G	A
11	rs1793810	0	131079710	T	C
11	rs2511784	0	131080289	A	G
11	rs7930379	0	131080652	T	A
11	rs1793513	0	131080968	G	A
11	rs1793797	0	131080971	C	T
11	rs1793512	0	131081460	G	T
11	rs3133291	0	131081648	G	T
11	rs2511499	0	131081952	T	C
11	rs7950797	0	131081954	A	G
11	rs1793511	0	131082514	C	A
11	rs56229070	0	131082765	T	G
11	rs1793510	0	131083317	T	A
11	rs3133292	0	131084277	G	C
11	rs1793509	0	131084854	A	G
11	rs1793785	0	131084869	T	C
11	rs4454728	0	131084929	G	A
11	rs1793786	0	131085009	T	C
11	rs10791130	0	131085110	G	C
11	rs12577916	0	131085304	G	A
11	rs1946024	0	131085448	G	A
11	rs1793787	0	131085554	G	A
11	rs1946023	0	131085743	T	A
11	rs1630972	0	131085891	C	T
11	rs1793788	0	131085910	T	C
11	rs1793789	0	131086041	A	G
11	rs1629407	0	131086057	G	A
11	rs1628508	0	131086171	T	C
11	rs1628505	0	131086172	G	A
11	rs1793619	0	131086266	C	A
11	rs1793618	0	131086535	C	G
11	rs1793790	0	131086565	A	G
11	rs1793617	0	131086889	G	A
11	rs11222520	0	131087458	C	G
11	rs1793774	0	131087505	G	A
11	rs71483657	0	131087769	G	A
11	rs1793615	0	131088026	G	A
11	rs1793776	0	131088416	T	G
11	rs11222522	0	131088597	A	G
11	rs1793777	0	131088868	A	G
11	rs141623991	0	131088999	G	A
11	rs1793614	0	131089343	G	C
11	rs1540228	0	131089354	A	G
11	rs1540227	0	131089561	T	C
11	rs1540226	0	131089814	G	A
11	rs11222524	0	131089896	A	G
11	rs12292972	0	131090007	G	T
11	rs1793778	0	131090194	G	A
11	rs1793569	0	131090388	T	G
11	rs1793570	0	131090686	C	T
11	rs1793571	0	131091104	A	G
11	rs11222526	0	131091229	C	T
11	rs1540234	0	131091382	A	G
11	rs11222527	0	131092240	T	C
11	rs1793552	0	131092435	G	A
11	rs7946126	0	131093556	C	G
11	rs11222529	0	131093996	A	T
11	rs11222530	0	131094102	G	T
11	rs11222531	0	131094185	C	T
11	rs11222532	0	131094288	C	T
11	rs36011556	0	131095230	G	A
11	rs1793836	0	131095559	G	A
11	rs10894348	0	131096604	C	T
11	rs7119094	0	131097348	G	A
11	rs1113928	0	131097709	C	T
11	rs1113927	0	131097789	G	T
11	rs11222533	0	131098141	A	G
11	rs1793515	0	131098819	A	G
11	rs1625725	0	131099469	G	A
11	rs1628402	0	131099798	G	A
11	rs1628519	0	131099841	G	A
11	rs7101398	0	131100362	C	A
11	rs11222534	0	131100563	A	T
11	rs1793516	0	131100922	A	T
11	rs58442254	0	131101008	G	A
11	rs76740328	0	131101502	A	G
11	rs73031890	0	131101710	T	C
11	rs12794558	0	131101780	C	A
11	rs193070824	0	131102600	C	T
11	rs1793517	0	131102906	C	A
11	rs186869192	0	131102967	T	C
11	rs7129945	0	131103087	T	C
11	rs7114275	0	131103173	G	A
11	rs7114436	0	131103267	G	C
11	rs34509245	0	131104035	G	T
11	rs78980958	0	131104222	C	T
11	rs1793520	0	131104392	C	T
11	rs138719875	0	131104476	T	C
11	rs57197267	0	131104521	T	C
11	rs1793521	0	131104913	G	A
11	rs1793522	0	131104948	A	G
11	rs1793523	0	131105098	T	C
11	rs1110016	0	131105448	C	A
11	rs1894231	0	131105718	A	C
11	rs1110396	0	131105997	G	A
11	rs1793568	0	131106301	T	G
11	rs1616038	0	131106347	T	G
11	rs10894350	0	131106679	C	G
11	rs60641478	0	131106726	G	A
11	rs10894351	0	131106856	C	T
11	rs7108272	0	131106909	G	A
11	rs118003301	0	131107032	G	A
11	rs11222536	0	131107321	C	T
11	rs7124776	0	131107323	T	C
11	rs11222537	0	131107406	G	A
11	rs7108892	0	131107604	A	G
11	rs4937614	0	131107842	C	T
11	rs12281792	0	131108247	C	T
11	rs12283834	0	131109239	G	A
11	rs12290647	0	131109243	T	C
11	rs1793574	0	131109605	T	C
11	rs1793575	0	131109740	C	T
11	rs78028869	0	131109826	C	A
11	rs1793793	0	131110068	C	G
11	rs78736861	0	131110196	T	C
11	rs73581417	0	131110309	T	C
11	rs74831736	0	131110345	G	C
11	rs79093668	0	131110473	G	A
11	rs1793544	0	131110709	G	T
11	rs1793792	0	131110711	A	G
11	rs1793791	0	131111013	A	G
11	rs2511766	0	131111310	T	C
11	rs1108340	0	131112313	G	T
11	rs1108339	0	131112789	C	G
11	rs79653586	0	131115145	A	G
11	rs1793773	0	131115204	C	T
11	rs1793547	0	131115352	A	G
11	rs1793548	0	131115485	T	A
11	rs1793549	0	131115643	C	T
11	rs12800878	0	131116689	G	A
11	rs11222539	0	131116997	A	C
11	rs10791132	0	131117445	T	C
11	rs35645883	0	131118434	G	A
11	rs2511767	0	131118492	T	C
11	rs76342852	0	131120712	C	G
11	rs1793796	0	131120859	C	T
11	rs149780612	0	131123164	A	G
11	rs11222540	0	131124855	T	G
11	rs75776278	0	131124915	T	G
11	rs10894353	0	131125080	C	T
11	rs1793538	0	131125455	A	C
11	rs11222542	0	131125959	C	T
11	rs12276281	0	131126273	T	C
11	rs2511501	0	131127084	A	G
11	rs77776966	0	131127421	A	T
11	rs80013847	0	131127422	A	G
11	rs139902853	0	131127544	A	G
11	rs2511771	0	131127558	G	A
11	rs2511502	0	131127585	A	T
11	rs2511772	0	131127718	T	C
11	rs1793798	0	131127861	T	G
11	rs1793799	0	131127876	T	C
11	rs1793541	0	131128032	C	T
11	rs4373938	0	131128366	G	A
11	rs1793800	0	131128466	C	G
11	rs1793801	0	131128507	G	A
11	rs11821035	0	131128826	G	C
11	rs1793563	0	131130485	G	A
11	rs1793779	0	131130694	G	A
11	rs1793566	0	131131479	G	A
11	rs1557480	0	131132698	C	T
11	rs1793565	0	131133428	C	A
11	rs1793564	0	131133590	G	T
11	rs28810092	0	131136791	C	T
11	rs1793572	0	131137177	C	G
11	rs2511509	0	131137503	A	G
11	rs2511773	0	131137516	C	T
11	rs3133288	0	131137837	G	C
11	rs4303239	0	131138099	T	A
11	rs11222554	0	131138241	C	A
11	rs7935220	0	131138363	G	A
11	rs10894360	0	131138723	T	C
11	rs11222555	0	131138808	A	T
11	rs4359216	0	131139012	C	A
11	rs12289260	0	131139144	T	A
11	rs2511500	0	131139650	A	G
11	rs1793580	0	131141293	T	C
11	rs1793581	0	131141547	C	T
11	rs2853199	0	131141807	A	G
11	rs7950768	0	131141916	G	A
11	rs2213130	0	131142048	A	T
11	rs2213131	0	131142056	C	G
11	rs7104201	0	131143643	C	A
11	rs113646243	0	131145517	A	T
11	rs143544373	0	131145550	A	G
11	rs1793762	0	131145862	G	C
11	rs1793606	0	131146294	G	A
11	rs78203178	0	131146492	A	G
11	rs1616002	0	131146657	T	G
11	rs7925908	0	131146750	T	C
11	rs1793761	0	131146964	A	T
11	rs1620145	0	131147144	G	C
11	rs1125429	0	131147696	G	A
11	rs1793760	0	131148167	A	G
11	rs1105885	0	131148311	G	A
11	rs1105884	0	131148377	A	G
11	rs1793759	0	131148484	T	C
11	rs1105883	0	131148608	A	T
11	rs12790269	0	131148713	G	A
11	rs1793758	0	131149051	A	G
11	rs11222559	0	131149110	T	G
11	rs10894362	0	131149260	G	A
11	rs79424554	0	131149599	A	G
11	rs1793518	0	131149978	T	C
11	rs10894363	0	131150123	C	T
11	rs1793756	0	131150242	A	G
11	rs11607763	0	131150793	C	T
11	rs12281530	0	131151194	A	T
11	rs79948503	0	131151539	C	T
11	rs1626623	0	131152012	A	G
11	rs1793533	0	131152096	T	C
11	rs1793534	0	131152157	A	G
11	rs76944577	0	131152477	G	A
11	rs72645502	0	131152737	A	T
11	rs1793542	0	131152756	G	A
11	rs1793543	0	131152766	T	C
11	rs1793852	0	131152891	A	C
11	rs10894364	0	131153398	G	C
11	rs1793851	0	131153425	C	G
11	rs10894365	0	131153496	G	C
11	rs1793850	0	131153602	C	G
11	rs10894367	0	131154466	T	C
11	rs10894368	0	131154508	T	A
11	rs1793561	0	131155127	A	G
11	rs116948880	0	131155629	G	A
11	rs1557482	0	131155785	C	T
11	rs1557483	0	131155806	G	A
11	rs7127286	0	131156841	G	C
11	rs149562621	0	131156954	G	T
11	rs1793573	0	131157310	T	C
11	rs1793805	0	131157422	C	T
11	rs144308275	0	131157468	G	A
11	rs74349870	0	131157713	G	A
11	rs10894369	0	131157754	A	G
11	rs1110256	0	131157945	A	T
11	rs1104974	0	131158052	G	A
11	rs1894218	0	131158533	C	A
11	rs1110302	0	131158599	T	C
11	rs1110301	0	131158830	T	C
11	rs4245100	0	131158907	T	C
11	rs1793576	0	131158943	A	G
11	rs4937616	0	131159007	A	G
11	rs2511786	0	131159565	C	A
11	rs7106592	0	131159692	G	A
11	rs1793807	0	131159880	C	T
11	rs72653403	0	131160194	G	T
11	rs1793577	0	131160404	T	C
11	rs10458944	0	131161521	G	T
11	rs10458945	0	131161643	C	T
11	rs2156864	0	131162075	C	G
11	rs2156865	0	131162168	A	C
11	rs1621498	0	131163920	A	G
11	rs1793808	0	131164192	T	C
11	rs11222565	0	131164789	G	A
11	rs1793579	0	131164915	C	A
11	rs1793809	0	131165074	G	A
11	rs79161100	0	131165352	G	C
11	rs4937617	0	131165488	T	A
11	rs4937618	0	131165492	G	A
11	rs7939158	0	131167143	C	T
11	rs67539087	0	131167367	T	C
11	rs77087904	0	131167705	C	T
11	rs80175218	0	131167910	A	G
11	rs7107440	0	131168266	T	C
11	rs12576780	0	131169949	A	C
11	rs11222567	0	131170006	G	A
11	rs150219561	0	131170478	G	A
11	rs116929924	0	131170790	A	G
11	rs1793582	0	131170920	T	C
11	rs1793811	0	131171000	G	A
11	rs1793812	0	131171315	A	G
11	rs1793813	0	131171610	A	C
11	rs1793814	0	131172880	G	A
11	rs1793584	0	131173875	G	A
11	rs1793585	0	131174104	T	C
11	rs2511787	0	131174374	A	G
11	rs7117891	0	131174562	G	A
11	rs1793586	0	131175011	T	C
11	rs1114296	0	131175325	G	C
11	rs1793587	0	131175900	C	T
11	rs1793847	0	131176364	A	C
11	rs1793846	0	131176476	T	G
11	rs1793589	0	131177704	T	C
11	rs1793844	0	131177719	T	G
11	rs1793843	0	131178273	C	T
11	rs1793842	0	131178533	C	A
11	rs1793590	0	131178764	T	A
11	rs78981567	0	131178859	T	G
11	rs1793841	0	131178903	A	G
11	rs1793840	0	131180042	G	C
11	rs1793526	0	131180633	T	C
11	rs1793527	0	131181387	C	A
11	rs1540230	0	131181804	G	A
11	rs1793838	0	131183338	T	C
11	rs1616085	0	131183485	G	A
11	rs1793529	0	131183863	A	G
11	rs1793530	0	131183986	C	T
11	rs1793531	0	131184044	G	A
11	rs1793837	0	131184174	A	C
11	rs149928270	0	131184613	G	A
11	rs10894374	0	131184615	C	T
11	rs112329073	0	131185852	T	C
11	rs140258197	0	131188044	A	G
11	rs1557479	0	131189777	T	G
11	rs2511507	0	131190411	A	G
11	rs2513531	0	131190566	A	G
11	rs139945292	0	131190603	C	T
11	rs11222572	0	131191556	T	C
11	rs1946032	0	131192172	T	C
11	rs4625476	0	131192181	G	C
11	rs1793782	0	131192767	T	A
11	rs1793567	0	131192829	A	G
11	rs1793553	0	131193742	G	T
11	rs1793554	0	131194043	A	G
11	rs1793555	0	131194243	C	T
11	rs1793781	0	131194361	T	C
11	rs76686124	0	131194466	C	T
11	rs1540231	0	131194688	A	G
11	rs1540232	0	131194723	C	T
11	rs78930450	0	131195979	G	A
11	rs1793560	0	131196306	T	C
11	rs2511504	0	131196396	T	C
11	rs2511505	0	131197431	T	A
11	rs2511506	0	131197551	G	A
11	rs2513527	0	131198260	A	G
11	rs10894375	0	131198723	C	G
11	rs2511781	0	131198745	C	T
11	rs12279977	0	131199176	T	C
11	rs2511780	0	131199276	A	G
11	rs2513539	0	131200413	A	G
11	rs2156872	0	131201432	C	T
11	rs2511778	0	131201996	T	A
11	rs2511777	0	131202548	T	A
11	rs2513536	0	131202636	A	G
11	rs2511776	0	131203041	C	T
11	rs2513533	0	131203612	C	T
11	rs2511775	0	131203815	G	C
11	rs7938687	0	131203879	G	A
11	rs2511774	0	131204524	C	G
11	rs2513532	0	131204813	T	A
11	rs10894376	0	131204890	C	A
11	rs10894377	0	131204953	G	T
11	rs12574281	0	131205421	A	C
11	rs10791137	0	131205998	G	C
11	rs7947194	0	131206462	A	G
11	rs7947624	0	131206562	G	A
11	rs7929151	0	131206783	A	G
11	rs10894378	0	131206997	T	A
11	rs10750471	0	131208444	G	A
11	rs10791138	0	131208603	A	C
11	rs11222577	0	131209472	G	A
11	rs7119741	0	131209990	C	G
11	rs149767876	0	131210366	C	T
11	rs11222578	0	131210877	C	T
11	rs12417208	0	131211082	A	T
11	rs10894379	0	131211278	C	T
11	rs7949579	0	131211900	G	A
11	rs34745492	0	131212500	A	T
11	rs117501956	0	131212574	G	C
11	rs73039530	0	131212847	A	G
11	rs2513526	0	131213135	G	A
11	rs7103289	0	131213694	G	A
11	rs11222579	0	131213762	G	A
11	rs7106443	0	131213827	G	A
11	rs11606643	0	131213874	G	A
11	rs11222580	0	131215076	C	A
11	rs11222581	0	131216216	C	A
11	rs7358495	0	131217200	C	T
11	rs12288364	0	131217695	C	T
11	rs7952557	0	131217955	G	A
11	rs7952585	0	131218040	G	A
11	rs4077685	0	131221046	C	T
11	rs11222583	0	131221525	C	G
11	rs11222584	0	131221933	C	G
11	rs73039547	0	131224077	C	T
11	rs4128590	0	131224448	T	C
11	rs11222585	0	131224564	A	G
11	rs4128594	0	131224588	G	A
11	rs4128591	0	131224790	T	C
11	rs4128595	0	131224949	C	G
11	rs12418096	0	131225242	C	T
11	rs7101414	0	131225430	G	A
11	rs7939384	0	131225574	T	C
11	rs11222586	0	131225692	C	T
11	rs79889405	0	131226118	C	T
11	rs34547019	0	131226236	C	T
11	rs7121543	0	131228105	G	T
11	rs7107107	0	131228209	T	C
11	rs71483660	0	131228886	A	T
11	rs10736595	0	131229127	T	C
11	rs10750472	0	131230168	G	T
11	rs10750473	0	131230245	G	A
11	rs61398568	0	131230463	C	T
11	rs7130820	0	131230674	G	A
11	rs7120044	0	131231193	T	A
11	rs4936129	0	131231425	G	A
11	rs7930775	0	131232010	G	A
11	rs4394848	0	131232156	C	T
11	rs10750474	0	131232633	C	G
11	rs7112386	0	131232925	G	C
11	rs11222587	0	131234510	A	G
11	rs35665773	0	131236802	C	T
11	rs11222588	0	131237023	G	A
11	rs10894381	0	131237141	C	T
11	rs11222589	0	131237168	C	T
11	rs6590572	0	131237842	G	T
11	rs12804059	0	131238816	C	T
11	rs34588147	0	131240218	G	A
11	rs10791140	0	131242104	C	T
11	rs149455647	0	131242138	T	A
11	rs11222590	0	131242734	C	A
11	rs11222591	0	131242879	G	T
11	rs10894382	0	131243413	C	T
11	rs56229414	0	131243843	G	C
11	rs7943929	0	131243929	T	G
11	rs12417404	0	131244466	T	G
11	rs10750475	0	131244602	G	A
11	rs10750476	0	131244668	C	T
11	rs10750477	0	131244720	C	T
11	rs10791141	0	131244933	C	T
11	rs34807050	0	131245056	T	C
11	rs35974940	0	131245087	G	T
11	rs10791142	0	131245391	A	T
11	rs7116018	0	131246704	C	T
11	rs11222592	0	131246751	C	T
11	rs11222593	0	131249694	C	G
11	rs4936130	0	131250403	A	G
11	rs2513542	0	131252112	C	T
11	rs2513541	0	131253574	T	C
11	rs2513540	0	131253660	G	A
11	rs2513538	0	131253952	T	G
11	rs76762818	0	131254128	G	A
11	rs73022108	0	131254314	A	G
11	rs2512643	0	131254926	A	G
11	rs2513537	0	131256396	G	A
11	rs12225076	0	131257484	C	T
11	rs149198703	0	131258464	T	C
11	rs71483662	0	131259096	C	T
11	rs2512652	0	131259195	C	G
11	rs73022113	0	131260246	C	G
11	rs66771462	0	131260525	G	A
11	rs2512653	0	131261171	A	G
11	rs7935030	0	131261211	A	G
11	rs1448361	0	131261642	C	T
11	rs2442102	0	131262883	T	C
11	rs11222598	0	131263523	G	C
11	rs34982166	0	131263589	C	T
11	rs895797	0	131264611	A	G
11	rs35249697	0	131264970	G	A
11	rs57328473	0	131265423	C	A
11	rs2442104	0	131265555	C	T
11	rs2442105	0	131265948	T	C
11	rs141282839	0	131266654	G	A
11	rs117642747	0	131267221	T	C
11	rs34690063	0	131267658	G	A
11	rs12795347	0	131268688	T	A
11	rs12272290	0	131268928	C	T
11	rs57712994	0	131269980	G	T
11	rs73022130	0	131270267	G	A
11	rs12808019	0	131271037	A	G
11	rs2513535	0	131272969	T	G
11	rs73022132	0	131274274	C	T
11	rs2218671	0	131275730	C	G
11	rs10736596	0	131276750	G	A
11	rs10736597	0	131276764	T	G
11	rs10750478	0	131276961	A	T
11	rs2512642	0	131277056	G	A
11	rs11222601	0	131277365	A	C
11	rs10750479	0	131277609	G	C
11	rs7947220	0	131277854	T	C
11	rs10894386	0	131278575	G	C
11	rs10791143	0	131278676	A	G
11	rs10894387	0	131279037	G	T
11	rs59474528	0	131279527	C	A
11	rs58402910	0	131279607	C	T
11	rs12575998	0	131279672	G	T
11	rs1992895	0	131282496	T	G
11	rs1992894	0	131282499	G	A
11	rs12363994	0	131286272	C	T
11	rs1448355	0	131286685	C	T
11	rs7125824	0	131286769	G	A
11	rs61901880	0	131287410	G	A
11	rs10894389	0	131288207	G	A
11	rs7108020	0	131289820	C	A
11	rs7108536	0	131290041	G	A
11	rs1011402	0	131291414	A	G
11	rs1550973	0	131291728	A	G
11	rs1550972	0	131291809	A	G
11	rs7481514	0	131291963	A	G
11	rs12576228	0	131292849	A	G
11	rs150492192	0	131293434	C	A
11	rs4570588	0	131294432	G	A
11	rs11222609	0	131295005	G	A
11	rs117263539	0	131295090	A	C
11	rs4936131	0	131295416	G	A
11	rs1448354	0	131296565	A	G
11	rs80047644	0	131297370	C	T
11	rs1448353	0	131297371	A	G
11	rs7101906	0	131297440	T	G
11	rs1448352	0	131297572	G	A
11	rs10750481	0	131297888	T	C
11	rs11222611	0	131297960	G	T
11	rs2512651	0	131298478	C	A
11	rs2442100	0	131299715	G	C
11	rs35659386	0	131300368	T	A
11	rs12574829	0	131300848	G	A
11	rs2512648	0	131301517	C	T
11	rs12790085	0	131301616	C	T
11	rs2512650	0	131301768	C	T
11	rs75749987	0	131303002	C	T
11	rs11222614	0	131303398	T	C
11	rs117681199	0	131304520	C	T
11	rs7924939	0	131304734	T	G
11	rs12291942	0	131305371	T	C
11	rs148021485	0	131305449	C	G
11	rs7396108	0	131305457	G	C
11	rs138408129	0	131306405	G	C
11	rs10894390	0	131306778	A	G
11	rs11512668	0	131306927	G	A
11	rs113402195	0	131309123	G	T
11	rs61901893	0	131309277	C	A
11	rs73586786	0	131309308	G	C
11	rs11222616	0	131309511	T	G
11	rs61901894	0	131309664	G	A
11	rs12289924	0	131310101	T	G
11	rs7940469	0	131310201	C	T
11	rs11825002	0	131310518	G	C
11	rs11222617	0	131310636	G	A
11	rs35070180	0	131310768	G	A
11	rs77359811	0	131310997	G	T
11	rs10894391	0	131311902	A	G
11	rs61901896	0	131313067	A	G
11	rs12362109	0	131314134	A	G
11	rs79316017	0	131314394	G	T
11	rs58955041	0	131314749	A	G
11	rs11222619	0	131316733	C	A
11	rs12573936	0	131318642	T	C
11	rs7104131	0	131319351	A	G
11	rs11222620	0	131319874	T	G
11	rs1550976	0	131320070	T	C
11	rs1448363	0	131320190	T	C
11	rs11222622	0	131320714	G	A
11	rs2034381	0	131320803	C	A
11	rs7938797	0	131322124	C	T
11	rs6590575	0	131322255	A	G
11	rs2034382	0	131322977	T	C
11	rs1448364	0	131323097	T	C
11	rs7950545	0	131324796	C	T
11	rs4937625	0	131324964	T	C
11	rs921202	0	131325197	C	G
11	rs11601906	0	131325246	C	T
11	rs10894394	0	131325867	T	C
11	rs10894395	0	131325915	G	A
11	rs10894396	0	131326035	A	G
11	rs11222628	0	131326123	G	T
11	rs10791146	0	131326181	A	G
11	rs11222629	0	131326303	A	G
11	rs11222630	0	131326353	C	T
11	rs11222631	0	131326368	A	T
11	rs56234203	0	131326881	C	T
11	rs11222632	0	131327074	T	A
11	rs11222633	0	131327137	T	C
11	rs11222634	0	131327414	A	T
11	rs11222635	0	131327517	C	T
11	rs11222636	0	131327537	G	A
11	rs11222637	0	131327695	T	G
11	rs182586270	0	131327750	C	T
11	rs11222638	0	131327821	A	C
11	rs11222639	0	131327852	C	G
11	rs11222640	0	131327976	G	A
11	rs4453242	0	131328061	C	T
11	rs11222641	0	131328076	A	G
11	rs12224454	0	131328357	A	T
11	rs6590576	0	131328469	G	A
11	rs12221808	0	131328560	G	A
11	rs10894397	0	131328584	A	G
11	rs76017609	0	131328676	G	A
11	rs80029754	0	131328707	G	A
11	rs75053741	0	131328741	T	C
11	rs75703123	0	131328751	G	C
11	rs76282921	0	131328758	C	T
11	rs74611976	0	131328879	T	G
11	rs75809416	0	131328912	A	G
11	rs12223297	0	131328978	T	C
11	rs921203	0	131329092	C	T
11	rs921204	0	131329149	C	A
11	rs921205	0	131329378	T	C
11	rs7110822	0	131329729	T	C
11	rs7128078	0	131329851	A	G
11	rs7128511	0	131329885	G	A
11	rs7128755	0	131330058	G	A
11	rs6590577	0	131330201	T	C
11	rs79933026	0	131330249	T	C
11	rs12417907	0	131330300	G	A
11	rs74848837	0	131330335	T	C
11	rs7128947	0	131330435	C	G
11	rs12275678	0	131330549	C	T
11	rs59433631	0	131330607	T	C
11	rs2034386	0	131330684	A	G
11	rs61625570	0	131330691	G	A
11	rs34903618	0	131330738	G	A
11	rs12224135	0	131330758	T	G
11	rs35507837	0	131330802	G	T
11	rs7101964	0	131330814	A	T
11	rs11222644	0	131330841	A	C
11	rs2034387	0	131331019	T	C
11	rs10894399	0	131331060	G	A
11	rs10894400	0	131331064	A	G
11	rs10894401	0	131331080	A	G
11	rs11222645	0	131331105	G	A
11	rs10791147	0	131331268	C	G
11	rs10160388	0	131331274	G	C
11	rs11222647	0	131331487	G	A
11	rs6590578	0	131331843	T	C
11	rs12278021	0	131332125	G	A
11	rs7123137	0	131332334	T	C
11	rs7106855	0	131332339	A	T
11	rs6590579	0	131332345	C	T
11	rs4991180	0	131332369	T	C
11	rs7107326	0	131332567	C	T
11	rs11222649	0	131332639	G	A
11	rs11222650	0	131332737	A	C
11	rs11222651	0	131332744	T	C
11	rs11222652	0	131333162	C	T
11	rs11222653	0	131333598	A	G
11	rs11222654	0	131333844	G	A
11	rs74447061	0	131334419	C	T
11	rs11222656	0	131335309	T	A
11	rs11222657	0	131335576	G	A
11	rs959410	0	131335664	C	G
11	rs992564	0	131336074	G	T
11	rs12419920	0	131336180	C	T
11	rs1533339	0	131336773	G	A
11	rs1448357	0	131337119	A	C
11	rs76204486	0	131337464	A	G
11	rs144768926	0	131337874	G	A
11	rs11222658	0	131338069	C	T
11	rs7933020	0	131338623	G	A
11	rs4937626	0	131339037	A	G
11	rs12419035	0	131339099	C	T
11	rs7936616	0	131339460	C	T
11	rs1349092	0	131341372	C	T
11	rs79609745	0	131342134	A	C
11	rs11222659	0	131342157	C	T
11	rs932096	0	131342193	C	T
11	rs61550068	0	131342751	C	T
11	rs12576852	0	131342785	C	T
11	rs141981016	0	131343062	C	G
11	rs11222660	0	131343278	G	A
11	rs76146102	0	131343389	C	A
11	rs11222662	0	131343517	C	T
11	rs12575010	0	131344112	A	G
11	rs61901912	0	131344340	A	G
11	rs1448358	0	131344557	C	T
11	rs11222663	0	131345098	C	T
11	rs2121955	0	131345215	G	A
11	rs12577686	0	131345351	G	A
11	rs11222664	0	131345622	T	C
11	rs10894402	0	131345989	G	T
11	rs12294175	0	131346175	G	A
11	rs11222665	0	131346313	G	A
11	rs11222666	0	131346663	C	T
11	rs147813759	0	131347016	G	C
11	rs1355982	0	131348071	G	A
11	rs12577076	0	131348916	C	T
11	rs11222667	0	131349146	A	T
11	rs10750482	0	131349467	A	G
11	rs56016826	0	131350175	A	G
11	rs11222668	0	131350351	C	G
11	rs7108990	0	131350655	C	G
11	rs7112023	0	131350781	A	C
11	rs12421680	0	131350968	G	A
11	rs4937627	0	131351884	C	T
11	rs1448359	0	131352022	C	T
11	rs12221635	0	131352798	G	A
11	rs10791148	0	131352969	A	G
11	rs4937628	0	131353187	A	G
11	rs60302582	0	131353190	A	G
11	rs4937629	0	131353318	C	G
11	rs4936133	0	131353321	T	C
11	rs4937630	0	131353445	G	A
11	rs12224624	0	131353939	A	G
11	rs1448360	0	131354420	G	T
11	rs956993	0	131354471	T	G
11	rs150553681	0	131354511	C	T
11	rs10894403	0	131354861	T	C
11	rs2324511	0	131354967	A	G
11	rs7951332	0	131355411	G	A
11	rs7951040	0	131355421	A	G
11	rs11601922	0	131355442	C	A
11	rs12222727	0	131355685	G	A
11	rs10894404	0	131356184	C	A
11	rs1546587	0	131356250	G	A
11	rs4937631	0	131356267	G	A
11	rs318987	0	131356297	A	G
11	rs149050126	0	131356599	A	G
11	rs10736598	0	131356777	A	C
11	rs12221885	0	131357099	A	G
11	rs12417568	0	131357484	A	G
11	rs1609764	0	131357821	T	G
11	rs10791149	0	131358575	A	G
11	rs59605612	0	131358751	G	A
11	rs10791150	0	131359157	C	T
11	rs78068707	0	131359188	G	C
11	rs874548	0	131359284	T	C
11	rs2053807	0	131360919	T	C
11	rs1375102	0	131361395	A	G
11	rs6590580	0	131361427	C	T
11	rs4937632	0	131361699	T	C
11	rs11222670	0	131361827	C	T
11	rs12577900	0	131361828	G	A
11	rs1992896	0	131362647	G	A
11	rs9943476	0	131362701	C	G
11	rs1375103	0	131362904	A	G
11	rs2053808	0	131363463	G	T
11	rs55748842	0	131363954	C	T
11	rs11222671	0	131364077	T	C
11	rs76896260	0	131364486	A	T
11	rs318961	0	131364495	T	C
11	rs318962	0	131364676	C	T
11	rs318963	0	131365019	A	C
11	rs11601304	0	131365057	C	A
11	rs11605496	0	131365123	A	C
11	rs11601315	0	131365134	C	A
11	rs318965	0	131365437	C	T
11	rs7102359	0	131365832	G	C
11	rs318966	0	131366138	G	A
11	rs318968	0	131366225	T	C
11	rs73024132	0	131366516	T	G
11	rs318969	0	131366735	C	T
11	rs318970	0	131367039	C	T
11	rs4937633	0	131367144	G	A
11	rs318971	0	131367168	T	C
11	rs318972	0	131367191	T	A
11	rs113249705	0	131367233	C	T
11	rs318973	0	131367254	T	C
11	rs318974	0	131367419	T	C
11	rs11222672	0	131367526	C	T
11	rs148797725	0	131367700	G	T
11	rs113247224	0	131367714	C	A
11	rs10082599	0	131367890	T	A
11	rs35051291	0	131367926	T	C
11	rs10894405	0	131368052	G	A
11	rs10791151	0	131368187	T	A
11	rs318975	0	131368335	T	G
11	rs318976	0	131368390	T	C
11	rs318977	0	131368641	G	T
11	rs318978	0	131368776	G	A
11	rs318979	0	131368841	A	G
11	rs364557	0	131368955	G	A
11	rs372575	0	131368956	C	T
11	rs407540	0	131369700	G	A
11	rs437973	0	131369807	T	C
11	rs151207198	0	131369974	A	C
11	rs451304	0	131370020	C	T
11	rs375568	0	131370272	C	G
11	rs12417868	0	131370744	G	C
11	rs432042	0	131370841	T	C
11	rs433406	0	131371019	A	G
11	rs11222673	0	131371142	T	C
11	rs433443	0	131371202	G	A
11	rs117484189	0	131371299	C	T
11	rs73026105	0	131371574	C	T
11	rs11827032	0	131371757	A	G
11	rs76360640	0	131371908	G	A
11	rs2512656	0	131371921	T	C
11	rs426690	0	131372044	T	G
11	rs73026109	0	131372158	G	A
11	rs426077	0	131372168	C	T
11	rs415055	0	131372210	T	C
11	rs425803	0	131372475	A	G
11	rs380593	0	131372548	T	C
11	rs390741	0	131372976	C	T
11	rs411462	0	131373008	T	G
11	rs4937635	0	131373028	G	T
11	rs12418991	0	131373390	G	A
11	rs2512655	0	131373495	T	C
11	rs444876	0	131373754	T	C
11	rs411789	0	131373769	T	G
11	rs7114205	0	131373875	G	A
11	rs385991	0	131373983	C	T
11	rs444328	0	131374059	T	C
11	rs6590581	0	131374193	A	G
11	rs6590582	0	131374197	T	C
11	rs7130414	0	131374225	T	C
11	rs11222675	0	131374614	C	T
11	rs448801	0	131374615	A	G
11	rs56246703	0	131374632	G	C
11	rs55734284	0	131374784	T	G
11	rs79540657	0	131374787	C	A
11	rs402320	0	131374917	A	G
11	rs56404871	0	131374947	G	A
11	rs56251725	0	131375159	C	T
11	rs56099061	0	131375439	C	A
11	rs1868309	0	131375577	C	T
11	rs1868308	0	131375837	G	A
11	rs12224432	0	131375939	G	A
11	rs73026138	0	131376029	C	T
11	rs73026139	0	131376376	C	T
11	rs11222676	0	131376467	G	A
11	rs73026144	0	131376550	G	A
11	rs12576121	0	131376566	T	C
11	rs58364412	0	131376774	C	T
11	rs4936134	0	131376979	C	T
11	rs405261	0	131377007	A	C
11	rs73026145	0	131377026	T	C
11	rs4936135	0	131377032	G	A
11	rs540409	0	131378951	A	T
11	rs540314	0	131378983	A	C
11	rs73026146	0	131379014	C	A
11	rs73026147	0	131379057	C	A
11	rs417906	0	131379174	T	C
11	rs384988	0	131379193	G	A
11	rs384886	0	131379275	G	C
11	rs7113360	0	131379471	A	G
11	rs4936136	0	131379487	G	A
11	rs7113617	0	131379573	C	T
11	rs7113620	0	131379579	C	T
11	rs7117193	0	131380028	C	T
11	rs150478424	0	131380215	C	T
11	rs10894409	0	131380461	C	T
11	rs11222677	0	131380502	A	G
11	rs422756	0	131380656	T	C
11	rs407897	0	131380692	C	T
11	rs440648	0	131381001	G	T
11	rs407056	0	131381054	C	T
11	rs12224592	0	131381267	C	G
11	rs73026153	0	131381294	C	T
11	rs415448	0	131381397	T	C
11	rs455006	0	131381598	G	A
11	rs408376	0	131381846	T	C
11	rs450557	0	131381912	G	C
11	rs12224720	0	131382080	G	A
11	rs453024	0	131382115	G	T
11	rs407567	0	131382164	T	C
11	rs369662	0	131382196	A	G
11	rs454501	0	131382301	G	A
11	rs7126707	0	131382630	G	T
11	rs407461	0	131383007	G	A
11	rs402055	0	131383516	G	A
11	rs6590583	0	131383662	A	G
11	rs392498	0	131383674	G	T
11	rs369793	0	131383779	C	T
11	rs398772	0	131383789	G	T
11	rs431683	0	131383975	C	T
11	rs431485	0	131384069	C	G
11	rs416706	0	131384302	A	G
11	rs388618	0	131384699	G	A
11	rs408101	0	131384850	C	G
11	rs7479874	0	131384858	C	T
11	rs440329	0	131384899	A	C
11	rs424284	0	131385275	C	T
11	rs385987	0	131385495	G	A
11	rs365570	0	131385787	G	A
11	rs12577683	0	131386186	G	A
11	rs424999	0	131386191	T	C
11	rs11222678	0	131386216	A	T
11	rs11222679	0	131386480	A	G
11	rs73026162	0	131386691	C	G
11	rs365523	0	131386716	G	A
11	rs408354	0	131388433	T	A
11	rs6590584	0	131388701	C	T
11	rs12421163	0	131389811	G	C
11	rs7107366	0	131390232	G	A
11	rs12279734	0	131390912	A	G
11	rs11222682	0	131390955	A	G
11	rs116887215	0	131391066	G	A
11	rs185896662	0	131391108	C	T
```
