## Supplementary material for "Characterization of shared and ancestry-specific signals driving complex traits using multi-ancestry fine-mapping": s2_snps.txt

```
rs1620366
rs1616806
rs1873886
rs73028412
rs11222145
rs11222146
rs11222147
rs7927425
rs7931751
rs2703765
rs34672044
rs2703764
rs7934856
rs2640224
rs10750437
rs3134452
rs61913937
rs55699536
rs7116902
rs11603849
rs4937526
rs1733435
rs10894213
rs1733434
rs1612224
rs11600025
rs3134451
rs3133395
rs11222149
rs7358347
rs11222150
rs116854487
rs1689226
rs1689225
rs3134450
rs3103874
rs1873887
rs3103873
rs7120829
rs3920014
rs10894214
rs7125311
rs11222155
rs1733432
rs11222156
rs1733433
rs12225366
rs12222657
rs118180300
rs2035940
rs11222158
rs73575100
rs4937527
rs4937528
rs112421767
rs138671744
rs112857630
rs2703768
rs79278761
rs4245088
rs2464436
rs1389242
rs2703753
rs117385583
rs2703752
rs74836863
rs75275143
rs57476868
rs10791078
rs80333930
rs12806239
rs12807046
rs77221382
rs11604406
rs34413743
rs978891
rs61913956
rs1493295
rs147819931
rs10894215
rs2131532
rs2172491
rs73030865
rs3103872
rs11222164
rs115946312
rs1689209
rs2640215
rs1493291
rs11222165
rs12420720
rs1689207
rs75991196
rs77983823
rs1689231
rs1627019
rs1021455
rs1628692
rs1630336
rs3134446
rs1689229
rs34745291
rs11222170
rs1021452
rs11222172
rs4937530
rs4573683
rs112169500
rs535227264
rs182746725
rs11600573
rs144429416
rs7124211
rs10894218
rs10894219
rs147714433
rs10791081
rs11222181
rs7109602
rs61915762
rs61915763
rs149853764
rs12282819
rs10894221
rs12284534
rs74617563
rs76259597
rs1921576
rs4350370
rs77131681
rs4128440
rs12418439
rs4937532
rs12362374
rs12363913
rs11222184
rs12146529
rs12146531
rs10894222
rs11603389
rs1882341
rs1882342
rs12282069
rs57099431
rs7950948
rs7939050
rs7939270
rs7926038
rs10732867
rs10732868
rs4245090
rs11222186
rs6590480
rs6590481
rs6590482
rs4937533
rs4937534
rs4937535
rs4937536
rs4937537
rs11222188
rs4937538
rs7112598
rs10750440
rs4937539
rs7929936
rs6590483
rs7111149
rs7127536
rs4499010
rs1921574
rs56920526
rs12576362
rs11222190
rs4937541
rs12224800
rs12224801
rs1882338
rs1950118
rs1950117
rs11602382
rs2875270
rs2324156
rs1921581
rs1921580
rs1921579
rs1921578
rs10736585
rs11222191
rs146661266
rs10791082
rs10791083
rs10736586
rs4937542
rs4936109
rs10750441
rs11222198
rs11222200
rs11222201
rs10791084
rs4937543
rs7114197
rs7130214
rs11603879
rs12224090
rs10894224
rs7117972
rs10750442
rs10791086
rs11600384
rs12420164
rs11222204
rs1574126
rs3922776
rs10466545
rs61915783
rs7102981
rs7120602
rs11222206
rs2875273
rs7125089
rs12576691
rs12576742
rs61497187
rs11222208
rs10894225
rs7119236
rs11222210
rs7103751
rs7103422
rs7103562
rs2324137
rs2324138
rs7107307
rs11222213
rs11222214
rs1921582
rs3902761
rs7934451
rs4937545
rs4937546
rs4937547
rs4937548
rs11222217
rs1921575
rs10750443
rs11602918
rs11222218
rs7111124
rs3862592
rs7929093
rs78737413
rs4937549
rs7929667
rs4937550
rs1882339
rs11222220
rs11222221
rs7111269
rs7111373
rs7115030
rs11222222
rs10750444
rs10894226
rs10894227
rs10791087
rs7944927
rs4503559
rs55985462
rs66570961
rs11222225
rs11222226
rs11222227
rs7110242
rs7127843
rs7127623
rs1921570
rs1921571
rs7101531
rs11222230
rs11222231
rs11222232
rs11222233
rs7126578
rs7126710
rs7111044
rs55992351
rs2091735
rs12226583
rs10894230
rs1921584
rs11222238
rs1921585
rs11222239
rs4937552
rs4937553
rs117902591
rs7118354
rs11824942
rs79515720
rs75196959
rs35281186
rs11607912
rs11606327
rs71483626
rs11606364
rs73574041
rs7105145
rs7117156
rs11604289
rs6590485
rs11605060
rs142834325
rs75702290
rs7130256
rs7103035
rs11222246
rs11222248
rs11222249
rs11222250
rs79976622
rs77974447
rs140607188
rs10791089
rs78367094
rs7116475
rs143764759
rs7120398
rs57433319
rs146933175
rs34408372
rs79880863
rs67059833
rs67256239
rs56027902
rs4075242
rs6590486
rs113692888
rs4937554
rs12792526
rs6590490
rs71483628
rs6590491
rs7130791
rs3019125
rs3134445
rs3019124
rs6590492
rs141174251
rs7933829
rs2951954
rs2951955
rs150912347
rs75254169
rs75703976
rs7115493
rs74649007
rs11827036
rs58214168
rs80051090
rs74855020
rs11222260
rs59166473
rs58517581
rs73021645
rs79402552
rs77278323
rs73576042
rs117368274
rs78173498
rs77571622
rs7109352
rs182636092
rs74515356
rs7108633
rs4586176
rs4466848
rs4406832
rs4937559
rs4245091
rs4936111
rs76781891
rs10791090
rs7115235
rs4636680
rs4278518
rs35327700
rs79228319
rs78416654
rs12786803
rs12785415
rs12802997
rs12804068
rs4639951
rs12419515
rs11827066
rs11824652
rs11819933
rs11222269
rs55893528
rs12795446
rs12795455
rs12799163
rs12800152
rs34861836
rs12806729
rs12808692
rs7102291
rs7943696
rs12789803
rs140570315
rs2001625
rs77311629
rs12282083
rs11222281
rs75589669
rs75348332
rs56347180
rs60494855
rs188583410
rs191602704
rs9734331
rs4937563
rs138946190
rs11222290
rs10894239
rs7926498
rs55648501
rs58712909
rs10894241
rs61910558
rs7116050
rs7940830
rs10791093
rs61911861
rs6590504
rs61908879
rs7127732
rs12287063
rs6590505
rs61908880
rs12275590
rs55668886
rs61908882
rs12271248
rs12277575
rs34900331
rs61908884
rs61908885
rs61908886
rs4937565
rs57477915
rs55780995
rs56380289
rs12281113
rs12274968
rs12274975
rs12294474
rs7131031
rs58045934
rs7115849
rs61908891
rs7118763
rs7119119
rs6590506
rs6590507
rs11222300
rs61908893
rs7109483
rs7935334
rs7935341
rs78124037
rs58874176
rs73020912
rs76984357
rs11826253
rs4937567
rs11222303
rs6590509
rs4937568
rs10894242
rs11825425
rs11222304
rs12225468
rs34805851
rs10894243
rs117618126
rs11222307
rs10894244
rs11222309
rs10894245
rs9285790
rs4245094
rs4936114
rs11222312
rs11222314
rs9971392
rs12221938
rs12221973
rs9666001
rs10894246
rs10894247
rs7934148
rs6590510
rs10894248
rs7942163
rs4245095
rs7946160
rs138456207
rs7128694
rs4937569
rs12417204
rs10894249
rs35748876
rs77514522
rs9666096
rs9667339
rs9666211
rs2186742
rs1939906
rs4245096
rs10894250
rs34042208
rs34877454
rs7940140
rs35631643
rs7940403
rs35630216
rs12290479
rs11222318
rs7925645
rs57643364
rs10894251
rs11826291
rs11828385
rs10894252
rs4936115
rs34932770
rs34077291
rs35329478
rs34063616
rs181329531
rs11222320
rs7940863
rs7940967
rs79675423
rs10894253
rs10791094
rs10791095
rs1944141
rs10894254
rs7123842
rs35550681
rs79875871
rs4937570
rs4937571
rs4937572
rs79998556
rs73584010
rs111487715
rs187871906
rs12807924
rs12806925
rs12807477
rs7935775
rs7114502
rs34019235
rs11222327
rs12361635
rs3944309
rs11222329
rs4320964
rs755851
rs61908932
rs4937573
rs4937574
rs11222330
rs4441021
rs4245097
rs4429065
rs10894255
rs4592429
rs7934985
rs7935210
rs7101994
rs1944146
rs1944145
rs1944144
rs1944143
rs11222333
rs10894256
rs10894257
rs10894258
rs73020986
rs1944147
rs1939904
rs1939905
rs10791096
rs7129403
rs10894259
rs10894260
rs10894261
rs61908955
rs10894262
rs2186741
rs58587963
rs4936116
rs4937575
rs4936117
rs7124713
rs948088
rs746097
rs948997
rs948998
rs948999
rs949000
rs12146478
rs28551646
rs10894263
rs7102349
rs7118635
rs75979807
rs58398895
rs61908957
rs75618525
rs750129
rs80089003
rs750130
rs11222339
rs1078020
rs7114655
rs7114924
rs4937576
rs4937577
rs4936118
rs12271471
rs73022813
rs12293674
rs73022814
rs4436555
rs11222341
rs12287483
rs10750446
rs12419029
rs7130119
rs7130262
rs76128123
rs12419710
rs7927321
rs11222343
rs7943936
rs10750447
rs11222344
rs117874794
rs11222345
rs7120993
rs76850942
rs10894264
rs73022823
rs190960659
rs145920137
rs10894265
rs10894266
rs35920946
rs11222346
rs34068453
rs7943757
rs10750449
rs10894268
rs73022834
rs4366492
rs73022837
rs11602497
rs1944142
rs117170349
rs6590512
rs35274053
rs10791097
rs10791098
rs10791099
rs11222348
rs11222349
rs61467764
rs10750450
rs6590513
rs7106373
rs55816411
rs10894269
rs117611886
rs4936120
rs73022854
rs735094
rs11603243
rs11222352
rs140795090
rs146905120
rs117692914
rs10894270
rs10894271
rs117998745
rs4601795
rs4622274
rs12418278
rs12284487
rs12284540
rs74866549
rs11222358
rs12286234
rs12279359
rs11222359
rs11603014
rs11222360
rs10894272
rs138173478
rs11222361
rs11222362
rs73022874
rs78730388
rs7936858
rs34592997
rs7116068
rs7119425
rs75093711
rs6590515
rs6590516
rs6590517
rs6590518
rs4936121
rs4936122
rs4937580
rs2282579
rs2282578
rs79830277
rs71483638
rs71483639
rs11222363
rs117531900
rs6590519
rs58982930
rs4411284
rs11222364
rs12284514
rs10791100
rs11222365
rs10791101
rs2236711
rs2236712
rs11222366
rs2236713
rs148681426
rs11222367
rs2236714
rs2236715
rs2236716
rs2236717
rs4937581
rs2155358
rs11222368
rs4936123
rs4937582
rs34940624
rs73024809
rs12364918
rs140553651
rs4937583
rs4937584
rs4937585
rs10894273
rs1054869
rs10160281
rs10160760
rs7125622
rs75225772
rs74962523
rs12363140
rs61910787
rs12361892
rs12363163
rs11222369
rs11222370
rs10791102
rs7926167
rs7940027
rs11222371
rs1050078
rs1050071
rs6590520
rs3190331
rs11222372
rs12365680
rs11222373
rs2282528
rs2298566
rs147010503
rs2155749
rs2155750
rs7942621
rs876641
rs948085
rs948086
rs948087
rs3829271
rs77135128
rs71483640
rs7103988
rs11222375
rs34333162
rs2155751
rs117699395
rs4457753
rs4370948
rs4436551
rs4264159
rs4456262
rs11222376
rs2155752
rs4459316
rs10894275
rs1893017
rs1893018
rs1893019
rs7925284
rs10791103
rs76246208
rs7106973
rs7106995
rs7106684
rs117926463
rs7107595
rs7111143
rs10894276
rs148205154
rs585512
rs117124134
rs67649878
rs7937166
rs7952402
rs7937411
rs7937514
rs7924461
rs79748305
rs7937782
rs7924736
rs7938231
rs6590522
rs7105290
rs7119794
rs7119829
rs77932174
rs10750451
rs6590523
rs6590524
rs6421608
rs6421609
rs4447183
rs4365063
rs4600217
rs12280661
rs10736588
rs10736589
rs10732869
rs10732870
rs10750452
rs10750453
rs10736590
rs12049886
rs10894277
rs12049830
rs3794143
rs3794142
rs3794141
rs3794140
rs78992813
rs57336947
rs75011833
rs11222379
rs7925664
rs10750454
rs6590525
rs1944148
rs1944149
rs1944150
rs1944151
rs6590526
rs6590527
rs6590529
rs6590530
rs6590531
rs6590532
rs6590533
rs6590534
rs7110949
rs7110968
rs7126906
rs11602545
rs10736591
rs11222380
rs7948812
rs7933747
rs7933767
rs7930661
rs202240536
rs7943935
rs3794139
rs3794138
rs3794137
rs3794136
rs3794135
rs3794134
rs3829270
rs3794133
rs3794132
rs1368852
rs6590535
rs78774168
rs77673725
rs140406750
rs75011217
rs7110591
rs10894279
rs75274170
rs3751040
rs3751039
rs10894280
rs10894281
rs79925975
rs3198419
rs1473259
rs1473260
rs1473261
rs4414223
rs4373936
rs4586174
rs6590536
rs6590538
rs7949722
rs73028852
rs2276096
rs55633245
rs2276097
rs2276098
rs117723873
rs11600182
rs11222383
rs11222384
rs11222385
rs11222386
rs4337054
rs80040482
rs4402303
rs4403815
rs4508210
rs7107568
rs4403816
rs1559671
rs11222388
rs1781
rs55938996
rs56098464
rs73028872
rs73028875
rs73028877
rs73028878
rs73028880
rs117380486
rs139989165
rs11222389
rs3751038
rs12420822
rs12420847
rs12420834
rs73028887
rs73028888
rs77272503
rs73028892
rs73028894
rs60290660
rs60550066
rs11822781
rs73028898
rs73028899
rs73028900
rs78178813
rs73028902
rs62621284
rs61734874
rs117834100
rs3190345
rs1050081
rs61736758
rs61736752
rs3751037
rs3751036
rs3751035
rs3751034
rs116957702
rs139042752
rs7106771
rs3751033
rs551843616
rs3763891
rs3763890
rs74471646
rs3794131
rs111541695
rs76890524
rs1808473
rs2018036
rs11222391
rs138023848
rs7925214
rs11222394
rs11222395
rs7944782
rs7933085
rs142875538
rs77491995
rs73585980
rs117694498
rs10750455
rs10736592
rs1893225
rs1991899
rs1991898
rs76260298
rs73585996
rs12790299
rs75137933
rs141005275
rs79060760
rs11222399
rs7112616
rs6590540
rs73031129
rs7131121
rs10894287
rs10894288
rs10894289
rs7106928
rs3910267
rs10894290
rs11222400
rs10894291
rs75363295
rs11222406
rs3910266
rs57582106
rs10791104
rs7940866
rs7111478
rs10750456
rs10894292
rs74961631
rs75186715
rs78842313
rs10466547
rs12275613
rs10894293
rs145143959
rs11222408
rs117935656
rs117373707
rs142838990
rs140426971
rs118174612
rs10894294
rs2162060
rs2162059
rs1821384
rs7480903
rs118102399
rs11222410
rs2324314
rs12420126
rs7947847
rs149800495
rs1594821
rs2113929
rs2113928
rs7130842
rs142315298
rs11222411
rs10791105
rs7942900
rs117489672
rs12574247
rs61909201
rs2324315
rs150009511
rs10894296
rs75948558
rs11222413
rs190487398
rs10894299
rs117731383
rs144688674
rs7925594
rs10894300
rs10791106
rs10791107
rs117523298
rs147239891
rs111425451
rs116842600
rs10791108
rs10750457
rs10791109
rs117338750
rs76704203
rs7939417
rs140766365
rs150465531
rs10791110
rs369085971
rs201466542
rs144885445
rs186597652
rs11600358
rs7940465
rs147788741
rs10894302
rs1368853
rs961491
rs1347283
rs10791112
rs1820353
rs1433980
rs1433979
rs80169163
rs11222421
rs2324316
rs10791113
rs10894306
rs1433976
rs78383187
rs116734007
rs142260792
rs10894307
rs78441346
rs2324317
rs7949071
rs76229789
rs1865296
rs7115549
rs74721497
rs75097098
rs2875322
rs80168814
rs111531546
rs10791114
rs114139315
rs76989720
rs80158386
rs76451422
rs77977228
rs77585730
rs1118137
rs56198420
rs1118138
rs10894308
rs7122268
rs114059071
rs150783622
rs76392429
rs139822761
rs79470563
rs7130938
rs75629860
rs76434685
rs10791115
rs117506183
rs11222432
rs7105738
rs10894309
rs75044794
rs11222433
rs748540
rs2875323
rs730732
rs730731
rs1793233
rs1793234
rs140378868
rs768706
rs768707
rs768708
rs138232794
rs12808553
rs1655495
rs144583895
rs1433981
rs1433982
rs1433983
rs1793235
rs1793236
rs2911844
rs2436789
rs2436790
rs9787926
rs117688673
rs875982
rs875981
rs890145
rs10750459
rs10750460
rs890146
rs890147
rs138690507
rs12420019
rs75457487
rs138600673
rs1655496
rs147369421
rs3018389
rs10894310
rs12420166
rs12420169
rs11222434
rs1793223
rs1647954
rs10894311
rs10894312
rs1793222
rs190428288
rs117963893
rs4937587
rs1647955
rs11222435
rs1347281
rs6590541
rs7105968
rs1647956
rs10791116
rs10791117
rs78969839
rs75187495
rs11222436
rs146784538
rs117314214
rs4937588
rs4937589
rs1793219
rs75850255
rs2081451
rs1834331
rs1014566
rs1014565
rs1014564
rs1347282
rs1030341
rs1030342
rs1030343
rs1030344
rs1030345
rs74389987
rs7111333
rs148497034
rs11222438
rs142878238
rs151055054
rs2324318
rs11222440
rs874848
rs138921964
rs11222441
rs11606451
rs79912163
rs56031272
rs7109342
rs7947225
rs7126391
rs75036576
rs61529848
rs56198315
rs12226797
rs60296134
rs12574084
rs12576258
rs72645499
rs80164317
rs10750461
rs1647960
rs61198871
rs1655491
rs67946510
rs73034507
rs1647961
rs184125927
rs187161037
rs11821556
rs118080086
rs12804703
rs12804248
rs12806011
rs75096111
rs4937592
rs58592839
rs57852956
rs4936126
rs1559672
rs1560847
rs151092049
rs12575306
rs77855982
rs116985882
rs12416895
rs80044887
rs112851584
rs149423900
rs58705485
rs7943337
rs7943466
rs118149333
rs7946453
rs7933323
rs117828734
rs7947010
rs7947013
rs75371570
rs1368850
rs57357773
rs10791118
rs10791119
rs117619282
rs9666253
rs12576039
rs11222445
rs77529659
rs4937593
rs4937594
rs7949764
rs7934699
rs7934779
rs4937595
rs74567400
rs67270464
rs11222446
rs11222447
rs57131664
rs10894316
rs10894317
rs10894318
rs9667505
rs11820012
rs9666898
rs142294010
rs117332321
rs77750679
rs4937596
rs4937597
rs117065004
rs4937598
rs11222448
rs117971498
rs147159797
rs118189341
rs76429214
rs117465675
rs7948247
rs78306149
rs117439389
rs80160769
rs7933667
rs61909238
rs61909239
rs58073176
rs11222450
rs80171200
rs56168843
rs8181531
rs8181532
rs117030940
rs12787121
rs79325450
rs11222451
rs74678806
rs117713367
rs74198934
rs11222452
rs139746641
rs376092953
rs117450903
rs75202391
rs1647964
rs1030346
rs77660083
rs1793230
rs80266660
rs117363235
rs7128550
rs75888446
rs145813602
rs117379682
rs118133342
rs1655488
rs1647965
rs79072879
rs1647966
rs1793229
rs1647967
rs56181514
rs79340654
rs1647968
rs1540202
rs118161736
rs74967299
rs77246658
rs75720430
rs1945934
rs4936127
rs75124308
rs9804416
rs66710573
rs9804418
rs12577994
rs4245099
rs10894319
rs118180327
rs79850624
rs12226483
rs1945914
rs57565952
rs10894320
rs10894321
rs11222457
rs12420110
rs1114418
rs75031987
rs10894323
rs76805648
rs2298832
rs2298833
rs2298834
rs2298835
rs10791121
rs2298836
rs2298837
rs10160671
rs57414775
rs10160698
rs2276436
rs61522098
rs10160266
rs10160267
rs77530923
rs11222460
rs1945918
rs10750462
rs1945919
rs77946253
rs10736593
rs117012142
rs7117282
rs1945920
rs74728740
rs55644444
rs80293850
rs1945921
rs11222461
rs10791122
rs10736594
rs1945922
rs56098711
rs1945923
rs55786217
rs4326806
rs77158697
rs116880998
rs1945925
rs1945926
rs67172950
rs55843936
rs3819254
rs6590547
rs1945927
rs1945928
rs1945929
rs11222463
rs80083550
rs79513263
rs77653943
rs11222464
rs55642629
rs7128774
rs7128889
rs7114800
rs59666738
rs73022255
rs11824313
rs117567556
rs79694588
rs1105526
rs78335801
rs2276437
rs2276438
rs2276439
rs2276440
rs7948582
rs61296271
rs60150259
rs7933904
rs60347804
rs61188380
rs56747443
rs76367564
rs55988631
rs55968529
rs55738939
rs61242408
rs11222466
rs57314155
rs58865766
rs56151042
rs77060900
rs12270113
rs12271602
rs61911664
rs78029879
rs117896464
rs12292215
rs7123641
rs7123981
rs79528350
rs12273490
rs67546837
rs12286754
rs12286937
rs12286995
rs145845544
rs149622894
rs74541184
rs75479387
rs12278763
rs1981426
rs12291865
rs61911666
rs61911667
rs79555020
rs1945937
rs188846333
rs11222468
rs7936000
rs7951026
rs7130448
rs66749566
rs11824370
rs117755822
rs1945938
rs7119043
rs60560426
rs6590548
rs6590549
rs6590550
rs78071182
rs10894324
rs12288135
rs146385355
rs12804541
rs115718363
rs10894325
rs7101509
rs7105053
rs7105173
rs6590551
rs77122539
rs55867029
rs1945911
rs11222471
rs10894326
rs57865488
rs10894327
rs11222472
rs10791123
rs143011592
rs7939872
rs117370082
rs55810374
rs7118615
rs58401087
rs111396216
rs149872575
rs143933807
rs117649289
rs2187560
rs79097572
rs11222474
rs10894328
rs11222475
rs11222476
rs35218064
rs75622955
rs12294945
rs117990728
rs76881726
rs74344577
rs4937599
rs1945913
rs56043870
rs61909566
rs7947449
rs4366497
rs11222477
rs4937600
rs11530770
rs35961356
rs10894329
rs1945931
rs1945932
rs73024294
rs78378790
rs12576023
rs1945935
rs116909754
rs4145056
rs4145055
rs4145054
rs11222479
rs11222480
rs76845508
rs77798563
rs10750463
rs59950958
rs1114224
rs10750464
rs12288529
rs77684502
rs4145057
rs55790245
rs56201124
rs11222483
rs73026273
rs11604769
rs76808992
rs1894184
rs79799641
rs1945912
rs61569923
rs4122127
rs73026275
rs12418579
rs11823005
rs61909569
rs11222487
rs11222488
rs76132159
rs7118650
rs73026289
rs10894330
rs1793594
rs2213117
rs1627835
rs1793834
rs1945916
rs117364952
rs11222490
rs1632088
rs1793833
rs7112984
rs12420945
rs147860797
rs1793595
rs73028211
rs1793831
rs1793596
rs1793830
rs1113876
rs1114190
rs11222491
rs1793597
rs1793829
rs2213118
rs73028222
rs1793828
rs60689637
rs1793826
rs1793598
rs1793825
rs11222492
rs73028231
rs1793824
rs1793599
rs1793823
rs61909582
rs1894186
rs1793821
rs1793820
rs1793819
rs4937602
rs61469545
rs12574805
rs7925168
rs10894332
rs7942675
rs4937603
rs1793600
rs1793601
rs35118721
rs11222496
rs1793818
rs1618107
rs1793817
rs74238150
rs79312559
rs1793816
rs77892769
rs10894333
rs12574230
rs11222497
rs11222498
rs117097495
rs10750465
rs10894334
rs11222499
rs9787831
rs76547816
rs59542291
rs1613845
rs11822474
rs1123627
rs1894187
rs10894335
rs10894336
rs80095230
rs1894188
rs1894189
rs1894190
rs10894337
rs75540649
rs10894338
rs11222500
rs11222501
rs11827825
rs10894339
rs10791125
rs10791126
rs12420585
rs12419137
rs1793602
rs34485579
rs7481341
rs9804563
rs59274755
rs9804658
rs2105810
rs79614209
rs35758898
rs3133276
rs3133289
rs149772536
rs1793524
rs1793771
rs7130447
rs77707522
rs75593352
rs1793770
rs1793769
rs1632231
rs77237402
rs75156847
rs60013575
rs1793768
rs9943602
rs11222502
rs1793525
rs10894340
rs34688811
rs1946025
rs1946026
rs80278574
rs1793767
rs1793766
rs3133290
rs1540229
rs1109945
rs10894341
rs10894342
rs12226862
rs139161900
rs1793612
rs56179168
rs1946041
rs4937605
rs10791127
rs4937606
rs35208351
rs1793765
rs1106968
rs1106967
rs67941970
rs1793611
rs1793610
rs1793763
rs80011645
rs11222506
rs1793609
rs11222508
rs76034125
rs1946040
rs1622234
rs1946039
rs2511785
rs11222509
rs76577319
rs4937607
rs6590555
rs35872959
rs75706196
rs1793804
rs7128647
rs117681682
rs74613193
rs1793803
rs10894343
rs112422900
rs4542424
rs4937609
rs77312094
rs76408566
rs1793603
rs11222510
rs36059275
rs10894344
rs1894228
rs1793604
rs1106190
rs1106424
rs1106423
rs1793605
rs11601759
rs1626138
rs79521496
rs140974697
rs4937610
rs10894345
rs79610691
rs58290844
rs36074849
rs75328461
rs117146145
rs76498304
rs78520059
rs11222514
rs1105722
rs1105721
rs12798423
rs1793607
rs1540235
rs1946038
rs1624663
rs1625376
rs10894346
rs75368730
rs4937612
rs10791128
rs4254083
rs1793827
rs61909587
rs7119277
rs6590557
rs10894347
rs11222518
rs11222519
rs34384190
rs75872375
rs1793562
rs150634945
rs73031845
rs1793514
rs7939619
rs7939625
rs1793810
rs2511784
rs7930379
rs1793513
rs1793797
rs1793512
rs3133291
rs2511499
rs7950797
rs1793511
rs56229070
rs1793510
rs3133292
rs1793509
rs1793785
rs4454728
rs1793786
rs10791130
rs12577916
rs1946024
rs1793787
rs1946023
rs1630972
rs1793788
rs1793789
rs1629407
rs1628508
rs1628505
rs1793619
rs1793618
rs1793790
rs1793617
rs11222520
rs1793774
rs71483657
rs1793615
rs1793776
rs11222522
rs1793777
rs141623991
rs1793614
rs1540228
rs1540227
rs1540226
rs11222524
rs12292972
rs1793778
rs1793569
rs1793570
rs1793571
rs11222526
rs1540234
rs11222527
rs1793552
rs7946126
rs11222529
rs11222530
rs11222531
rs11222532
rs36011556
rs1793836
rs10894348
rs7119094
rs1113928
rs1113927
rs11222533
rs1793515
rs1625725
rs1628402
rs1628519
rs7101398
rs11222534
rs1793516
rs58442254
rs76740328
rs73031890
rs12794558
rs193070824
rs1793517
rs186869192
rs7129945
rs7114275
rs7114436
rs34509245
rs78980958
rs1793520
rs138719875
rs57197267
rs1793521
rs1793522
rs1793523
rs1110016
rs1894231
rs1110396
rs1793568
rs1616038
rs10894350
rs60641478
rs10894351
rs7108272
rs118003301
rs11222536
rs7124776
rs11222537
rs7108892
rs4937614
rs12281792
rs12283834
rs12290647
rs1793574
rs1793575
rs78028869
rs1793793
rs78736861
rs73581417
rs74831736
rs79093668
rs1793544
rs1793792
rs1793791
rs2511766
rs1108340
rs1108339
rs79653586
rs1793773
rs1793547
rs1793548
rs1793549
rs12800878
rs11222539
rs10791132
rs35645883
rs2511767
rs76342852
rs1793796
rs149780612
rs11222540
rs75776278
rs10894353
rs1793538
rs11222542
rs12276281
rs2511501
rs77776966
rs80013847
rs139902853
rs2511771
rs2511502
rs2511772
rs1793798
rs1793799
rs1793541
rs4373938
rs1793800
rs1793801
rs11821035
rs1793563
rs1793779
rs1793566
rs1557480
rs1793565
rs1793564
rs28810092
rs1793572
rs2511509
rs2511773
rs3133288
rs4303239
rs11222554
rs7935220
rs10894360
rs11222555
rs4359216
rs12289260
rs2511500
rs1793580
rs1793581
rs2853199
rs7950768
rs2213130
rs2213131
rs7104201
rs113646243
rs143544373
rs1793762
rs1793606
rs78203178
rs1616002
rs7925908
rs1793761
rs1620145
rs1125429
rs1793760
rs1105885
rs1105884
rs1793759
rs1105883
rs12790269
rs1793758
rs11222559
rs10894362
rs79424554
rs1793518
rs10894363
rs1793756
rs11607763
rs12281530
rs79948503
rs1626623
rs1793533
rs1793534
rs76944577
rs72645502
rs1793542
rs1793543
rs1793852
rs10894364
rs1793851
rs10894365
rs1793850
rs10894367
rs10894368
rs1793561
rs116948880
rs1557482
rs1557483
rs7127286
rs149562621
rs1793573
rs1793805
rs144308275
rs74349870
rs10894369
rs1110256
rs1104974
rs1894218
rs1110302
rs1110301
rs4245100
rs1793576
rs4937616
rs2511786
rs7106592
rs1793807
rs72653403
rs1793577
rs10458944
rs10458945
rs2156864
rs2156865
rs1621498
rs1793808
rs11222565
rs1793579
rs1793809
rs79161100
rs4937617
rs4937618
rs7939158
rs67539087
rs77087904
rs80175218
rs7107440
rs12576780
rs11222567
rs150219561
rs116929924
rs1793582
rs1793811
rs1793812
rs1793813
rs1793814
rs1793584
rs1793585
rs2511787
rs7117891
rs1793586
rs1114296
rs1793587
rs1793847
rs1793846
rs1793589
rs1793844
rs1793843
rs1793842
rs1793590
rs78981567
rs1793841
rs1793840
rs1793526
rs1793527
rs1540230
rs1793838
rs1616085
rs1793529
rs1793530
rs1793531
rs1793837
rs149928270
rs10894374
rs112329073
rs140258197
rs1557479
rs2511507
rs2513531
rs139945292
rs11222572
rs1946032
rs4625476
rs1793782
rs1793567
rs1793553
rs1793554
rs1793555
rs1793781
rs76686124
rs1540231
rs1540232
rs78930450
rs1793560
rs2511504
rs2511505
rs2511506
rs2513527
rs10894375
rs2511781
rs12279977
rs2511780
rs2513539
rs2156872
rs2511778
rs2511777
rs2513536
rs2511776
rs2513533
rs2511775
rs7938687
rs2511774
rs2513532
rs10894376
rs10894377
rs12574281
rs10791137
rs7947194
rs7947624
rs7929151
rs10894378
rs10750471
rs10791138
rs11222577
rs7119741
rs149767876
rs11222578
rs12417208
rs10894379
rs7949579
rs34745492
rs117501956
rs73039530
rs2513526
rs7103289
rs11222579
rs7106443
rs11606643
rs11222580
rs11222581
rs7358495
rs12288364
rs7952557
rs7952585
rs4077685
rs11222583
rs11222584
rs73039547
rs4128590
rs11222585
rs4128594
rs4128591
rs4128595
rs12418096
rs7101414
rs7939384
rs11222586
rs79889405
rs34547019
rs7121543
rs7107107
rs71483660
rs10736595
rs10750472
rs10750473
rs61398568
rs7130820
rs7120044
rs4936129
rs7930775
rs4394848
rs10750474
rs7112386
rs11222587
rs35665773
rs11222588
rs10894381
rs11222589
rs6590572
rs12804059
rs34588147
rs10791140
rs149455647
rs11222590
rs11222591
rs10894382
rs56229414
rs7943929
rs12417404
rs10750475
rs10750476
rs10750477
rs10791141
rs34807050
rs35974940
rs10791142
rs7116018
rs11222592
rs11222593
rs4936130
rs2513542
rs2513541
rs2513540
rs2513538
rs76762818
rs73022108
rs2512643
rs2513537
rs12225076
rs149198703
rs71483662
rs2512652
rs73022113
rs66771462
rs2512653
rs7935030
rs1448361
rs2442102
rs11222598
rs34982166
rs895797
rs35249697
rs57328473
rs2442104
rs2442105
rs141282839
rs117642747
rs34690063
rs12795347
rs12272290
rs57712994
rs73022130
rs12808019
rs2513535
rs73022132
rs2218671
rs10736596
rs10736597
rs10750478
rs2512642
rs11222601
rs10750479
rs7947220
rs10894386
rs10791143
rs10894387
rs59474528
rs58402910
rs12575998
rs1992895
rs1992894
rs12363994
rs1448355
rs7125824
rs61901880
rs10894389
rs7108020
rs7108536
rs1011402
rs1550973
rs1550972
rs7481514
rs12576228
rs150492192
rs4570588
rs11222609
rs117263539
rs4936131
rs1448354
rs80047644
rs1448353
rs7101906
rs1448352
rs10750481
rs11222611
rs2512651
rs2442100
rs35659386
rs12574829
rs2512648
rs12790085
rs2512650
rs75749987
rs11222614
rs117681199
rs7924939
rs12291942
rs148021485
rs7396108
rs138408129
rs10894390
rs11512668
rs113402195
rs61901893
rs73586786
rs11222616
rs61901894
rs12289924
rs7940469
rs11825002
rs11222617
rs35070180
rs77359811
rs10894391
rs61901896
rs12362109
rs79316017
rs58955041
rs11222619
rs12573936
rs7104131
rs11222620
rs1550976
rs1448363
rs11222622
rs2034381
rs7938797
rs6590575
rs2034382
rs1448364
rs7950545
rs4937625
rs921202
rs11601906
rs10894394
rs10894395
rs10894396
rs11222628
rs10791146
rs11222629
rs11222630
rs11222631
rs56234203
rs11222632
rs11222633
rs11222634
rs11222635
rs11222636
rs11222637
rs182586270
rs11222638
rs11222639
rs11222640
rs4453242
rs11222641
rs12224454
rs6590576
rs12221808
rs10894397
rs76017609
rs80029754
rs75053741
rs75703123
rs76282921
rs74611976
rs75809416
rs12223297
rs921203
rs921204
rs921205
rs7110822
rs7128078
rs7128511
rs7128755
rs6590577
rs79933026
rs12417907
rs74848837
rs7128947
rs12275678
rs59433631
rs2034386
rs61625570
rs34903618
rs12224135
rs35507837
rs7101964
rs11222644
rs2034387
rs10894399
rs10894400
rs10894401
rs11222645
rs10791147
rs10160388
rs11222647
rs6590578
rs12278021
rs7123137
rs7106855
rs6590579
rs4991180
rs7107326
rs11222649
rs11222650
rs11222651
rs11222652
rs11222653
rs11222654
rs74447061
rs11222656
rs11222657
rs959410
rs992564
rs12419920
rs1533339
rs1448357
rs76204486
rs144768926
rs11222658
rs7933020
rs4937626
rs12419035
rs7936616
rs1349092
rs79609745
rs11222659
rs932096
rs61550068
rs12576852
rs141981016
rs11222660
rs76146102
rs11222662
rs12575010
rs61901912
rs1448358
rs11222663
rs2121955
rs12577686
rs11222664
rs10894402
rs12294175
rs11222665
rs11222666
rs147813759
rs1355982
rs12577076
rs11222667
rs10750482
rs56016826
rs11222668
rs7108990
rs7112023
rs12421680
rs4937627
rs1448359
rs12221635
rs10791148
rs4937628
rs60302582
rs4937629
rs4936133
rs4937630
rs12224624
rs1448360
rs956993
rs150553681
rs10894403
rs2324511
rs7951332
rs7951040
rs11601922
rs12222727
rs10894404
rs1546587
rs4937631
rs318987
rs149050126
rs10736598
rs12221885
rs12417568
rs1609764
rs10791149
rs59605612
rs10791150
rs78068707
rs874548
rs2053807
rs1375102
rs6590580
rs4937632
rs11222670
rs12577900
rs1992896
rs9943476
rs1375103
rs2053808
rs55748842
rs11222671
rs76896260
rs318961
rs318962
rs318963
rs11601304
rs11605496
rs11601315
rs318965
rs7102359
rs318966
rs318968
rs73024132
rs318969
rs318970
rs4937633
rs318971
rs318972
rs113249705
rs318973
rs318974
rs11222672
rs148797725
rs113247224
rs10082599
rs35051291
rs10894405
rs10791151
rs318975
rs318976
rs318977
rs318978
rs318979
rs364557
rs372575
rs407540
rs437973
rs151207198
rs451304
rs375568
rs12417868
rs432042
rs433406
rs11222673
rs433443
rs117484189
rs73026105
rs11827032
rs76360640
rs2512656
rs426690
rs73026109
rs426077
rs415055
rs425803
rs380593
rs390741
rs411462
rs4937635
rs12418991
rs2512655
rs444876
rs411789
rs7114205
rs385991
rs444328
rs6590581
rs6590582
rs7130414
rs11222675
rs448801
rs56246703
rs55734284
rs79540657
rs402320
rs56404871
rs56251725
rs56099061
rs1868309
rs1868308
rs12224432
rs73026138
rs73026139
rs11222676
rs73026144
rs12576121
rs58364412
rs4936134
rs405261
rs73026145
rs4936135
rs540409
rs540314
rs73026146
rs73026147
rs417906
rs384988
rs384886
rs7113360
rs4936136
rs7113617
rs7113620
rs7117193
rs150478424
rs10894409
rs11222677
rs422756
rs407897
rs440648
rs407056
rs12224592
rs73026153
rs415448
rs455006
rs408376
rs450557
rs12224720
rs453024
rs407567
rs369662
rs454501
rs7126707
rs407461
rs402055
rs6590583
rs392498
rs369793
rs398772
rs431683
rs431485
rs416706
rs388618
rs408101
rs7479874
rs440329
rs424284
rs385987
rs365570
rs12577683
rs424999
rs11222678
rs11222679
rs73026162
rs365523
rs408354
rs6590584
rs12421163
rs7107366
rs12279734
rs11222682
rs116887215
rs185896662
```
