## Supplementary material for "Characterization of shared and ancestry-specific signals driving complex traits using multi-ancestry fine-mapping": susiex_nc3.cs80.cs

```
CS_ID	SNP	BP	REF_ALLELE	ALT_ALLELE	REF_FRQ	BETA	SE	-LOG10P	CS_PIP	OVRL_PIP
1	rs10894308	130891895	A,A	G,G	0.548708,0.581349	-0.024379,-0.0109164	0.0039732,0.0086648	9.07214,0.682521	0.0792678	0.0793042
1	rs12790299	130803634	G,G	A,A	0.529821,0.501984	-0.0242296,-0.00910104	0.00396135,0.00854942	9.01931,0.541978	0.0491699	0.0492001
1	rs10791114	130889850	A,A	G,G	0.544732,0.582341	-0.024048,-0.0105388	0.00397022,0.00866769	8.85826,0.649689	0.0449142	0.0449464
1	rs10791097	130718630	G,G	T,T	0.474155,0.477183	-0.0241218,0.00210143	0.00395959,0.00855827	8.95267,0.093646	0.0393569	0.0397727
1	rs7112616	130805334	C,C	T,T	0.505964,0.470238	-0.0240049,-0.0064708	0.00395458,0.00856454	8.89353,0.346857	0.0302091	0.0302381
1	rs10750450	130719061	T,T	G,G	0.474155,0.482143	-0.023893,0.00260322	0.00395959,0.00855481	8.79656,0.118672	0.0284498	0.0288292
1	rs10791098	130718711	G,G	T,T	0.474155,0.481151	-0.023893,0.00240228	0.00395959,0.00855543	8.79656,0.108534	0.0283134	0.0286855
1	rs7940866	130817579	A,A	T,T	0.50497,0.479167	-0.0239097,-0.00771889	0.00395449,0.00855678	8.82885,0.435316	0.0279996	0.028033
1	rs10791099	130718813	C,C	G,G	0.475149,0.482143	-0.0238906,0.00255293	0.00395919,0.00855481	8.79656,0.116122	0.0268005	0.0271851
1	rs2324317	130877142	C,C	T,T	0.505964,0.544643	-0.0235909,-0.00952853	0.00395458,0.00858363	8.61274,0.573547	0.0222862	0.0223171
1	rs10466547	130823576	C,C	T,T	0.514911,0.473214	-0.0235566,-0.00831265	0.00395606,0.00856165	8.58374,0.479399	0.0203468	0.0203727
1	rs10894288	130808679	C,C	T,T	0.531809,0.508929	-0.0236371,-0.00905223	0.00396233,0.00855071	8.61274,0.537964	0.0202925	0.0203179
1	rs7949071	130877478	C,C	T,T	0.506958,0.544643	-0.0234534,-0.00967453	0.00395468,0.00858363	8.52009,0.585521	0.019145	0.0191752
1	rs7131121	130806424	G,G	A,A	0.532803,0.503968	-0.0236402,-0.00905107	0.00396284,0.00854962	8.61274,0.537964	0.0190982	0.0191234
1	rs10791113	130873165	G,G	A,A	0.507952,0.47619	-0.0238641,-0.00608732	0.0039548,0.00855906	8.79656,0.321525	0.0190184	0.0190454
1	rs10894287	130808483	T,T	C,C	0.531809,0.508929	-0.0235463,-0.00925473	0.00396233,0.00855071	8.55189,0.554234	0.0183415	0.0183665
1	rs6590540	130805444	C,C	T,T	0.531809,0.505952	-0.0235939,-0.00885115	0.00396233,0.00854996	8.58374,0.522065	0.0172275	0.0172521
1	rs10894306	130873882	C,C	A,A	0.507952,0.474206	-0.0237735,-0.00603475	0.0039548,0.00856075	8.73508,0.317988	0.0165518	0.0165782
1	rs10791104	130814893	T,T	A,A	0.532803,0.507937	-0.0235018,-0.0092003	0.00396284,0.00855043	8.52009,0.549866	0.016316	0.0163405
1	rs4366492	130717256	C,C	T,T	0.474155,0.478175	-0.0234825,0.000951739	0.00395959,0.00855751	8.52009,0.0402698	0.0155676	0.0158374
1	rs11222400	130811437	A,A	G,G	0.532803,0.508929	-0.0234585,-0.0090484	0.00396284,0.00855071	8.49124,0.537658	0.0150916	0.0151157
1	rs1991898	130801786	G,G	C,C	0.527833,0.50496	-0.0234443,-0.00879925	0.00396044,0.00854977	8.49124,0.517991	0.014811	0.0148355
1	rs10894289	130808685	T,T	C,C	0.530815,0.508929	-0.0234526,-0.00865047	0.00396183,0.00855071	8.49124,0.506267	0.0145992	0.0146231
1	rs10750456	130819634	G,G	A,A	0.525845,0.509921	-0.023301,-0.00935312	0.00395959,0.00855103	8.39924,0.562182	0.013996	0.0140203
1	rs1118137	130890970	A,A	G,G	0.507952,0.543651	-0.0232296,-0.00932208	0.0039548,0.00858212	8.37059,0.556923	0.0137242	0.0137524
1	rs3910267	130810282	T,T	C,C	0.530815,0.507937	-0.023405,-0.00870107	0.00396183,0.00855043	8.45956,0.510239	0.0136732	0.0136969
1	rs7122268	130892029	T,T	A,A	0.507952,0.543651	-0.0231821,-0.00985213	0.0039548,0.00858212	8.33913,0.600369	0.0136383	0.0136672
1	rs3910266	130814272	C,C	A,A	0.531809,0.50496	-0.0234079,-0.00894919	0.00396233,0.00854977	8.45956,0.529839	0.0134449	0.0134685
1	rs7480903	130832276	G,G	A,A	0.514911,0.47619	-0.0231462,-0.00830951	0.00395606,0.00855906	8.31058,0.479351	0.0115487	0.0115725
1	rs10894307	130876350	A,A	G,G	0.532803,0.514881	-0.0235969,-0.0065761	0.00396284,0.00855314	8.58374,0.354596	0.0111638	0.011187
1	rs11222399	130805066	A,A	G,G	0.534791,0.505952	-0.0231921,-0.00919979	0.00396391,0.00854996	8.31058,0.549866	0.0110082	0.0110318
1	rs1991899	130801649	G,G	A,A	0.49006,0.467262	-0.0233615,-0.00626373	0.00395508,0.00856774	8.45715,0.332801	0.0107372	0.0107632
1	rs1865296	130882944	C,C	T,T	0.531809,0.50496	-0.0235939,-0.00647597	0.00396233,0.00854977	8.58374,0.347962	0.0105665	0.0105896
1	rs7130938	130894131	G,G	A,A	0.526839,0.505952	-0.0233585,-0.00636488	0.00396001,0.00854996	8.43582,0.340451	0.0101385	0.010163
1	rs10791110	130854444	G,G	A,A	0.523857,0.472222	-0.0230715,-0.00826459	0.00395881,0.00856258	8.25078,0.475675	0.00969738	0.00972108
1	rs11222406	130814093	G,G	A,A	0.494036,0.469246	-0.0233148,-0.00597485	0.00395458,0.00856557	8.42806,0.313844	0.00935736	0.00938148
1	rs1433980	130870956	C,C	T,T	0.508946,0.47123	-0.0232735,-0.0057274	0.00395493,0.00856354	8.39924,0.297901	0.00882004	0.00884402
1	rs10894290	130811049	G,G	T,T	0.494036,0.468254	-0.0232668,-0.00572948	0.00395458,0.00856664	8.39611,0.297901	0.00855394	0.00857779
1	rs12420126	130834811	T,T	C,C	0.525845,0.518849	-0.0230761,-0.0084044	0.00395959,0.00855543	8.25078,0.486877	0.00838878	0.00841118
1	rs7111478	130819628	G,G	A,A	0.488072,0.474206	-0.0231362,-0.00652198	0.00395543,0.00856075	8.30638,0.350518	0.00763569	0.00765874
1	rs1368853	130866084	G,G	A,A	0.529821,0.509921	-0.0229954,-0.00661271	0.00396135,0.00855103	8.19119,0.357208	0.00738966	0.00741284
1	rs2324314	130834589	C,C	A,A	0.488072,0.480159	-0.0231362,-0.00570642	0.00395543,0.00855609	8.30638,0.296873	0.00720592	0.00722889
2	rs76984357	130652587	NA,G	NA,A	NA,0.938492	NA,0.0662073	NA,0.0177919	NA,3.70273	0.0999188	0.0999205
2	rs11222499	131029193	T,T	C,C	0.62326,0.700397	-0.0129277,-0.0270879	0.00408022,0.00933164	2.8145,2.43199	0.0217142	0.0217144
2	rs142878238	130914970	C,C	T,T	0.982107,0.945437	0.0599898,-0.0129629	0.014915,0.0188207	4.23898,0.308938	0.0166561	0.0166577
2	rs73028211	131013063	C,C	T,T	0.966203,0.858135	0.0406921,0.0206172	0.0109412,0.0122515	3.69922,1.0343	0.0165528	0.0165537
2	rs11222498	131028685	G,G	A,A	0.624254,0.696429	-0.0127963,-0.0266867	0.00408236,0.00929682	2.76413,2.38743	0.0163653	0.0163655
2	rs11222497	131028071	G,G	A,A	0.62326,0.688492	-0.0125175,-0.0264994	0.00408022,0.00923037	2.66634,2.38794	0.0155546	0.0155548
2	rs34485579	131033332	C,C	T,T	0.62326,0.690476	-0.0127004,-0.0264383	0.00408022,0.00924659	2.73187,2.37197	0.0152328	0.015233
2	rs112060191	130986986	G,NA	A,NA	0.910537,NA	0.0225438,NA	0.00692737,NA	2.94437,NA	0.0115501	0.0115504
2	rs68038678	130987774	T,NA	C,NA	0.910537,NA	0.022504,NA	0.00692737,NA	2.93557,NA	0.0113389	0.0113392
2	rs1945922	130963394	A,A	G,G	0.910537,0.927579	0.0245936,-0.015849	0.00692737,0.0164929	3.41461,0.472923	0.0110101	0.0110103
2	rs145119504	130865000	G,NA	C,NA	0.987078,NA	-0.0653136,NA	0.0175062,NA	3.71942,NA	0.00883	0.00883401
2	rs73028222	131016406	C,C	T,T	0.964215,0.884921	0.0390141,0.0123153	0.0106439,0.0133953	3.60739,0.44624	0.00827047	0.00827088
2	rs1793768	131040590	T,T	C,C	0.572565,0.66369	0.0143534,0.0148213	0.00399661,0.00904796	3.4829,0.993945	0.00816177	0.00816187
2	rs76686124	131194466	T,T	C,C	0.937376,0.931548	-0.0128761,-0.0565728	0.0081604,0.016928	0.94084,3.07994	0.00795867	0.00795941
2	rs2105810	131035157	T,T	C,C	0.62326,0.704365	-0.0114635,-0.0262796	0.00408022,0.00936756	2.30439,2.29881	0.00704155	0.00704166
2	rs144258346	130880249	G,NA	A,NA	0.987078,NA	-0.0636818,NA	0.0175062,NA	3.56051,NA	0.00662618	0.00662905
2	rs7128889	130969399	G,G	A,A	0.907555,0.928571	0.0229836,-0.011577	0.00682591,0.0165981	3.11942,0.313813	0.00602857	0.00602869
2	rs1021452	130431482	C,C	T,T	0.66998,0.902778	0.0115041,-0.00726521	0.00420473,0.0144288	2.20624,0.211409	0.00597798	0.0059781
2	rs9787831	131029354	A,A	T,T	0.575547,0.623016	0.0134103,0.0189851	0.00400022,0.00882048	3.09625,1.50353	0.00558474	0.00558491
2	rs10894337	131031161	G,G	T,T	0.637177,0.722222	0.0154455,0.0100422	0.00411209,0.00954375	3.76303,0.533582	0.00545946	0.00545955
2	rs1946026	131041440	C,C	T,T	0.656064,0.672619	-0.0124848,-0.0231221	0.00416224,0.00910944	2.568,1.95309	0.00541678	0.00541688
2	rs7481341	131033729	C,C	A,A	0.636183,0.717262	0.0152522,0.011706	0.00410967,0.00949232	3.68571,0.662548	0.00526144	0.00526152
2	rs10750465	131028900	C,C	T,T	0.572565,0.62004	0.0130802,0.0192897	0.00399661,0.00880693	2.97273,1.5451	0.00525891	0.00525907
2	rs35872959	131055220	C,C	T,T	0.620278,0.685516	-0.0117687,-0.022438	0.00407393,0.00920651	2.41259,1.82967	0.00511467	0.00511474
2	rs1945927	130967646	C,C	T,T	0.907555,0.96131	0.0230111,0.00478097	0.00682591,0.0221651	3.12577,0.0813287	0.00510892	0.00510903
2	rs1894189	131030965	G,G	C,C	0.634195,0.722222	0.0154185,0.00969231	0.00410491,0.00954375	3.76303,0.508868	0.00501701	0.00501709
2	rs1946025	131041389	C,C	G,G	0.611332,0.669643	-0.0110756,-0.0236516	0.00405613,0.00908845	2.19914,2.03348	0.00499104	0.00499111
2	rs1945928	130967699	G,G	A,A	0.907555,0.96131	0.0229659,0.00421495	0.00682591,0.0221651	3.11532,0.070999	0.0049682	0.00496831
2	rs55867029	130983300	A,A	G,G	0.911531,0.965278	0.0224153,-0.0270473	0.00696238,0.0233493	2.89138,0.607813	0.00491648	0.00491659
2	rs1945929	130967738	G,G	C,C	0.907555,0.96131	0.0229251,0.00432977	0.00682591,0.0221651	3.10593,0.0730789	0.00487521	0.00487532
2	rs11222509	131053786	G,G	T,T	0.621272,0.685516	-0.0118188,-0.0226096	0.00407601,0.00920651	2.42756,1.85214	0.00485502	0.0048551
2	rs1109945	131045787	A,A	T,T	0.611332,0.673611	-0.0108932,-0.023958	0.00405613,0.00911656	2.14029,2.06602	0.00467066	0.00467073
2	rs1894187	131030628	G,G	A,A	0.636183,0.72123	0.0153419,0.00992879	0.00410967,0.0095333	3.72327,0.526294	0.00460495	0.00460503
2	rs1894188	131030927	A,A	G,G	0.636183,0.722222	0.0153419,0.00999144	0.00410967,0.00954375	3.72327,0.52997	0.00459627	0.00459635
2	rs34688811	131041376	T,T	C,C	0.612326,0.668651	-0.0110808,-0.0236337	0.00405803,0.00908156	2.19914,2.03348	0.00459135	0.00459142
2	rs4937607	131054331	T,T	C,C	0.626243,0.686508	-0.0121241,-0.0222754	0.00408671,0.0092144	2.52142,1.80606	0.00459116	0.00459124
2	rs60150259	130972343	G,G	A,A	0.911531,0.931548	0.0228643,-0.0156159	0.00696238,0.016928	2.98989,0.448217	0.00454598	0.00454608
2	rs6590547	130967410	C,C	T,T	0.907555,0.96131	0.0227123,0.00628408	0.00682591,0.0221651	3.05714,0.1097	0.00449482	0.00449492
2	rs11222173	130433019	A,NA	T,NA	0.972167,NA	0.0332028,NA	0.0120196,NA	2.24125,NA	0.00444938	0.00444958
2	rs9804563	131034037	A,A	G,G	0.636183,0.720238	0.0151578,0.0109449	0.00410967,0.00952293	3.6464,0.601321	0.0044271	0.00442718
2	rs55804733	130599854	C,NA	T,NA	0.974155,NA	0.0310127,NA	0.0124606,NA	1.89228,NA	0.00442521	0.00442531
2	rs11222171	130431518	T,NA	C,NA	0.883698,NA	0.0154406,NA	0.00616728,NA	1.91036,NA	0.00441248	0.00441262
2	rs11222501	131031657	G,G	C,C	0.636183,0.722222	0.0152522,0.0100406	0.00410967,0.00954375	3.68571,0.53347	0.00430941	0.00430949
2	rs56151042	130973697	G,G	A,A	0.911531,0.931548	0.0226513,-0.0164954	0.00696238,0.016928	2.94295,0.481702	0.00430514	0.00430524
2	rs61296271	130972181	G,G	T,T	0.911531,0.931548	0.022606,-0.0163328	0.00696238,0.016928	2.93301,0.475439	0.00418183	0.00418192
2	rs9943602	131040800	A,A	G,G	0.643141,0.74504	0.0149655,0.0111137	0.00412703,0.00980793	3.54119,0.589797	0.00406506	0.00406512
2	rs12226862	131046160	T,T	C,C	0.614314,0.673611	-0.0110468,-0.023552	0.00406188,0.00911656	2.18472,2.00956	0.00398417	0.00398423
2	rs55843936	130966120	T,T	C,C	0.912525,0.964286	0.0235119,0.000173653	0.00699802,0.0230345	3.10789,0.00262019	0.00392315	0.00392325
2	rs1946039	131052399	T,T	C,C	0.609344,0.683532	-0.010728,-0.0238952	0.00405239,0.00919092	2.09082,2.03031	0.00389786	0.00389793
2	rs56179168	131046468	C,C	T,T	0.614314,0.673611	-0.0110468,-0.0234505	0.00406188,0.00911656	2.18472,1.99557	0.00387865	0.00387871
2	rs1946040	131052171	T,T	C,C	0.609344,0.683532	-0.010683,-0.0239488	0.00405239,0.00919092	2.07658,2.0377	0.00386409	0.00386416
2	rs7123981	130974923	A,A	G,G	0.910537,0.928571	0.0224518,-0.0131022	0.00692737,0.0165981	2.92408,0.366643	0.00378851	0.0037886
2	rs66749566	130978597	A,A	T,T	0.911531,0.929563	0.0226257,-0.0137592	0.00696238,0.0167057	2.93734,0.387052	0.00376183	0.00376191
2	rs2276440	130971959	C,C	T,T	0.911531,0.930556	0.0224792,-0.0152398	0.00696238,0.0168156	2.90528,0.437963	0.00373897	0.00373906
2	rs67546837	130975316	T,T	C,C	0.911531,0.930556	0.0226705,-0.0132258	0.00696238,0.0168156	2.94717,0.364955	0.00373702	0.0037371
2	rs67941970	131048174	A,A	G,G	0.657058,0.677579	-0.0123613,-0.0220081	0.00416512,0.00914559	2.52298,1.79291	0.00371287	0.00371294
2	rs4937605	131047247	T,T	C,C	0.614314,0.674603	-0.0110468,-0.0232172	0.00406188,0.00912373	2.18472,1.96111	0.00363299	0.00363305
2	rs4937606	131047356	T,T	A,A	0.614314,0.674603	-0.0110468,-0.023164	0.00406188,0.00912373	2.18472,1.95385	0.00358294	0.003583
2	rs35208351	131047488	T,T	G,G	0.614314,0.674603	-0.0110468,-0.023164	0.00406188,0.00912373	2.18472,1.95385	0.00358294	0.003583
2	rs59666738	130969518	T,T	C,C	0.911531,0.963294	0.0230962,0.00112931	0.00696238,0.0227328	3.04144,0.0175572	0.00355875	0.00355884
2	rs73022255	130969596	G,G	T,T	0.911531,0.964286	0.0230962,0.000800767	0.00696238,0.0230345	3.04144,0.012214	0.00355051	0.0035506
2	rs1106968	131047733	T,T	C,C	0.614314,0.674603	-0.0110468,-0.0231155	0.00406188,0.00912373	2.18472,1.94727	0.00353812	0.00353818
2	rs56098711	130964070	C,C	T,T	0.914513,0.964286	0.0234982,5.73027e-05	0.00707122,0.0230345	3.05046,0.000862881	0.00335528	0.00335537
2	rs1106967	131047914	A,A	G,G	0.614314,0.674603	-0.0112294,-0.0224819	0.00406188,0.00912373	2.24416,1.86216	0.00332125	0.0033213
2	rs11222506	131050214	A,A	G,G	0.612326,0.675595	-0.0110808,-0.0226247	0.00405803,0.00913095	2.19914,1.87879	0.00326577	0.00326582
2	rs12576039	130929497	C,C	T,T	0.858847,0.940476	0.0168588,-0.000106894	0.00567854,0.0180669	2.52448,0.00205503	0.00323038	0.00323043
2	rs55642629	130969273	A,A	G,G	0.909543,0.964286	0.0222879,0.000580505	0.00689297,0.0230345	2.91252,0.0088208	0.00316045	0.00316052
2	rs55786217	130964102	C,C	A,A	0.914513,0.956349	0.0231978,0.000677015	0.00707122,0.0209218	2.98468,0.0113583	0.00292577	0.00292585
2	rs55644444	130962132	C,C	G,G	0.913519,0.963294	0.0228722,0.000113676	0.00703429,0.0227328	2.94012,0.00173622	0.00292076	0.00292083
2	rs2511782	131210088	A,NA	G,NA	0.005964,NA	-0.0658967,NA	0.0256785,NA	1.98795,NA	0.00282996	0.00283019
2	rs67172950	130965192	C,C	G,G	0.914513,0.964286	0.0231113,0.000573285	0.00707122,0.0230345	2.96589,0.00871001	0.0028183	0.00281838
2	rs67270464	130932660	T,T	C,C	0.859841,0.940476	0.0167357,0.000107873	0.00569534,0.0180669	2.48174,0.0020739	0.00278901	0.00278906
2	rs11222199	130469179	A,NA	G,NA	0.973161,NA	0.0324233,NA	0.0122339,NA	2.09461,NA	0.00258291	0.00258305
2	rs12420585	131033017	C,C	T,T	0.637177,0.945437	0.0148032,0.0148328	0.00411209,0.0188207	3.49713,0.365895	0.00253417	0.00253422
2	rs73022874	130731437	T,T	C,C	0.802187,0.871032	0.0264261,-0.00495195	0.00496334,0.012754	6.99411,0.156258	0.00251709	0.00294179
2	rs12419137	131033073	G,G	C,C	0.637177,0.945437	0.0148032,0.014584	0.00411209,0.0188207	3.49713,0.358125	0.00250724	0.0025073
2	rs10791125	131032023	C,C	T,T	0.637177,0.946429	0.014756,0.0150261	0.00411209,0.0189842	3.47799,0.367897	0.00243915	0.00243921
2	rs10894339	131031909	T,T	C,C	0.636183,0.946429	0.0147049,0.0154263	0.00410967,0.0189842	3.46081,0.380431	0.00241281	0.00241287
2	rs10894335	131030712	T,T	C,C	0.637177,0.945437	0.0148032,0.0132578	0.00411209,0.0188207	3.49713,0.317703	0.00236547	0.00236552
2	rs73022108	131254314	G,G	A,A	0.94334,0.960318	0.0283994,0.0194685	0.00855199,0.0218976	3.04691,0.427168	0.0023604	0.00236058
2	rs11222500	131031464	G,G	C,C	0.637177,0.945437	0.014756,0.0140228	0.00411209,0.0188207	3.47799,0.34082	0.00235506	0.00235512
2	rs10894336	131030795	C,C	A,A	0.637177,0.945437	0.0148032,0.0131301	0.00411209,0.0188207	3.49713,0.313898	0.00235382	0.00235387
2	rs9804658	131034436	C,C	T,T	0.637177,0.945437	0.014756,0.013804	0.00411209,0.0188207	3.47799,0.33415	0.00234403	0.00234408
2	rs10894338	131031407	T,T	C,C	0.637177,0.945437	0.014756,0.013884	0.00411209,0.0188207	3.47799,0.336584	0.00234181	0.00234186
2	rs10791126	131032248	A,A	T,T	0.637177,0.956349	0.0147135,0.0156947	0.00411209,0.0209218	3.46081,0.343749	0.00230066	0.00230071
2	rs148588519	131337952	A,NA	G,NA	0.987078,NA	-0.0481741,NA	0.0175062,NA	2.22723,NA	0.00229194	0.00229202
2	rs34333162	130754723	T,T	C,C	0.801193,0.873016	0.0264365,-0.00738111	0.00495399,0.0128386	7.02317,0.247684	0.00214707	0.00250956
2	rs11222375	130754608	G,G	A,A	0.801193,0.848214	0.0264806,-0.00622871	0.00495399,0.0119134	7.04451,0.22106	0.00212836	0.00248944
2	rs7118615	130986520	C,C	A,A	0.841948,0.952381	0.0143316,0.0221796	0.00541997,0.0200728	2.08682,0.56996	0.00210512	0.00210517
2	rs11222170	130431296	C,C	A,A	0.742545,0.887897	0.0113296,-0.00341013	0.00452197,0.0135492	1.9126,0.0962132	0.00207101	0.00207107
2	rs2236713	130739480	G,G	T,T	0.798211,0.847222	0.0260604,-0.00497884	0.00492643,0.0118816	6.91232,0.170575	0.00206623	0.00235219
2	rs61467764	130718967	A,A	G,G	0.802187,0.873016	0.0260126,-0.00268487	0.00496334,0.0128386	6.79652,0.0786513	0.0020476	0.00234324
2	rs1106423	131062659	A,A	G,G	0.673956,0.675595	-0.010098,-0.0245791	0.0042178,0.00913095	1.77833,2.14839	0.00203018	0.00203024
2	rs1123627	131030381	G,G	A,A	0.637177,0.945437	0.0145767,0.0135708	0.00411209,0.0188207	3.40577,0.327095	0.00202792	0.00202797
2	rs948086	130753069	G,G	A,A	0.803181,0.84623	0.0268174,-0.00560778	0.00497278,0.0118501	7.15891,0.196507	0.00198068	0.00239309
2	rs35758898	131035519	C,C	T,T	0.643141,0.945437	0.0146469,0.0129155	0.00412703,0.0188207	3.41264,0.307539	0.00197322	0.00197326
2	rs73024809	130741282	T,T	C,C	0.803181,0.872024	0.026399,-0.00359335	0.00497278,0.012796	6.95701,0.108546	0.00194545	0.00227236
2	rs10894334	131029181	T,T	C,C	0.638171,0.945437	0.0143784,0.0147353	0.00411452,0.0188207	3.32342,0.362841	0.00193647	0.00193651
2	rs35274053	130718214	G,G	T,T	0.802187,0.84623	0.0258715,-0.00500778	0.00496334,0.0118501	6.72981,0.172248	0.00193094	0.00219629
2	rs948087	130753718	G,G	A,A	0.801193,0.847222	0.0263434,-0.00596373	0.00495399,0.0118816	6.97824,0.21062	0.00192528	0.00223759
2	rs73022837	130717406	T,T	G,G	0.803181,0.87004	0.0260133,-0.00354962	0.00497278,0.0127124	6.77348,0.107865	0.00181286	0.00208221
2	rs73022834	130717209	T,T	C,C	0.803181,0.87004	0.0259695,-0.00384305	0.00497278,0.0127124	6.75277,0.117807	0.00177979	0.0020392
2	rs151112429	131307634	G,NA	A,NA	0.970179,NA	0.0285808,NA	0.0116239,NA	1.85572,NA	0.00176757	0.00176768
2	rs73028231	131018820	A,A	G,G	0.971173,0.887897	0.0373129,0.00946175	0.0118166,0.0135492	2.79852,0.314282	0.00170234	0.00170243
2	rs56168843	130938020	A,A	G,G	0.862823,0.94246	0.0159707,-0.0032596	0.00574696,0.0183564	2.26337,0.0659772	0.00165872	0.00165875
2	rs73022854	130723677	G,G	A,A	0.804175,0.849206	0.0259265,-0.00360927	0.0049823,0.0119455	6.70919,0.117736	0.00160326	0.0018279
2	rs12798423	131068667	T,T	C,C	0.597416,0.933532	0.014243,0.0103078	0.00403156,0.0171606	3.3861,0.261172	0.0016008	0.00160087
2	rs10894333	131027530	T,T	C,C	0.639165,0.945437	0.0140695,0.013362	0.00411698,0.0188207	3.19917,0.320819	0.00158318	0.00158321
2	rs56181514	130943683	T,T	G,G	0.862823,0.943452	0.015869,-0.00536028	0.00574696,0.018507	2.23976,0.112329	0.0015804	0.00158043
2	rs73024296	131000973	T,NA	C,NA	0.949304,NA	0.0234248,NA	0.00901262,NA	2.02935,NA	0.00155412	0.00155418
2	rs66710573	130945922	G,G	C,C	0.862823,0.943452	0.0158277,-0.00557908	0.00574696,0.018507	2.23023,0.117438	0.00154852	0.00154855
2	rs7936858	130732100	T,T	A,A	0.804175,0.872024	0.0257411,-0.0048192	0.0049823,0.012796	6.62247,0.150914	0.00154348	0.00173507
2	rs1647956	130909809	G,G	A,A	0.843936,0.992063	0.0116163,0.112782	0.00544795,0.0481747	1.48164,1.71609	0.00151612	0.00151626
2	rs10894340	131041311	C,C	A,A	0.595427,0.645833	0.0123133,0.0154473	0.00402835,0.00893797	2.65009,1.07604	0.00149194	0.00149199
2	rs11222172	130432906	A,A	T,T	0.744533,0.909722	0.010499,-0.0061064	0.00453346,0.0149162	1.68687,0.16605	0.0014844	0.00148444
2	rs112851584	130927178	T,T	C,C	0.861829,0.943452	0.0155812,-0.00154446	0.00572955,0.018507	2.18448,0.0298895	0.0014679	0.00146793
2	rs1793222	130907451	C,C	T,T	0.840954,0.977182	0.0100077,0.065605	0.0054062,0.0286274	1.19282,1.65909	0.00142655	0.00142666
2	rs3794142	130763995	G,G	C,C	0.798211,0.84623	0.0252353,-0.00790073	0.00492643,0.0118501	6.52055,0.296751	0.00140842	0.00156262
2	rs10894346	131071762	A,A	G,G	0.969185,0.769841	0.0327282,0.00765306	0.0114407,0.0101552	2.37392,0.345743	0.00139126	0.00139137
2	rs2018036	130791400	A,A	G,G	0.730616,0.847222	0.0218861,-0.00641132	0.00445666,0.0118816	6.04257,0.229537	0.00137545	0.00150427
2	rs73022225	130958125	A,NA	G,NA	0.951292,NA	0.0262496,NA	0.00918509,NA	2.37005,NA	0.00129598	0.00129609
2	rs56043870	130992278	C,C	G,G	0.919483,0.962302	0.0213717,-0.00481774	0.00726648,0.0224433	2.48543,0.0809062	0.00128969	0.00128973
2	rs2276438	130971823	G,G	A,A	0.84493,0.884921	0.014846,-0.000948421	0.00546217,0.0133953	2.18255,0.0252328	0.00128595	0.00128598
2	rs11222180	130440323	G,NA	A,NA	0.935388,NA	0.0170214,NA	0.00804241,NA	1.46463,NA	0.00127252	0.00127257
2	rs55988631	130972899	G,G	T,T	0.84493,0.884921	0.0147545,-0.00104956	0.00546217,0.0133953	2.1606,0.0280068	0.00122451	0.00122453
2	rs2276439	130971884	C,C	T,T	0.84493,0.883929	0.0147545,-0.00110221	0.00546217,0.0133454	2.1606,0.0295707	0.00122446	0.00122449
2	rs12362374	130446574	T,T	C,C	0.823062,0.994048	0.0112103,-0.084817	0.00518099,0.0555718	1.51591,0.896385	0.00121821	0.00121825
2	rs80208225	130475499	G,NA	T,NA	0.966203,NA	0.0270796,NA	0.0109412,NA	1.87539,NA	0.00121743	0.00121751
2	rs147714433	130440692	NA,A	NA,G	NA,0.983135	NA,0.0778704	NA,0.0331973	NA,1.72143	0.00118075	0.00118085
2	rs1105721	131068450	A,A	G,G	0.662028,0.579365	-0.00988616,-0.0227054	0.00417985,0.00865913	1.74423,2.05858	0.00117662	0.00117667
2	rs4337054	130779273	C,C	T,T	0.800199,0.83631	0.0243499,-0.0131947	0.00494472,0.0115534	6.0726,0.596146	0.00115703	0.00123565
2	rs77784866	130960852	G,NA	A,NA	0.959245,NA	0.0288759,NA	0.00999958,NA	2.4111,NA	0.00115161	0.00115174
2	rs55738939	130973025	G,G	A,A	0.845924,0.884921	0.0148368,-0.000944702	0.00547654,0.0133953	2.17098,0.0251311	0.00112306	0.00112309
2	rs58401087	130986670	G,G	A,A	0.841948,0.919643	0.0142368,0.00132976	0.00541997,0.0157247	2.06445,0.0303013	0.00111327	0.0011133
2	rs10894342	131045833	A,A	G,G	0.597416,0.733135	0.0123231,0.0145227	0.00403156,0.00966419	2.65009,0.876452	0.00109523	0.00109527
2	rs79621832	130875243	T,NA	C,NA	0.972167,NA	0.0383219,NA	0.0120196,NA	2.8443,NA	0.0010666	0.00106733
2	rs4322403	130494918	T,NA	C,NA	0.934394,NA	0.0168181,NA	0.00798549,NA	1.45349,NA	0.00106659	0.00106665
2	rs57336947	130764409	C,C	T,T	0.801193,0.84623	0.0252383,-0.00770146	0.00495399,0.0118501	6.45646,0.287558	0.00106406	0.00117963
2	rs4403815	130779621	T,T	C,C	0.801193,0.83631	0.0243956,-0.0131462	0.00495399,0.0115534	6.0726,0.593159	0.00105748	0.00113314
2	rs11603014	130730825	A,A	G,G	0.803181,0.873016	0.0252344,-0.00377696	0.00497278,0.0128386	6.41062,0.114292	0.00105454	0.00117425
2	rs2276098	130777886	A,A	G,G	0.801193,0.83631	0.0243513,-0.013345	0.00495399,0.0115534	6.05275,0.605443	0.00105392	0.00112781
2	rs4508210	130779646	G,G	A,A	0.801193,0.83631	0.0243513,-0.0131947	0.00495399,0.0115534	6.05275,0.596146	0.00103805	0.00111102
2	rs11222384	130778990	C,C	T,T	0.801193,0.83631	0.0243513,-0.0131947	0.00495399,0.0115534	6.05275,0.596146	0.00103805	0.00111102
2	rs2276096	130777589	C,C	T,T	0.801193,0.83631	0.024302,-0.013345	0.00495399,0.0115534	6.03074,0.605443	0.00102696	0.00109762
2	rs2276097	130777813	A,A	G,G	0.801193,0.83631	0.024302,-0.013345	0.00495399,0.0115534	6.03074,0.605443	0.00102696	0.00109762
2	rs1944151	130765031	A,A	G,G	0.801193,0.84623	0.025189,-0.00753839	0.00495399,0.0118501	6.43366,0.280103	0.00102516	0.00113473
2	rs12795048	130516050	G,NA	A,NA	0.972167,NA	0.0235141,NA	0.0120196,NA	1.29733,NA	0.00102239	0.00102244
2	rs11600182	130778510	G,G	A,A	0.801193,0.83631	0.024302,-0.0131947	0.00495399,0.0115534	6.03074,0.596146	0.0010115	0.00108127
2	rs11222383	130778905	T,T	C,C	0.801193,0.83631	0.024302,-0.0131947	0.00495399,0.0115534	6.03074,0.596146	0.0010115	0.00108127
2	rs4402303	130779479	T,T	C,C	0.800199,0.83631	0.0243057,-0.0131462	0.00494472,0.0115534	6.05275,0.593159	0.00100958	0.0010799
2	rs1559671	130779803	T,T	C,C	0.801193,0.83631	0.024302,-0.0131462	0.00495399,0.0115534	6.03074,0.593159	0.0010066	0.00107609
2	rs4403816	130779674	T,T	C,C	0.801193,0.83631	0.024302,-0.0131462	0.00495399,0.0115534	6.03074,0.593159	0.0010066	0.00107609
2	rs1793603	131060415	T,T	G,G	0.565606,0.930556	0.0132217,0.0156162	0.00398879,0.0168156	3.03745,0.452151	0.00100309	0.00100312
2	rs7106771	130786308	C,C	T,T	0.796223,0.891865	0.0263168,-0.0121855	0.00490845,0.0137648	7.08345,0.424794	0.000992798	0.001327
2	rs77776777	131315010	C,NA	T,NA	0.984095,NA	0.036094,NA	0.0158037,NA	1.65018,NA	0.000992338	0.00099242
2	rs74959290	130756076	T,NA	C,NA	0.989066,NA	0.0326187,NA	0.0190121,NA	1.06439,NA	0.00099029	0.000990319
2	rs10894344	131061125	T,T	C,C	0.663022,0.637897	-0.01021,-0.0219936	0.00418287,0.0088943	1.83414,1.87267	0.000984635	0.000984676
2	rs12418278	130729626	T,T	C,C	0.804175,0.874008	0.0251415,-0.00378965	0.0049823,0.0128817	6.34602,0.114292	0.000977099	0.00108581
2	rs139632993	131037442	C,NA	T,NA	0.971173,NA	0.0343513,NA	0.0118166,NA	2.43787,NA	0.000967472	0.000967576
2	rs11603243	130726077	A,A	G,G	0.804175,0.873016	0.0251415,-0.00305987	0.0049823,0.0128386	6.34602,0.0906461	0.000958401	0.00106566
2	rs1106190	131061957	T,T	C,C	0.663022,0.637897	-0.010122,-0.0220444	0.00418287,0.0088943	1.80895,1.87962	0.000940191	0.00094023
2	rs1021455	130428258	T,T	C,C	0.801193,0.501984	-0.0126185,-0.00572874	0.00495399,0.00854942	1.96413,0.298595	0.00092798	0.000928041
2	rs1894228	131061538	T,T	C,C	0.663022,0.637897	-0.010122,-0.0219936	0.00418287,0.0088943	1.80895,1.87267	0.000927653	0.000927692
2	rs36059275	131060734	T,T	C,C	0.663022,0.637897	-0.01021,-0.0217996	0.00418287,0.0088943	1.83414,1.84626	0.000909979	0.000910017
2	rs10791127	131047340	C,C	G,G	0.594433,0.723214	0.012545,0.0137734	0.00402677,0.00955427	2.73591,0.825603	0.000905081	0.000905114
2	rs139772560	130519225	T,NA	C,NA	0.985089,NA	0.0235631,NA	0.0163138,NA	0.827874,NA	0.00089633	0.000896351
2	rs11222510	131060543	A,A	C,C	0.662028,0.637897	-0.0100664,-0.0219474	0.00417985,0.0088943	1.79516,1.86637	0.000894747	0.000894785
2	rs140942968	130861846	G,NA	C,NA	0.972167,NA	0.0373332,NA	0.0120196,NA	2.72213,NA	0.000880067	0.000880633
2	rs61915761	130441870	A,NA	G,NA	0.884692,NA	0.0118971,NA	0.00619033,NA	1.26265,NA	0.000869544	0.000869585
2	rs1946041	131046615	T,T	G,G	0.595427,0.729167	0.0122693,0.0141347	0.00402835,0.0096192	2.63432,0.848579	0.000869308	0.000869338
2	rs1945932	130998864	A,A	T,T	0.921471,0.962302	0.020976,-0.00531415	0.00734995,0.0224433	2.36465,0.0900022	0.000862673	0.000862697
2	rs11602497	130717432	G,G	A,A	0.759443,0.845238	0.0206996,-0.00371468	0.00462576,0.011819	5.11657,0.123035	0.000848058	0.000860317
2	rs3794133	130767486	T,T	G,G	0.801193,0.84623	0.0248636,-0.00724041	0.00495399,0.0118501	6.28427,0.266642	0.000841626	0.000921433
2	rs58115443	131283320	A,NA	C,NA	0.984095,NA	0.0359182,NA	0.0158037,NA	1.63752,NA	0.000838153	0.000838244
2	rs117144116	131376534	A,NA	G,NA	0.951292,NA	0.0328838,NA	0.00918509,NA	3.46417,NA	0.000831239	0.000831306
2	rs36074849	131066781	T,T	C,C	0.672962,0.592262	-0.00995414,-0.0208598	0.00421449,0.00869873	1.74035,1.78294	0.000825417	0.000825448
2	rs318987	131356297	G,G	A,A	0.133201,0.445437	0.0194666,0.00422636	0.00581871,0.00860072	3.0855,0.20541	0.000819326	0.000819396
2	rs12795446	130579183	A,A	T,T	0.732604,0.984127	0.0117951,-0.0438473	0.00446712,0.0342017	2.08197,0.699328	0.000808755	0.000808839
2	rs112358289	131284324	C,NA	T,NA	0.984095,NA	0.0356668,NA	0.0158037,NA	1.61948,NA	0.000808438	0.000808525
2	rs11602545	130766225	C,C	T,T	0.801193,0.84623	0.02477,-0.00724041	0.00495399,0.0118501	6.24162,0.266642	0.000799699	0.00087286
2	rs117466972	131380660	A,NA	C,NA	0.957256,NA	0.0377178,NA	0.00977441,NA	3.94337,NA	0.000798308	0.000798397
2	rs4937609	131059819	A,A	C,C	0.661034,0.638889	-0.0101075,-0.0216183	0.00417686,0.00889959	1.80895,1.82002	0.000794921	0.000794955
2	rs7109602	130441793	G,G	C,C	0.684891,0.906746	0.0087892,-0.00848304	0.00425597,0.0147003	1.40995,0.248801	0.000786873	0.000786897
2	rs12795455	130579202	G,G	T,T	0.732604,0.984127	0.0118397,-0.0417827	0.00446712,0.0342017	2.09478,0.653963	0.000778754	0.000778834
2	rs73028852	130777244	C,C	T,T	0.801193,0.83631	0.0237044,-0.0133891	0.00495399,0.0115534	5.76685,0.608181	0.000759015	0.000800523
2	rs73028877	130780616	C,C	T,T	0.801193,0.847222	0.0244945,-0.00859011	0.00495399,0.0118816	6.11704,0.328185	0.000750006	0.000810473
2	rs141741954	130743473	T,NA	C,NA	0.985089,NA	-0.0433382,NA	0.0163138,NA	2.10266,NA	0.000745403	0.000745606
2	rs73028878	130780649	G,G	A,A	0.801193,0.847222	0.0244945,-0.00849361	0.00495399,0.0118816	6.11704,0.323582	0.000745336	0.000805522
2	rs145891249	131057093	T,NA	C,NA	0.971173,NA	0.0329864,NA	0.0118166,NA	2.28019,NA	0.000743435	0.000743515
2	rs1105722	131068401	A,A	G,G	0.673956,0.988095	0.0140728,-0.0111162	0.0042178,0.0394133	3.07145,0.10907	0.000736819	0.000736851
2	rs73028872	130780587	T,T	C,C	0.801193,0.847222	0.0244457,-0.00869142	0.00495399,0.0118816	6.09509,0.333041	0.00073564	0.000793753
2	rs1793540	131127898	C,NA	T,NA	0.006958,NA	-0.0515741,NA	0.0237856,NA	1.52091,NA	0.000704843	0.000704897
2	rs11819933	130578118	C,C	A,A	0.733598,0.984127	0.0115674,-0.0448951	0.00447241,0.0342017	2.0133,0.722853	0.000696526	0.0006966
2	rs73028887	130782058	A,A	G,G	0.801193,0.84623	0.0245824,-0.00647006	0.00495399,0.0118501	6.15664,0.23279	0.00069351	0.000753325
2	rs118180327	130949044	NA,A	NA,C	NA,0.947421	NA,0.0414237	NA,0.0191524	NA,1.51494	0.000686745	0.0006868
2	rs73028888	130782064	G,G	A,A	0.801193,0.84623	0.0245385,-0.00636771	0.00495399,0.0118501	6.13682,0.228395	0.000673887	0.000731138
2	rs73028875	130780595	T,T	C,C	0.801193,0.847222	0.0242603,-0.00873965	0.00495399,0.0118816	6.0121,0.335361	0.000669237	0.000718442
2	rs184260643	130455070	T,NA	C,NA	0.987078,NA	-0.0405692,NA	0.0175062,NA	1.68866,NA	0.000652429	0.00065249
2	rs116751842	131385892	T,NA	C,NA	0.99006,NA	0.039432,NA	0.01993,NA	1.31994,NA	0.000652175	0.000652223
2	rs77272503	130782087	C,C	G,G	0.801193,0.84623	0.0244457,-0.00656751	0.00495399,0.0118501	6.09509,0.236997	0.000647947	0.000700895
2	rs11824652	130578117	T,T	G,G	0.733598,0.984127	0.0114393,-0.0447093	0.00447241,0.0342017	1.97737,0.718656	0.00064507	0.000645138
2	rs12420847	130781685	C,C	G,G	0.801193,0.84623	0.0244448,-0.00639435	0.00495399,0.0118501	6.09469,0.229537	0.000641951	0.000694544
2	rs12806729	130580813	G,G	A,A	0.743539,0.984127	0.0124086,-0.0313239	0.00452769,0.0342017	2.21236,0.444009	0.000641015	0.000641084
2	rs1793609	131050894	C,C	G,G	0.537773,0.621032	-0.00907111,-0.0183219	0.00396563,0.0088114	1.65422,1.42497	0.000635448	0.000635464
2	rs72653403	131160194	NA,T	NA,G	NA,0.934524	NA,-0.0365302	NA,0.0172809	NA,1.46189	0.000634991	0.000635044
2	rs10894397	131328584	G,G	A,A	0.72664,0.989087	0.0104264,0.0644345	0.00443621,0.0411453	1.72681,0.930544	0.000634896	0.00063493
2	rs12420822	130781675	T,T	C,C	0.801193,0.84623	0.0243956,-0.0064433	0.00495399,0.0118501	6.0726,0.231639	0.000626964	0.000677329
2	rs12420834	130781767	A,A	C,C	0.801193,0.84623	0.0243956,-0.00639435	0.00495399,0.0118501	6.0726,0.229537	0.000625415	0.000675696
2	rs10894341	131045824	A,A	T,T	0.59841,0.75496	0.0122386,0.0108178	0.00403319,0.00993854	2.61807,0.558479	0.000624595	0.000624616
2	rs12808692	130581106	A,A	T,T	0.748509,0.984127	0.0126291,-0.0361568	0.00455701,0.0342017	2.25319,0.536948	0.000623334	0.000623416
2	rs56098464	130780483	G,G	T,T	0.801193,0.84623	0.0243513,-0.00664392	0.00495399,0.0118501	6.05275,0.240311	0.000618807	0.000667516
2	rs12799163	130579398	G,G	A,A	0.73161,0.984127	0.0115232,-0.0416696	0.00446187,0.0342017	2.0085,0.651516	0.000617649	0.000617714
2	rs55938996	130780475	T,T	A,A	0.801193,0.84623	0.0243513,-0.00659499	0.00495399,0.0118501	6.05275,0.238188	0.000617239	0.000665863
2	rs117380486	130780828	G,G	A,A	0.801193,0.84623	0.0243513,-0.00654606	0.00495399,0.0118501	6.05275,0.23607	0.000615684	0.000664226
2	rs73028880	130780771	T,T	C,C	0.801193,0.84623	0.0243513,-0.00654606	0.00495399,0.0118501	6.05275,0.23607	0.000615684	0.000664226
2	rs3751038	130781475	G,G	C,C	0.801193,0.84623	0.0243513,-0.00649713	0.00495399,0.0118501	6.05275,0.233957	0.000614142	0.000662603
2	rs139989165	130780865	G,G	A,A	0.801193,0.84623	0.0243513,-0.00649713	0.00495399,0.0118501	6.05275,0.233957	0.000614142	0.000662603
2	rs11222385	130779052	A,A	G,G	0.809145,0.83631	0.0228715,-0.0136778	0.00503123,0.0115534	5.262,0.626239	0.000612774	0.000628976
2	rs7925168	131020924	A,A	T,T	0.610338,0.763889	-0.0043297,-0.0279191	0.00405425,0.0100654	0.544323,2.25641	0.000611962	0.000611982
2	rs12789803	130581865	T,T	C,C	0.740557,0.986111	0.0101717,-0.061559	0.00451065,0.0365264	1.61743,1.03657	0.000604805	0.000604858
2	rs75589669	130602310	NA,G	NA,A	NA,0.96131	NA,0.0399873	NA,0.0221651	NA,1.14739	0.000604199	0.000604246
2	rs1793773	131115204	T,T	C,C	0.125249,0.05754	-0.00582766,0.0477091	0.00597324,0.0183564	0.482475,2.02927	0.000602149	0.000602193
2	rs12419515	130577765	G,G	C,C	0.732604,0.985119	0.0114922,-0.0407902	0.00446712,0.0353055	1.99597,0.605641	0.00059957	0.000599632
2	rs142048967	131261118	G,NA	C,NA	0.994036,NA	-0.0576271,NA	0.0256781,NA	1.60522,NA	0.000597518	0.000597575
2	rs60290660	130782344	A,A	G,G	0.801193,0.84623	0.024302,-0.00639435	0.00495399,0.0118501	6.03074,0.229537	0.000595324	0.000641501
2	rs4542424	131057848	A,A	C,C	0.667992,0.988095	0.0134992,0.00627053	0.00419836,0.0394133	2.88509,0.0586911	0.000592558	0.000592579
2	rs12800152	130579755	G,G	C,C	0.732604,0.984127	0.0113631,-0.0415511	0.00446712,0.0342017	1.95987,0.648957	0.00059152	0.00059158
2	rs80293396	131278744	A,NA	G,NA	0.984095,NA	0.0330913,NA	0.0158037,NA	1.44045,NA	0.000590948	0.000591005
2	rs12417907	131330300	A,A	G,G	0.728628,0.988095	0.010591,0.0596015	0.00444635,0.0394133	1.76393,0.884462	0.000589058	0.000589093
2	rs73028892	130782101	T,T	A,A	0.801193,0.84623	0.0242603,-0.00631896	0.00495399,0.0118501	6.0121,0.22631	0.000580231	0.00062458
2	rs73028898	130783543	A,A	C,C	0.801193,0.84623	0.0242577,-0.0063454	0.00495399,0.0118501	6.01096,0.227441	0.000580224	0.000624509
2	rs148865865	131182455	G,NA	C,NA	0.970179,NA	-0.0227867,NA	0.0116239,NA	1.3014,NA	0.000577971	0.000578006
2	rs34861836	130580106	A,A	G,G	0.732604,0.984127	0.0113185,-0.0412761	0.00446712,0.0342017	1.9475,0.643033	0.000572545	0.000572604
2	rs60550066	130782569	G,G	A,A	0.801193,0.84623	0.0242085,-0.00639435	0.00495399,0.0118501	5.98904,0.229537	0.000566883	0.000609306
2	rs11222386	130779068	C,C	G,G	0.809145,0.83631	0.0227345,-0.0135289	0.00503123,0.0115534	5.20601,0.616897	0.000565659	0.000579946
2	rs11222269	130578268	T,T	C,C	0.732604,0.984127	0.0111895,-0.0431561	0.00446712,0.0342017	1.91185,0.683995	0.000564789	0.000564846
2	rs3751035	130785205	A,A	G,G	0.801193,0.84623	0.0242577,-0.00577757	0.00495399,0.0118501	6.01096,0.203518	0.000564569	0.000608071
2	rs187557402	130457858	C,NA	G,NA	0.987078,NA	-0.0392631,NA	0.0175062,NA	1.60365,NA	0.000556565	0.000556616
2	rs118114376	131050617	T,NA	C,NA	0.975149,NA	-0.0213911,NA	0.0127009,NA	1.03556,NA	0.000556211	0.000556231
2	rs73028899	130783697	G,G	A,A	0.801193,0.84623	0.0241642,-0.0063454	0.00495399,0.0118501	5.96934,0.227441	0.000552598	0.00059329
2	rs73028902	130783875	T,T	C,C	0.800199,0.84623	0.024119,-0.0063454	0.00494472,0.0118501	5.96934,0.227441	0.000551429	0.000590451
2	rs73028900	130783728	A,A	G,G	0.801193,0.84623	0.0241642,-0.00629645	0.00495399,0.0118501	5.96934,0.225349	0.00055125	0.000591876
2	rs10894343	131057390	A,A	G,G	0.667992,0.988095	0.0133643,0.00545446	0.00419836,0.0394133	2.83669,0.0506436	0.000543969	0.000543989
2	rs7101964	131330814	T,T	A,A	0.725646,0.989087	0.0104759,0.0602812	0.0044312,0.0411453	1.74298,0.844972	0.000542671	0.000542704
2	rs4639951	130577425	T,T	C,C	0.732604,0.985119	0.0111895,-0.043151	0.00446712,0.0353055	1.91185,0.65438	0.000542428	0.000542484
2	rs61736758	130784694	T,T	C,C	0.801193,0.84623	0.0241642,-0.00594873	0.00495399,0.0118501	5.96934,0.210652	0.000542018	0.000582196
2	rs141984445	131073128	T,NA	C,NA	0.974155,NA	0.0289101,NA	0.0124606,NA	1.69178,NA	0.000541863	0.000541894
2	rs147598514	131166543	A,NA	G,NA	0.980119,NA	-0.0291214,NA	0.0141639,NA	1.40034,NA	0.000533564	0.000533599
2	rs3190345	130784616	C,C	T,T	0.801193,0.84623	0.024115,-0.00594873	0.00495399,0.0118501	5.94749,0.210652	0.000528354	0.000566788
2	rs61736752	130784707	T,T	C,C	0.801193,0.84623	0.024115,-0.00594873	0.00495399,0.0118501	5.94749,0.210652	0.000528354	0.000566788
2	rs73028894	130782159	G,G	C,C	0.800199,0.84623	0.0241632,-0.00649713	0.00494472,0.0118501	5.98904,0.233957	0.00052627	0.000565734
2	rs62621284	130784396	A,A	G,G	0.801193,0.84623	0.0240707,-0.00619853	0.00495399,0.0118501	5.92787,0.221183	0.000522656	0.00055988
2	rs12785415	130576181	G,G	A,A	0.688867,0.989087	0.0107835,0.0128057	0.0042707,0.0411453	1.93667,0.121694	0.00052207	0.000522111
2	rs72645502	131152737	NA,T	NA,A	NA,0.934524	NA,-0.0346729	NA,0.0172809	NA,1.34862	0.000521403	0.000521446
2	rs1050081	130784647	C,C	G,G	0.801193,0.84623	0.0240707,-0.00594873	0.00495399,0.0118501	5.92787,0.210652	0.000516395	0.000553327
2	rs61734874	130784488	G,G	A,A	0.801193,0.84623	0.0240215,-0.00619853	0.00495399,0.0118501	5.90611,0.221183	0.000509576	0.000545191
2	rs116993310	130816718	T,NA	A,NA	0.978131,NA	-0.0417151,NA	0.0135185,NA	2.69247,NA	0.000506654	0.00050708
2	rs182867493	131117306	A,NA	G,NA	0.993042,NA	0.047672,NA	0.0237851,NA	1.3464,NA	0.000505882	0.000505913
2	rs117747947	130546153	G,NA	C,NA	0.992048,NA	0.0400668,NA	0.0222601,NA	1.14345,NA	0.000504572	0.000504597
2	rs145920137	130714601	T,T	C,C	0.796223,0.871032	0.0217775,-0.00483394	0.00490845,0.012754	5.03938,0.15201	0.000503814	0.000513139
2	rs76360640	131371908	NA,A	NA,G	NA,0.884921	NA,-0.02892	NA,0.0133953	NA,1.51071	0.000503793	0.000503835
2	rs79161100	131165352	NA,C	NA,G	NA,0.936508	NA,-0.0350966	NA,0.0175302	NA,1.34411	0.000502866	0.000502908
2	rs4937610	131065700	G,G	C,C	0.66004,0.555556	-0.010188,-0.0191068	0.00417389,0.00860262	1.83414,1.57926	0.000494294	0.000494317
2	rs12804068	130576935	T,T	C,C	0.733598,0.985119	0.0111391,-0.0394638	0.00447241,0.0353055	1.89444,0.578955	0.000483686	0.000483736
2	rs11825728	131281619	T,NA	G,NA	0.984095,NA	0.0318607,NA	0.0158037,NA	1.35855,NA	0.000482468	0.000482519
2	rs1793610	131049167	C,C	T,T	0.536779,0.609127	-0.00915911,-0.0167781	0.00396504,0.00876055	1.68006,1.25596	0.00047759	0.000477602
2	rs151250520	130505637	G,NA	A,NA	0.979125,NA	0.0227138,NA	0.0138296,NA	0.997808,NA	0.000462714	0.000462737
2	rs1647961	130922970	G,G	A,A	0.460239,0.40377	0.0104305,-0.00618673	0.00396686,0.00871223	2.06786,0.320909	0.000455287	0.000455336
2	rs79093668	131110473	A,A	G,G	0.838966,0.955357	0.001399,-0.0549833	0.00537909,0.0206987	0.0997419,2.10243	0.0004536	0.000453639
2	rs12785619	131127135	A,NA	G,NA	0.987078,NA	0.0321014,NA	0.0175062,NA	1.1759,NA	0.000449128	0.000449159
2	rs144308275	131157468	NA,A	NA,G	NA,0.984127	NA,0.0653704	NA,0.0342017	NA,1.25209	0.000447792	0.00044783
2	rs56261153	131259520	T,NA	C,NA	0.945328,NA	0.0186399,NA	0.00869693,NA	1.49361,NA	0.000445039	0.000445087
2	rs1793611	131048948	C,C	T,T	0.536779,0.608135	-0.00902508,-0.0167705	0.00396504,0.00875659	1.64138,1.25596	0.000444871	0.000444882
2	rs73022823	130713990	G,G	A,A	0.784294,0.844246	0.0207989,-0.00426955	0.00480694,0.0117882	4.82028,0.144352	0.00044429	0.000451551
2	rs75457487	130905201	NA,C	NA,T	NA,0.962302	NA,0.0396444	NA,0.0224433	NA,1.11168	0.000439447	0.000439492
2	rs10791097	130718630	G,G	T,T	0.474155,0.477183	-0.0241218,0.00210143	0.00395959,0.00855827	8.95267,0.093646	0.000432829	0.0397727
2	rs10894250	130668920	C,C	G,G	0.689861,0.551587	-0.00364324,-0.021655	0.00427445,0.00859522	0.404469,1.92979	0.000432268	0.000432314
2	rs4937594	130931415	G,G	A,A	0.437376,0.172619	0.0106872,0.000194221	0.00398568,0.0113111	2.13479,0.00599082	0.000429682	0.000429725
2	rs6590535	130769033	C,C	T,T	0.810139,0.84623	0.0229402,-0.00710804	0.00504129,0.0118501	5.27141,0.260728	0.000428232	0.000441413
2	rs116887215	131391066	NA,A	NA,G	NA,0.89881	NA,-0.0296853	NA,0.0141743	NA,1.44091	0.000425789	0.000425826
2	rs10894243	130657858	A,A	G,G	0.697813,0.580357	-0.00467102,-0.0208746	0.00430558,0.00866195	0.555991,1.79708	0.000423033	0.000423076
2	rs11601759	131064432	T,T	C,C	0.662028,0.556548	-0.0100224,-0.018689	0.00417985,0.00860456	1.78267,1.52496	0.000420815	0.000420836
2	rs79265867	130941320	T,NA	G,NA	0.946322,NA	0.019064,NA	0.00877248,NA	1.52624,NA	0.000418863	0.000418918
2	rs11222165	130427300	C,C	T,T	0.873757,0.989087	0.00978481,-0.0542881	0.00595306,0.0411453	0.998931,0.728097	0.000416556	0.000416569
2	rs148681426	130739533	NA,C	NA,A	NA,0.979167	NA,0.0501347	NA,0.0299292	NA,1.02727	0.000410721	0.00041075
2	rs7102291	130581307	G,G	C,C	0.718688,0.986111	0.00999046,-0.0564696	0.00439719,0.0365264	1.63665,0.913264	0.000409139	0.000409187
2	rs12290479	130669287	C,C	A,A	0.688867,0.542659	-0.00341703,-0.0213569	0.0042707,0.00858064	0.372995,1.89239	0.00040679	0.000406832
2	rs11222145	130393025	T,T	C,C	0.712724,0.785714	0.000185972,-0.0258981	0.00436947,0.0104178	0.015,1.88873	0.00040649	0.000406517
2	rs11222146	130393097	T,T	C,C	0.712724,0.785714	0.000232477,-0.0258519	0.00436947,0.0104178	0.01883,1.88332	0.000400189	0.000400216
2	rs11222147	130393140	A,A	G,G	0.712724,0.785714	0.000185972,-0.0258011	0.00436947,0.0104178	0.015,1.87739	0.000397404	0.00039743
2	rs112512648	131091943	T,NA	C,NA	0.987078,NA	-0.0385761,NA	0.0175062,NA	1.55981,NA	0.000395461	0.00039549
2	rs10791099	130718813	C,C	G,G	0.475149,0.482143	-0.0238906,0.00255293	0.00395919,0.00855481	8.79656,0.116122	0.00039518	0.0271851
2	rs61910515	130590304	A,NA	G,NA	0.856859,NA	-0.0102168,NA	0.00564551,NA	1.15281,NA	0.000395163	0.000395193
2	rs138719875	131104476	NA,C	NA,T	NA,0.974206	NA,-0.0512337	NA,0.0269663	NA,1.24076	0.000395019	0.000395052
2	rs1793824	131018844	G,G	A,A	0.828032,0.463294	-0.0101084,0.0169034	0.00523953,0.00857248	1.27004,1.3131	0.00039432	0.000394352
2	rs12786803	130576019	C,C	T,T	0.680915,0.989087	0.0100522,0.0293554	0.0042417,0.0411453	1.74971,0.322792	0.000391153	0.000391187
2	rs10750450	130719061	T,T	G,G	0.474155,0.482143	-0.023893,0.00260322	0.00395959,0.00855481	8.79656,0.118672	0.000390564	0.0288292
2	rs11828385	130671338	G,G	A,A	0.685885,0.551587	-0.00295849,-0.0216063	0.00425961,0.00859522	0.312168,1.92281	0.000384019	0.000384059
2	rs140607188	130513617	NA,G	NA,A	NA,0.979167	NA,-0.0515825	NA,0.0299292	NA,1.0716	0.00038394	0.00038397
2	rs10791098	130718711	G,G	T,T	0.474155,0.481151	-0.023893,0.00240228	0.00395959,0.00855543	8.79656,0.108534	0.000383013	0.0286855
2	rs10894316	130933185	A,A	G,G	0.437376,0.173611	0.0105063,0.000340631	0.00398568,0.0112855	2.07632,0.0105853	0.000379765	0.000379803
2	rs116879243	130475075	T,NA	A,NA	0.947316,NA	-0.0167562,NA	0.0088502,NA	1.23421,NA	0.000379075	0.000379098
2	rs3751034	130785304	C,C	T,T	0.801193,0.84623	0.0234754,-0.00567995	0.00495399,0.0118501	5.66735,0.19948	0.000377733	0.000399336
2	rs74728740	130961893	NA,A	NA,G	NA,0.96627	NA,-0.0408657	NA,0.023678	NA,1.07383	0.000377157	0.000377184
2	rs57643364	130670707	G,G	A,A	0.686879,0.551587	-0.00309476,-0.0214656	0.00426327,0.00859522	0.329854,1.90271	0.000376098	0.000376137
2	rs61915762	130442661	A,A	G,G	0.743539,0.911706	0.00821708,-0.00523965	0.00452769,0.0150664	1.15772,0.137861	0.000374871	0.000374884
2	rs77359811	131310997	NA,T	NA,G	NA,0.991071	NA,-0.0739471	NA,0.0454422	NA,0.984311	0.000374664	0.000374695
2	rs149767876	131210366	NA,T	NA,C	NA,0.96627	NA,0.0410698	NA,0.023678	NA,1.08183	0.000372601	0.000372629
2	rs11826291	130671331	A,A	T,T	0.688867,0.551587	-0.0031939,-0.0213204	0.0042707,0.00859522	0.342425,1.88206	0.000368727	0.000368765
2	rs118081607	130570791	T,NA	C,NA	0.989066,NA	0.0315735,NA	0.0190121,NA	1.01425,NA	0.00036792	0.000367941
2	rs117896464	130974829	C,C	G,G	0.971173,0.962302	0.0290011,-0.000189757	0.0118166,0.0224433	1.85026,0.00293968	0.000366127	0.000366143
2	rs67649878	130759410	A,A	G,G	0.845924,0.875992	0.0248724,-0.00270509	0.00547654,0.0129696	5.25319,0.0784261	0.000365762	0.000377402
2	rs61915763	130442701	C,C	G,G	0.744533,0.911706	0.00822756,-0.0053466	0.00453346,0.0150664	1.15772,0.141049	0.000364627	0.000364641
2	rs34613761	131271039	G,NA	A,NA	0.870775,NA	0.0122603,NA	0.00589404,NA	1.4258,NA	0.00035916	0.000359197
2	rs117237383	130397023	A,NA	G,NA	0.975149,NA	0.0187389,NA	0.0127009,NA	0.853552,NA	0.000358733	0.000358749
2	rs1873886	130392708	A,A	C,C	0.709742,0.786706	0.000324504,-0.0256967	0.00435609,0.0104354	0.0265871,1.86017	0.000356647	0.000356671
2	rs10894345	131065733	T,T	C,C	0.661034,0.605159	-0.0103314,-0.018161	0.00417686,0.00874495	1.87353,1.42221	0.000352721	0.000352741
2	rs80293850	130962176	NA,A	NA,G	NA,0.96627	NA,-0.0398333	NA,0.023678	NA,1.0338	0.000351972	0.000351997
2	rs139042752	130785852	T,T	G,G	0.978131,0.946429	-0.0346117,-0.0136657	0.0135185,0.0189842	1.98057,0.326406	0.000351409	0.00035147
2	rs118000605	130837667	T,NA	C,NA	0.987078,NA	0.0268701,NA	0.0175062,NA	0.903749,NA	0.000348929	0.000348942
2	rs117286747	131380785	T,NA	C,NA	0.984095,NA	-0.0294495,NA	0.0158037,NA	1.20483,NA	0.000346356	0.000346378
2	rs79610691	131066026	NA,A	NA,G	NA,0.949405	NA,0.0353701	NA,0.019504	NA,1.15641	0.000345285	0.000345319
2	rs10894221	130443853	C,C	G,G	0.800199,0.514881	-0.00993103,-0.00783864	0.00494472,0.00855314	1.35067,0.444393	0.000342997	0.000343019
2	rs2511766	131111310	C,C	T,T	0.124254,0.042659	-0.00481281,0.0519094	0.0059937,0.0211526	0.374701,1.84997	0.00034267	0.000342697
2	rs7947013	130928102	A,A	G,G	0.439364,0.161706	0.0102961,-0.00348501	0.0039837,0.0116103	2.01097,0.116878	0.00034157	0.000341605
2	rs11603217	131320661	G,NA	A,NA	0.962227,NA	0.0238891,NA	0.0103707,NA	1.67265,NA	0.000341311	0.000341341
2	rs11222307	130658427	G,G	C,C	0.698807,0.565476	-0.00444653,-0.0201553	0.00430962,0.00862361	0.519734,1.71158	0.000341085	0.000341121
2	rs11825684	131281350	C,NA	G,NA	0.985089,NA	0.0306689,NA	0.0163138,NA	1.221,NA	0.000340362	0.000340397
2	rs6590512	130717916	T,T	C,C	0.503976,0.482143	-0.0226228,0.00265351	0.00395442,0.00855481	7.97481,0.121234	0.000338077	0.00550149
2	rs35055882	131153766	A,NA	T,NA	0.868787,NA	0.0118518,NA	0.00585591,NA	1.36673,NA	0.000337198	0.000337242
2	rs118180300	130405824	NA,A	NA,T	NA,0.945437	NA,-0.0292038	NA,0.0188207	NA,0.918157	0.00033475	0.000334777
2	rs529015351	130900861	T,NA	G,NA	0.991054,NA	0.0339287,NA	0.0209976,NA	0.974168,NA	0.000332836	0.000332862
2	rs11222508	131051294	A,A	G,G	0.747515,0.952381	0.0121216,0.0184976	0.00455105,0.0200728	2.11161,0.447606	0.000332355	0.000332365
2	rs11222621	131320477	C,NA	G,NA	0.959245,NA	0.0227103,NA	0.00999958,NA	1.63565,NA	0.000332275	0.000332306
2	rs78087017	130530074	C,NA	T,NA	0.978131,NA	0.0256719,NA	0.0135185,NA	1.23986,NA	0.000329276	0.000329303
2	rs1944142	130717440	T,T	C,C	0.503976,0.481151	-0.0226228,0.00235201	0.00395442,0.00855543	7.97481,0.106026	0.00032926	0.00546017
2	rs1733431	130432720	A,NA	T,NA	0.899602,NA	-0.0121252,NA	0.00657888,NA	1.18494,NA	0.000326512	0.000326541
2	rs12291942	131305371	C,C	T,T	0.730616,0.933532	0.00953604,-0.00834568	0.00445666,0.0171606	1.48977,0.202917	0.000324126	0.000324146
2	rs7942163	130664691	C,C	T,T	0.680915,0.546627	-0.00347471,-0.020471	0.0042417,0.00858677	0.384382,1.76637	0.000323812	0.000323844
2	rs77296606	131287264	C,NA	T,NA	0.984095,NA	0.0287717,NA	0.0158037,NA	1.16321,NA	0.000322632	0.000322661
2	rs10894252	130671422	C,C	T,T	0.687873,0.542659	-0.00300822,-0.0207627	0.00426697,0.00858064	0.318028,1.80875	0.000322278	0.000322311
2	rs75348332	130610589	NA,A	NA,G	NA,0.974206	NA,0.0401333	NA,0.0269663	NA,0.864304	0.000320578	0.000320603
2	rs1108340	131112313	T,T	G,G	0.164016,0.061508	-0.00510545,0.038926	0.00533946,0.0177919	0.46982,1.54242	0.0003205	0.000320516
2	rs71483628	130533187	T,T	C,C	0.934394,0.998016	0.00986073,0.229301	0.00798549,0.0960615	0.663753,1.76992	0.000314541	0.000314585
2	rs10894218	130440204	C,C	T,T	0.801193,0.515873	-0.0100388,-0.006931	0.00495399,0.00855366	1.36934,0.379063	0.000313817	0.000313837
2	rs191602704	130626689	NA,A	NA,G	NA,0.874008	NA,-0.0191126	NA,0.0128817	NA,0.860469	0.000312683	0.000312707
2	rs2511767	131118492	C,C	T,T	0.094433,0.05754	-0.00347564,0.0454733	0.0067611,0.0183564	0.216663,1.87812	0.000311002	0.000311025
2	rs148205154	130759164	NA,T	NA,C	NA,0.981151	NA,-0.0552935	NA,0.0314332	NA,1.10478	0.00031048	0.000310507
2	rs117368274	130558381	NA,G	NA,A	NA,0.911706	NA,-0.0243855	NA,0.0150664	NA,0.976549	0.000309971	0.000309996
2	rs10894219	130440220	A,A	G,G	0.799205,0.517857	-0.010086,-0.00626258	0.00493553,0.00855481	1.38724,0.333355	0.000309269	0.000309289
2	rs2084438	131308418	A,NA	G,NA	0.050696,NA	-0.0169079,NA	0.0090126,NA	1.21716,NA	0.000305707	0.000305731
2	rs117924183	130608841	A,NA	G,NA	0.954274,NA	0.0183429,NA	0.00946506,NA	1.27878,NA	0.000305609	0.000305636
2	rs117137900	130566278	A,NA	T,NA	0.969185,NA	0.0177491,NA	0.0114407,NA	0.917905,NA	0.000304892	0.000304912
2	rs80164317	130921596	NA,A	NA,G	NA,0.958333	NA,0.0379499	NA,0.0213919	NA,1.11885	0.000304812	0.000304839
2	rs76896260	131364486	NA,T	NA,A	NA,0.983135	NA,-0.0575443	NA,0.0331973	NA,1.0808	0.000303727	0.000303754
2	rs113199569	131349253	C,NA	G,NA	0.99006,NA	-0.0467272,NA	0.01993,NA	1.72012,NA	0.000301936	0.000301973
2	rs35118721	131022714	T,T	C,C	0.67495,0.765873	-0.00536876,-0.0245832	0.00422113,0.0100948	0.691613,1.82732	0.000300324	0.000300334
2	rs73022113	131260246	G,G	C,C	0.985089,0.96131	0.031189,0.0194174	0.0163138,0.0221651	1.25259,0.419061	0.000297916	0.000297927
2	rs75011217	130771495	T,T	C,C	0.978131,0.950397	-0.0332431,-0.0165942	0.0135185,0.0196877	1.85607,0.398699	0.000296416	0.000296466
2	rs60225618	130576160	T,NA	C,NA	0.966203,NA	0.0182472,NA	0.0109412,NA	1.02061,NA	0.000296153	0.00029617
2	rs11827066	130578110	G,G	T,T	0.717694,0.983135	0.0109194,-0.0145886	0.00439248,0.0331973	1.88869,0.180236	0.000296006	0.000296038
2	rs76132159	131007769	NA,A	NA,G	NA,0.97123	NA,-0.0393199	NA,0.0255725	NA,0.906053	0.000293297	0.000293319
2	rs145738045	131200889	T,NA	A,NA	0.971173,NA	-0.0199076,NA	0.0118166,NA	1.03601,NA	0.000288198	0.000288219
2	rs55699536	130395635	C,C	A,A	0.713718,0.784722	0.000325838,-0.0245092	0.004374,0.0104003	0.0265871,1.73415	0.000286792	0.000286811
2	rs79515720	130503215	NA,A	NA,T	NA,0.957341	NA,0.0339254	NA,0.0211527	NA,0.963567	0.000286553	0.000286577
2	rs149622894	130976032	NA,A	NA,T	NA,0.970238	NA,0.0366219	NA,0.0251555	NA,0.837309	0.000286315	0.00028634
2	rs73032897	130916283	C,NA	G,NA	0.902585,NA	0.016521,NA	0.00666778,NA	1.8787,NA	0.000285936	0.000286017
2	rs376092953	130939756	NA,T	NA,C	NA,0.944444	NA,0.0260685	NA,0.0186617	NA,0.789297	0.000285848	0.000285872
2	rs150219561	131170478	NA,A	NA,G	NA,0.981151	NA,0.0493935	NA,0.0314332	NA,0.935188	0.000285479	0.000285502
2	rs7116050	130637654	C,C	G,G	0.908549,0.974206	-0.00998112,0.0506376	0.00685915,0.0269663	0.836758,1.21891	0.000283764	0.000283785
2	rs117810684	130438656	C,NA	G,NA	0.94831,NA	-0.0156493,NA	0.00893021,NA	1.09852,NA	0.000283208	0.000283226
2	rs61901873	131223970	C,NA	T,NA	0.984095,NA	0.0303239,NA	0.0158037,NA	1.25954,NA	0.000282099	0.00028213
2	rs75979807	130699359	NA,T	NA,C	NA,0.963294	NA,-0.0320747	NA,0.0227328	NA,0.800624	0.000280943	0.000280964
2	rs318988	131356430	G,NA	T,NA	0.092445,NA	0.0157171,NA	0.00682592,NA	1.67154,NA	0.000280935	0.000280962
2	rs138894440	131134559	A,NA	G,NA	0.993042,NA	-0.0417569,NA	0.0237851,NA	1.1015,NA	0.000279611	0.000279631
2	rs12802997	130576224	A,A	G,G	0.733598,0.990079	0.0107359,-0.0105579	0.00447241,0.0431319	1.78585,0.0933281	0.000276343	0.00027637
2	rs11607996	131321717	T,NA	G,NA	0.961233,NA	0.0221458,NA	0.0102422,NA	1.51426,NA	0.000275539	0.000275563
2	rs4366492	130717256	C,C	T,T	0.474155,0.478175	-0.0234825,0.000951739	0.00395959,0.00855751	8.52009,0.0402698	0.000274128	0.0158374
2	rs2084440	131307995	A,NA	G,NA	0.049702,NA	-0.0161827,NA	0.00909751,NA	1.12337,NA	0.000272673	0.000272693
2	rs143488014	131187853	T,NA	C,NA	0.957256,NA	-0.0165517,NA	0.00977441,NA	1.04391,NA	0.000271343	0.000271362
2	rs150634945	131077501	NA,A	NA,G	NA,0.951389	NA,0.0295734	NA,0.0198773	NA,0.863904	0.00027066	0.000270681
2	rs11222527	131092240	C,C	T,T	0.872763,0.706349	0.0133278,0.00163865	0.00593314,0.00938594	1.6076,0.0647924	0.000270314	0.000270334
2	rs150492192	131293434	NA,A	NA,C	NA,0.975198	NA,-0.0379455	NA,0.0274863	NA,0.776177	0.000267668	0.00026769
2	rs117902591	130502091	NA,A	NA,G	NA,0.962302	NA,-0.03433	NA,0.0224433	NA,0.899261	0.000267586	0.000267609
2	rs117920125	130529787	A,NA	G,NA	0.988072,NA	0.0192097,NA	0.0182119,NA	0.535329,NA	0.000267581	0.000267591
2	rs12419710	130708331	A,A	G,G	0.803181,0.878968	0.0206651,-0.00950709	0.00497278,0.0131059	4.48895,0.329566	0.000267089	0.000270773
2	rs7943696	130581856	A,A	T,T	0.736581,0.986111	0.00897845,-0.0527894	0.00448855,0.0365264	1.3423,0.828596	0.000265589	0.000265611
2	rs61911663	130959048	A,NA	G,NA	0.955268,NA	-0.025104,NA	0.00956466,NA	2.06181,NA	0.000265345	0.000265477
2	rs536366463	131138501	T,NA	G,NA	0.977137,NA	0.0247696,NA	0.0132281,NA	1.21369,NA	0.000265262	0.000265284
2	rs12419029	130707069	T,T	G,G	0.800199,0.878968	0.020207,-0.00858306	0.00494472,0.0131059	4.35876,0.290279	0.000265101	0.000268129
2	rs10894213	130397085	C,C	T,T	0.708748,0.78373	0.00101961,-0.0242262	0.0043517,0.010383	0.0889747,1.70698	0.000263064	0.000263083
2	rs6590556	131074211	T,NA	G,NA	0.840954,NA	0.0120965,NA	0.0054062,NA	1.59769,NA	0.000262411	0.000262431
2	rs77932174	130761254	T,T	C,C	0.978131,0.947421	-0.0326484,-0.0152721	0.0135185,0.0191524	1.80324,0.371386	0.000260138	0.000260181
2	rs148103331	130671102	T,NA	C,NA	0.966203,NA	0.0238888,NA	0.0109412,NA	1.53748,NA	0.000258231	0.000258269
2	rs2084439	131308071	T,NA	C,NA	0.050696,NA	-0.0160317,NA	0.0090126,NA	1.12337,NA	0.000257981	0.000258001
2	rs76740328	131101502	NA,G	NA,A	NA,0.947421	NA,-0.0289433	NA,0.0191524	NA,0.883607	0.000256995	0.000257016
2	rs57852956	130924167	NA,A	NA,G	NA,0.940476	NA,-0.0263683	NA,0.0180669	NA,0.840335	0.000256341	0.000256359
2	rs2084437	131308546	C,NA	T,NA	0.049702,NA	-0.0158303,NA	0.00909751,NA	1.087,NA	0.000255186	0.000255204
2	rs1894186	131019691	T,T	C,C	0.67495,0.768849	-0.00578124,-0.0236579	0.00422113,0.0101399	0.767479,1.70685	0.000255103	0.000255112
2	rs7130262	130707410	C,C	T,T	0.802187,0.878968	0.0204276,-0.00812834	0.00496334,0.0131059	4.41338,0.271547	0.000254714	0.000257865
2	rs142727206	130508280	T,NA	G,NA	0.976143,NA	0.0242843,NA	0.0129561,NA	1.21551,NA	0.000254053	0.000254087
2	rs11222553	131133249	T,NA	G,NA	0.993042,NA	-0.040344,NA	0.0237851,NA	1.04648,NA	0.000252527	0.000252546
2	rs12790085	131301616	T,T	C,C	0.737575,0.933532	0.00939785,-0.00971206	0.00449401,0.0171606	1.43758,0.24304	0.000251058	0.000251076
2	rs12049886	130763340	C,C	A,A	0.978131,0.945437	-0.032668,-0.0136539	0.0135185,0.0188207	1.80496,0.329603	0.000250075	0.000250118
2	rs141739091	131190651	T,NA	C,NA	0.986084,NA	-0.0256626,NA	0.0168779,NA	0.891472,NA	0.000249275	0.000249289
2	rs142916806	131065081	A,NA	G,NA	0.987078,NA	-0.0223926,NA	0.0175062,NA	0.697125,NA	0.000249247	0.000249258
2	rs182746725	130437762	NA,A	NA,G	NA,0.96131	NA,-0.0298211	NA,0.0221651	NA,0.748379	0.000248419	0.00024844
2	rs10791144	131312339	G,NA	T,NA	0.050696,NA	-0.0156935,NA	0.0090126,NA	1.08813,NA	0.000248069	0.000248087
2	rs11222366	130739387	C,C	T,T	0.984095,0.978175	-0.0427705,-0.0196764	0.0158037,0.0292559	2.16732,0.299965	0.000247966	0.00024804
2	rs11222365	130739054	G,G	A,A	0.984095,0.978175	-0.0428436,-0.0191074	0.0158037,0.0292559	2.17338,0.289304	0.000247852	0.000247926
2	rs77122539	130983109	NA,T	NA,C	NA,0.981151	NA,-0.0429175	NA,0.0314332	NA,0.764115	0.000247688	0.000247706
2	rs11222367	130739660	G,G	A,A	0.984095,0.978175	-0.0426784,-0.0200583	0.0158037,0.0292559	2.15971,0.307192	0.000246578	0.000246651
2	rs77707522	131038959	NA,T	NA,C	NA,0.939484	NA,0.0267054	NA,0.0179277	NA,0.865428	0.000245468	0.000245489
2	rs140795090	130726211	NA,C	NA,G	NA,0.952381	NA,0.0267948	NA,0.0200728	NA,0.740133	0.000244878	0.000244898
2	rs7126391	130919674	C,C	T,T	0.868787,0.749008	0.0107151,-0.0143026	0.00585591,0.00985893	1.1721,0.833107	0.000244045	0.000244067
2	rs11222312	130660526	G,G	T,T	0.681909,0.546627	-0.00283049,-0.0197727	0.00424522,0.00858677	0.296765,1.67169	0.000243334	0.000243359
2	rs139161900	131046294	NA,G	NA,A	NA,0.944444	NA,0.0283442	NA,0.0186617	NA,0.89008	0.000242137	0.000242159
2	rs79309450	131173788	C,NA	T,NA	0.975149,NA	-0.0171199,NA	0.0127009,NA	0.750363,NA	0.000241271	0.000241285
2	rs11222613	131302927	T,NA	C,NA	0.048708,NA	-0.0167364,NA	0.00918507,NA	1.16472,NA	0.000240227	0.000240249
2	rs2186741	130696439	C,C	T,T	0.229622,0.00496	0.0149541,0.0111836	0.0047009,0.0608474	2.83354,0.0684547	0.000239882	0.000240028
2	rs10894268	130717153	T,T	C,C	0.503976,0.483135	-0.0221377,0.00169872	0.00395442,0.00855422	7.66439,0.074384	0.000239474	0.00287591
2	rs35659386	131300368	A,A	T,T	0.829026,0.946429	0.0108563,-0.0174617	0.00525159,0.0189842	1.41216,0.446509	0.000239162	0.000239178
2	rs7130119	130707319	G,G	T,T	0.802187,0.878968	0.0202831,-0.00812834	0.00496334,0.0131059	4.35876,0.271547	0.00023866	0.000241478
2	rs58073176	130937728	NA,G	NA,T	NA,0.941468	NA,-0.0254151	NA,0.0182098	NA,0.788321	0.00023779	0.000237807
2	rs58592839	130924080	T,T	C,C	0.972167,0.955357	0.0279332,-0.00603957	0.0120196,0.0206987	1.69623,0.113255	0.000236429	0.000236441
2	rs77237402	131040019	NA,T	NA,C	NA,0.864087	NA,0.0194177	NA,0.0124737	NA,0.922475	0.000236298	0.000236313
2	rs61909582	131019081	T,T	C,C	0.672962,0.762897	-0.00586261,-0.0225745	0.00421449,0.0100508	0.784608,1.60727	0.000235702	0.000235711
2	rs318977	131368641	T,T	G,G	0.717694,0.856151	0.0128076,0.0398871	0.00439248,0.0121808	2.45005,2.97546	0.000235613	0.000235645
2	rs7933667	130937513	NA,G	NA,A	NA,0.941468	NA,-0.0252867	NA,0.0182098	NA,0.782664	0.000235609	0.000235626
2	rs11606937	131275233	C,NA	T,NA	0.866799,NA	0.0105294,NA	0.00581871,NA	1.15266,NA	0.000235551	0.000235572
2	rs7128550	130941407	NA,T	NA,C	NA,0.941468	NA,-0.0252651	NA,0.0182098	NA,0.781713	0.000235244	0.000235261
2	rs149916803	130710438	T,NA	A,NA	0.981113,NA	0.0211903,NA	0.0145245,NA	0.839882,NA	0.000234056	0.000234069
2	rs77571622	130564826	NA,T	NA,C	NA,0.97123	NA,-0.0350125	NA,0.0255725	NA,0.767122	0.000233809	0.000233829
2	rs11222363	130737254	T,T	C,C	0.984095,0.977182	-0.0425691,-0.017602	0.0158037,0.0286274	2.15068,0.2687	0.000233328	0.000233396
2	rs77750679	130934031	NA,T	NA,C	NA,0.941468	NA,-0.0250823	NA,0.0182098	NA,0.773692	0.000232199	0.000232215
2	rs1375100	131298382	C,NA	T,NA	0.049702,NA	-0.0159601,NA	0.00909751,NA	1.10033,NA	0.000231803	0.000231823
2	rs79329003	130890595	A,NA	G,NA	0.978131,NA	0.00694774,NA	0.0135185,NA	0.216602,NA	0.000231709	0.000231716
2	rs73023658	130596271	T,NA	A,NA	0.975149,NA	-0.0204126,NA	0.0127009,NA	0.96652,NA	0.000231515	0.000231531
2	rs79513263	130968742	NA,A	NA,G	NA,0.967262	NA,-0.0333162	NA,0.0240217	NA,0.781291	0.000230909	0.000230926
2	rs9666898	130933683	NA,T	NA,C	NA,0.941468	NA,-0.0249843	NA,0.0182098	NA,0.769411	0.000230592	0.000230609
2	rs80291117	131293232	C,NA	G,NA	0.984095,NA	0.0254774,NA	0.0158037,NA	0.970871,NA	0.000230457	0.00023048
2	rs77653943	130968829	NA,G	NA,A	NA,0.967262	NA,-0.0332203	NA,0.0240217	NA,0.778096	0.000229724	0.000229741
2	rs7925645	130669473	G,G	A,A	0.431412,0.606151	-0.000770534,0.0212936	0.00399204,0.00874879	0.0721448,1.82572	0.000227291	0.000227318
2	rs142294010	130933687	NA,T	NA,A	NA,0.990079	NA,0.0607686	NA,0.0431319	NA,0.798973	0.000226127	0.000226146
2	rs77158697	130965000	NA,A	NA,G	NA,0.967262	NA,-0.0328855	NA,0.0240217	NA,0.766996	0.000225666	0.000225683
2	rs11824313	130969601	NA,C	NA,T	NA,0.967262	NA,-0.0328648	NA,0.0240217	NA,0.766312	0.000225418	0.000225435
2	rs7948247	130937051	NA,C	NA,T	NA,0.941468	NA,-0.0246422	NA,0.0182098	NA,0.754538	0.000225115	0.000225131
2	rs71483639	130736831	T,T	C,C	0.984095,0.978175	-0.0422943,-0.0180386	0.0158037,0.0292559	2.1281,0.269613	0.000224809	0.000224875
2	rs318976	131368390	C,C	T,T	0.696819,0.856151	0.0116065,0.038968	0.00430159,0.0121808	2.15665,2.86063	0.000224753	0.000224787
2	rs7947449	130993591	T,T	C,C	0.884692,0.669643	0.0147812,-0.00866314	0.00619033,0.00908845	1.77084,0.467899	0.000224634	0.000224649
2	rs71483638	130736685	T,T	C,C	0.984095,0.978175	-0.0422943,-0.017972	0.0158037,0.0292559	2.1281,0.268399	0.000224545	0.00022461
2	rs77855982	130926241	NA,A	NA,C	NA,0.941468	NA,-0.0245955	NA,0.0182098	NA,0.752518	0.000224383	0.000224399
2	rs116880998	130965005	NA,C	NA,T	NA,0.967262	NA,-0.0327345	NA,0.0240217	NA,0.762014	0.000223872	0.000223889
2	rs142838990	130828344	NA,G	NA,A	NA,0.972222	NA,-0.0366716	NA,0.0260119	NA,0.799701	0.000220362	0.000220385
2	rs34940624	130741190	T,T	C,C	0.984095,0.978175	-0.0420195,-0.0189355	0.0158037,0.0292559	2.10562,0.286108	0.000219854	0.000219917
2	rs80044887	130926970	NA,G	NA,T	NA,0.941468	NA,-0.0242649	NA,0.0182098	NA,0.738286	0.000219309	0.000219325
2	rs7127732	130639957	T,T	C,C	0.909543,0.973214	-0.0102937,0.044908	0.00689297,0.0264757	0.86857,1.04649	0.000218889	0.000218904
2	rs34592997	130732236	A,A	G,G	0.984095,0.978175	-0.0422485,-0.0167795	0.0158037,0.0292559	2.12434,0.246971	0.000218627	0.00021869
2	rs35109600	131108164	T,NA	C,NA	0.985089,NA	0.0275088,NA	0.0163138,NA	1.03738,NA	0.00021855	0.000218573
2	rs117012142	130961130	NA,A	NA,G	NA,0.941468	NA,-0.0241529	NA,0.0182098	NA,0.733492	0.000218549	0.000218564
2	rs117567556	130969955	NA,C	NA,A	NA,0.967262	NA,-0.0322563	NA,0.0240217	NA,0.746329	0.000218339	0.000218355
2	rs142497217	131128356	T,NA	G,NA	0.99006,NA	-0.0310089,NA	0.01993,NA	0.921781,NA	0.000218003	0.000218022
2	rs75274170	130772791	NA,G	NA,A	NA,0.978175	NA,-0.0350961	NA,0.0292559	NA,0.637734	0.000217741	0.000217757
2	rs6590497	130583520	G,NA	C,NA	0.961233,NA	-0.0144784,NA	0.0102422,NA	0.802781,NA	0.000217119	0.000217128
2	rs4388903	130583541	C,NA	A,NA	0.961233,NA	-0.0144784,NA	0.0102422,NA	0.802781,NA	0.000217119	0.000217128
2	rs117385583	130416556	NA,T	NA,C	NA,0.955357	NA,-0.0270635	NA,0.0206987	NA,0.718864	0.000215685	0.000215703
2	rs10894241	130635852	T,T	G,G	0.600398,0.757937	0.00567665,-0.0165637	0.00403651,0.00997981	0.796892,1.01336	0.000215634	0.000215648
2	rs117963893	130908246	NA,A	NA,G	NA,0.967262	NA,0.0326318	NA,0.0240217	NA,0.758634	0.000215286	0.000215307
2	rs149198703	131258464	NA,C	NA,T	NA,0.975198	NA,-0.0259513	NA,0.0274863	NA,0.462066	0.000213556	0.000213571
2	rs1647960	130921752	A,A	G,G	0.259443,0.019841	0.00654256,-0.0246929	0.00451065,0.030653	0.832896,0.376239	0.000212382	0.000212388
2	rs140674968	131184018	T,NA	C,NA	0.986084,NA	-0.0239699,NA	0.0168779,NA	0.808128,NA	0.000211686	0.000211699
2	rs7928689	131166563	T,NA	C,NA	0.985089,NA	0.0237205,NA	0.0163138,NA	0.835815,NA	0.000211179	0.000211198
2	rs143062249	130456095	T,NA	C,NA	0.982107,NA	0.0220426,NA	0.014915,NA	0.855614,NA	0.000210996	0.000211015
2	rs79875871	130674487	NA,A	NA,G	NA,0.960318	NA,0.0268824	NA,0.0218976	NA,0.658406	0.000210866	0.000210885
2	rs76805648	130955589	NA,C	NA,T	NA,0.941468	NA,-0.0234657	NA,0.0182098	NA,0.704376	0.000208628	0.000208643
2	rs2640218	130416921	T,NA	C,NA	0.89165,NA	-0.00871318,NA	0.00636104,NA	0.76762,NA	0.00020846	0.000208472
2	rs117971498	130935582	NA,T	NA,C	NA,0.941468	NA,-0.0234871	NA,0.0182098	NA,0.705272	0.000208072	0.000208087
2	rs1945920	130961877	NA,A	NA,C	NA,0.963294	NA,-0.0291493	NA,0.0227328	NA,0.699506	0.000207975	0.00020799
2	rs112255339	130806804	A,NA	C,NA	0.978131,NA	0.0300026,NA	0.0135185,NA	1.57739,NA	0.000207047	0.000207119
2	rs58982930	130737878	NA,A	NA,C	NA,0.943452	NA,0.0189659	NA,0.018507	NA,0.515048	0.000206891	0.000206907
2	rs6590505	130640138	C,C	T,T	0.909543,0.973214	-0.0098964,0.0454151	0.00689297,0.0264757	0.820791,1.06409	0.000206797	0.000206812
2	rs77530923	130958900	NA,T	NA,A	NA,0.941468	NA,-0.0233237	NA,0.0182098	NA,0.698421	0.000206668	0.000206683
2	rs78342532	131323832	G,NA	A,NA	0.966203,NA	0.0210927,NA	0.0109412,NA	1.26859,NA	0.000206321	0.000206338
2	rs79325450	130939035	NA,A	NA,C	NA,0.941468	NA,-0.0233579	NA,0.0182098	NA,0.699856	0.000206297	0.000206312
2	rs117713367	130939539	NA,T	NA,G	NA,0.941468	NA,-0.0233579	NA,0.0182098	NA,0.699856	0.000206297	0.000206312
2	rs75202391	130940215	NA,A	NA,T	NA,0.941468	NA,-0.0233579	NA,0.0182098	NA,0.699856	0.000206297	0.000206312
2	rs186680330	130726792	T,NA	C,NA	0.942346,NA	-0.0263275,NA	0.00848241,NA	2.71881,NA	0.000206102	0.000206708
2	rs187161037	130923207	NA,C	NA,T	NA,0.94246	NA,-0.0232418	NA,0.0183564	NA,0.687267	0.000205706	0.00020572
2	rs77660083	130940681	NA,C	NA,T	NA,0.941468	NA,-0.0233125	NA,0.0182098	NA,0.697956	0.000205679	0.000205694
2	rs79850624	130949657	NA,T	NA,C	NA,0.941468	NA,-0.0232443	NA,0.0182098	NA,0.695104	0.000205586	0.000205601
2	rs113171529	131069933	A,NA	G,NA	0.99503,NA	0.0423917,NA	0.0281148,NA	0.88073,NA	0.000205512	0.000205528
2	rs77246658	130944827	NA,C	NA,T	NA,0.941468	NA,-0.0232517	NA,0.0182098	NA,0.695412	0.000204855	0.00020487
2	rs75720430	130944835	NA,G	NA,T	NA,0.941468	NA,-0.0232517	NA,0.0182098	NA,0.695412	0.000204855	0.00020487
2	rs75124308	130945356	NA,G	NA,A	NA,0.941468	NA,-0.023211	NA,0.0182098	NA,0.693715	0.000204308	0.000204322
2	rs7119043	130979546	NA,T	NA,C	NA,0.967262	NA,-0.0309498	NA,0.0240217	NA,0.704203	0.000204291	0.000204307
2	rs117364952	131011246	NA,G	NA,A	NA,0.975198	NA,-0.0346194	NA,0.0274863	NA,0.682259	0.000204018	0.000204034
2	rs74967299	130944720	NA,T	NA,G	NA,0.941468	NA,-0.0230675	NA,0.0182098	NA,0.687738	0.000202394	0.000202409
2	rs75031987	130953363	NA,A	NA,G	NA,0.941468	NA,-0.0229967	NA,0.0182098	NA,0.6848	0.000202271	0.000202285
2	rs118161736	130944591	NA,A	NA,T	NA,0.941468	NA,-0.0230165	NA,0.0182098	NA,0.685622	0.000201722	0.000201737
2	rs117465675	130936797	NA,G	NA,A	NA,0.941468	NA,-0.0230165	NA,0.0182098	NA,0.685622	0.000201722	0.000201737
2	rs117572323	130494322	A,NA	G,NA	0.980119,NA	-0.0169144,NA	0.0141639,NA	0.633756,NA	0.000200933	0.000200946
2	rs78737413	130487367	NA,G	NA,A	NA,0.981151	NA,-0.0430025	NA,0.0314332	NA,0.76626	0.000199735	0.000199753
2	rs3234	130736271	G,NA	T,NA	0.947316,NA	-0.024813,NA	0.0088502,NA	2.29649,NA	0.000199608	0.000199763
2	rs1826517	130416110	A,NA	G,NA	0.890656,NA	-0.00839112,NA	0.00633559,NA	0.731993,NA	0.000199443	0.000199454
2	rs73032840	130905881	G,NA	A,NA	0.903579,NA	0.014913,NA	0.00669838,NA	1.5852,NA	0.000199229	0.00019928
2	rs79340654	130943858	NA,T	NA,C	NA,0.941468	NA,-0.022822	NA,0.0182098	NA,0.677568	0.00019919	0.000199205
2	rs142173332	131209091	G,NA	A,NA	0.986084,NA	-0.0231191,NA	0.0168779,NA	0.76763,NA	0.000198911	0.000198929
2	rs192667861	131107642	T,NA	C,NA	0.994036,NA	0.0359144,NA	0.0256781,NA	0.790699,NA	0.000198507	0.000198521
2	rs11222626	131325643	A,NA	G,NA	0.974155,NA	-0.0214681,NA	0.0124606,NA	1.07104,NA	0.000198434	0.000198452
2	rs7128774	130969329	NA,G	NA,A	NA,0.967262	NA,-0.0302925	NA,0.0240217	NA,0.683416	0.000197776	0.000197791
2	rs11222376	130755829	A,A	G,G	0.984095,0.978175	-0.0409531,-0.0209508	0.0158037,0.0292559	2.01955,0.324299	0.00019752	0.000197576
2	rs79072879	130942864	NA,A	NA,G	NA,0.941468	NA,-0.0226784	NA,0.0182098	NA,0.671647	0.000197354	0.000197369
2	rs75888446	130941481	NA,T	NA,C	NA,0.941468	NA,-0.0226784	NA,0.0182098	NA,0.671647	0.000197354	0.000197369
2	rs80266660	130941102	NA,T	NA,C	NA,0.941468	NA,-0.0226274	NA,0.0182098	NA,0.669551	0.00019671	0.000196724
2	rs61910511	130566026	G,NA	A,NA	0.987078,NA	-0.0266968,NA	0.0175062,NA	0.895308,NA	0.000196457	0.000196473
2	rs11222372	130748227	G,G	C,C	0.984095,0.978175	-0.0413452,-0.0176773	0.0158037,0.0292559	2.05098,0.263053	0.000195752	0.000195808
2	rs6590504	130639678	G,G	A,A	0.909543,0.973214	-0.00965139,0.0453473	0.00689297,0.0264757	0.791936,1.06172	0.000195346	0.00019536
2	rs61469545	131020798	NA,G	NA,T	NA,0.891865	NA,0.0171522	NA,0.0137648	NA,0.672167	0.000195152	0.000195168
2	rs11603690	131325169	C,NA	T,NA	0.965209,NA	0.0210461,NA	0.0107893,NA	1.29158,NA	0.000195006	0.000195022
2	rs118133342	130941950	NA,T	NA,C	NA,0.941468	NA,-0.0224837	NA,0.0182098	NA,0.663658	0.000194911	0.000194926
2	rs117065004	130934501	NA,T	NA,G	NA,0.941468	NA,-0.0224612	NA,0.0182098	NA,0.66274	0.000194633	0.000194647
2	rs76367564	130972877	NA,T	NA,C	NA,0.967262	NA,-0.0299558	NA,0.0240217	NA,0.672874	0.000194573	0.000194588
2	rs117363235	130941233	NA,G	NA,A	NA,0.941468	NA,-0.0224327	NA,0.0182098	NA,0.661572	0.00019428	0.000194294
2	rs117450903	130939836	NA,C	NA,T	NA,0.941468	NA,-0.0224327	NA,0.0182098	NA,0.661572	0.00019428	0.000194294
2	rs117379682	130941871	NA,C	NA,A	NA,0.941468	NA,-0.0224327	NA,0.0182098	NA,0.661572	0.00019428	0.000194294
2	rs118189341	130936208	NA,C	NA,G	NA,0.941468	NA,-0.0224239	NA,0.0182098	NA,0.661213	0.000194171	0.000194185
2	rs4366497	130993936	T,T	C,C	0.88668,0.667659	0.0148504,-0.00803709	0.00623739,0.00907473	1.76265,0.42504	0.000194001	0.000194014
2	rs8181532	130938492	T,T	C,C	0.434394,0.172619	0.00951821,-4.89635e-05	0.00398879,0.0113111	1.769,0.00150259	0.000193768	0.000193789
2	rs117030940	130938979	NA,T	NA,G	NA,0.941468	NA,-0.0223863	NA,0.0182098	NA,0.659678	0.000193709	0.000193723
2	rs76429214	130936242	NA,T	NA,C	NA,0.941468	NA,-0.022373	NA,0.0182098	NA,0.659135	0.000193546	0.00019356
2	rs80171200	130937877	NA,A	NA,C	NA,0.941468	NA,-0.0223353	NA,0.0182098	NA,0.657597	0.000193084	0.000193098
2	rs117439389	130937291	NA,T	NA,C	NA,0.941468	NA,-0.0223353	NA,0.0182098	NA,0.657597	0.000193084	0.000193098
2	rs117332321	130933737	NA,G	NA,T	NA,0.941468	NA,-0.0223052	NA,0.0182098	NA,0.656372	0.000192717	0.000192731
2	rs78306149	130937219	NA,G	NA,A	NA,0.941468	NA,-0.0222889	NA,0.0182098	NA,0.655707	0.000192518	0.000192532
2	rs141724195	131063412	T,NA	C,NA	0.987078,NA	-0.0195571,NA	0.0175062,NA	0.578516,NA	0.000192356	0.000192365
2	rs142088261	131039179	A,NA	G,NA	0.988072,NA	-0.0213062,NA	0.0182119,NA	0.616115,NA	0.000192313	0.000192323
2	rs1793835	131092933	A,NA	C,NA	0.013917,NA	-0.0288494,NA	0.0168776,NA	1.05854,NA	0.000192293	0.000192318
2	rs10894245	130659824	C,C	A,A	0.681909,0.560516	-0.00356028,-0.0186468	0.00424522,0.00861267	0.396139,1.51735	0.000192005	0.000192025
2	rs4074121	130588656	G,NA	A,NA	0.959245,NA	-0.013219,NA	0.00999958,NA	0.730063,NA	0.000191866	0.000191875
```
