## Supplementary material for "Characterization of shared and ancestry-specific signals driving complex traits using multi-ancestry fine-mapping": susiex_nc3.cs80.snp

```
BP	SNP	PIP(CS1)	LogBF(CS1,Pop1)	LogBF(CS1,Pop2)	PIP(CS2)	LogBF(CS2,Pop1)	LogBF(CS2,Pop2)
130391900	rs1620366	1.51707e-09	-1.68773	-1.33077	1.75532e-05	-1.7151	-1.31981
130392387	rs1616806	5.65744e-09	-1.8256	0.123298	6.89763e-05	-1.82462	0.158239
130392708	rs1873886	2.44114e-08	-1.82679	1.58657	0.000356647	-1.73424	1.71084
130392832	rs73028411	5.41774e-09	-1.7456	-2.53031e-10	5.88738e-05	-1.82475	-2.53031e-10
130392907	rs73028412	1.56469e-09	-1.70024	-1.28735	2.2835e-05	-1.49583	-1.27603
130393025	rs11222145	2.71302e-08	-1.82543	1.6908	0.00040649	-1.71853	1.82594
130393097	rs11222146	2.68294e-08	-1.82604	1.68026	0.000400189	-1.72337	1.81516
130393140	rs11222147	2.65367e-08	-1.82543	1.66868	0.000397404	-1.71853	1.80333
130393150	rs7927425	1.00352e-08	-1.81972	0.690537	0.000122373	-1.77651	0.683436
130394698	rs7931751	1.52918e-09	-1.76643	-1.24412	1.94443e-05	-1.71506	-1.21753
130394853	rs2703765	1.59531e-09	-1.61952	-1.3487	1.79495e-05	-1.66395	-1.34863
130394868	rs34672044	1.58268e-09	-1.69453	-1.28162	2.33357e-05	-1.47789	-1.27228
130394911	rs2703764	1.60571e-09	-1.79778	-1.16393	1.87956e-05	-1.82664	-1.13989
130395016	rs7934856	1.47177e-09	-1.80277	-1.24604	1.83203e-05	-1.77245	-1.21969
130395237	rs2640224	5.13315e-09	-0.48233	-1.31723	3.26861e-05	-1.08754	-1.32566
130395238	rs117478878	2.43071e-08	-0.244508	-2.53031e-10	0.000161511	-0.815577	-2.53031e-10
130395314	rs10750437	1.4554e-09	-1.78689	-1.2731	1.80574e-05	-1.75633	-1.25027
130395329	rs3134452	5.46522e-09	-0.435291	-1.30158	3.3819e-05	-1.0671	-1.31203
130395591	rs61913937	5.82224e-09	-1.55013	-0.12346	7.50829e-05	-1.41021	-0.17135
130395635	rs55699536	1.93802e-08	-1.82687	1.35584	0.000286792	-1.72739	1.486
130395764	rs7116902	1.76283e-09	-1.77615	-1.0922	2.16515e-05	-1.74196	-1.08312
130396044	rs11603849	7.35983e-09	-1.82362	0.384383	8.96427e-05	-1.79064	0.38632
130396178	rs4937526	1.53581e-09	-1.766	-1.24022	1.95176e-05	-1.71566	-1.21317
130397020	rs1733435	5.01511e-09	-0.505243	-1.31758	3.16782e-05	-1.11856	-1.32596
130397023	rs117237383	1.56105e-08	-0.687335	-2.53031e-10	0.000358733	-0.0175704	-2.53031e-10
130397085	rs10894213	1.89533e-08	-1.82134	1.32804	0.000263064	-1.78206	1.45431
130398000	rs1733434	6.34187e-09	-0.272488	-1.31562	4.06792e-05	-0.870159	-1.32427
130398004	rs1612224	6.3283e-09	-0.272488	-1.31776	4.06045e-05	-0.870159	-1.32611
130398084	rs11600025	7.06302e-09	-1.82362	0.343219	8.6172e-05	-1.79064	0.346834
130398290	rs12421135	5.9303e-09	-1.6552	-2.53031e-10	6.6747e-05	-1.69924	-2.53031e-10
130398384	rs3134451	4.89811e-09	-0.540293	-1.30614	3.1458e-05	-1.13546	-1.31603
130398447	rs3133395	1.6198e-09	-1.604	-1.34897	1.8437e-05	-1.63786	-1.34793
130398549	rs61913938	9.85924e-09	-1.14687	-2.53031e-10	0.000102515	-1.27014	-2.53031e-10
130399488	rs11222149	1.366e-09	-1.808	-1.31539	1.59563e-05	-1.81082	-1.31948
130399649	rs7358347	1.36732e-09	-1.77468	-1.34775	1.54799e-05	-1.81692	-1.34369
130399845	rs11222150	1.38894e-09	-1.75813	-1.34861	1.8542e-05	-1.63254	-1.34758
130399995	rs116854487	1.26824e-08	-1.47174e-10	-0.895059	0.000161172	-1.47174e-10	-0.817677
130400508	rs1689226	1.41049e-09	-1.81586	-1.27548	1.65694e-05	-1.82699	-1.2656
130400751	rs1689225	1.41932e-09	-1.78454	-1.30056	1.67067e-05	-1.7693	-1.31504
130400836	rs143795814	5.04807e-09	-1.81627	-2.53031e-10	6.0361e-05	-1.79981	-2.53031e-10
130401307	rs3134450	1.52814e-09	-1.74591	-1.26532	1.81477e-05	-1.75484	-1.24676
130401837	rs3103874	1.43827e-09	-1.79766	-1.27417	1.67226e-05	-1.81917	-1.26421
130401870	rs1873887	1.41219e-09	-1.7588	-1.33134	1.70979e-05	-1.73632	-1.32487
130401992	rs3103873	1.41524e-09	-1.80057	-1.28741	1.64633e-05	-1.82067	-1.27835
130402398	rs7120829	3.40704e-09	-1.50445	-0.704986	3.76673e-05	-1.66992	-0.60144
130402606	rs11222151	5.39799e-09	-1.74925	-2.53031e-10	5.92935e-05	-1.81765	-2.53031e-10
130402888	rs3920014	2.1572e-09	-1.67521	-0.991258	3.3493e-05	-1.40255	-0.986259
130403215	rs10894214	2.52883e-09	-1.53985	-0.967666	2.59758e-05	-1.74635	-0.896631
130403222	rs59850728	5.12875e-09	-1.80042	-2.53031e-10	5.87178e-05	-1.82741	-2.53031e-10
130403745	rs7125311	1.46024e-09	-1.72892	-1.32775	1.79014e-05	-1.69406	-1.32121
130403747	rs11222155	2.01151e-09	-1.61873	-1.11766	1.99896e-05	-1.8151	-1.08984
130403956	rs1733432	1.99796e-09	-1.56775	-1.1754	1.96972e-05	-1.78722	-1.13245
130404498	rs11222156	2.81574e-09	-1.20338	-1.19667	2.38614e-05	-1.49785	-1.23004
130404549	rs1733433	1.89431e-09	-1.5739	-1.22253	1.96221e-05	-1.74608	-1.17742
130404724	rs11222157	5.22666e-09	-1.78151	-2.53031e-10	5.93218e-05	-1.81717	-2.53031e-10
130404793	rs12225366	4.01195e-09	-0.760409	-1.28559	3.61692e-05	-1.01395	-1.29799
130404841	rs12222657	8.80892e-09	-1.47174e-10	-1.25951	0.00010164	-1.47174e-10	-1.27871
130405111	rs2703763	6.09925e-09	-1.62711	-2.53031e-10	9.30027e-05	-1.36752	-2.53031e-10
130405267	rs2640225	5.47221e-09	-1.73559	-2.53031e-10	7.81815e-05	-1.54112	-2.53031e-10
130405663	rs2035943	6.69878e-09	-1.53335	-2.53031e-10	0.000106324	-1.23366	-2.53031e-10
130405812	rs2035942	7.08224e-09	-1.47769	-2.53031e-10	0.000103516	-1.26042	-2.53031e-10
130405824	rs118180300	2.67989e-08	-1.47174e-10	-0.146918	0.00033475	-1.47174e-10	-0.0867659
130405991	rs2035941	8.00438e-09	-1.35529	-2.53031e-10	0.000132932	-1.01031	-2.53031e-10
130406041	rs2035940	1.41892e-09	-1.78831	-1.29707	1.92694e-05	-1.65077	-1.29086
130406129	rs117314904	7.18349e-09	-1.46349	-2.53031e-10	7.68454e-05	-1.55835	-2.53031e-10
130406160	rs11222158	1.34105e-09	-1.81673	-1.32509	1.64473e-05	-1.78276	-1.31723
130406366	rs7930290	5.22102e-09	-1.78259	-2.53031e-10	6.04208e-05	-1.79882	-2.53031e-10
130406551	rs73575100	8.21408e-09	-1.47174e-10	-1.32943	9.70932e-05	-1.47174e-10	-1.32448
130407393	rs11222159	5.07532e-09	-1.81089	-2.53031e-10	5.89284e-05	-1.82383	-2.53031e-10
130407652	rs12271673	5.07546e-09	-1.81086	-2.53031e-10	6.2342e-05	-1.76751	-2.53031e-10
130407963	rs3134449	9.16469e-09	-1.21992	-2.53031e-10	0.000155888	-0.85101	-2.53031e-10
130408263	rs7123556	9.02461e-09	-1.23532	-2.53031e-10	0.000152869	-0.870565	-2.53031e-10
130408306	rs56388255	1.09327e-08	-1.04352	-2.53031e-10	8.82395e-05	-1.42009	-2.53031e-10
130408426	rs2514389	9.0975e-09	-1.22728	-2.53031e-10	0.00015444	-0.860346	-2.53031e-10
130408449	rs4937527	2.49377e-09	-1.28977	-1.23172	6.50561e-05	-0.492288	-1.23261
130408471	rs2464440	9.0975e-09	-1.22728	-2.53031e-10	0.00015444	-0.860346	-2.53031e-10
130408513	rs4937528	1.3716e-09	-1.82692	-1.29239	1.76892e-05	-1.71134	-1.31585
130409452	rs112421767	2.24236e-09	-1.82034	-0.807405	2.66137e-05	-1.8273	-0.791425
130410279	rs2514388	9.16469e-09	-1.21992	-2.53031e-10	0.000155888	-0.85101	-2.53031e-10
130410443	rs138671744	1.26368e-08	-1.47174e-10	-0.898663	0.000159861	-1.47174e-10	-0.825847
130410802	rs2703769	9.89627e-09	-1.14312	-2.53031e-10	0.000171725	-0.754257	-2.53031e-10
130411064	rs1689220	9.83636e-09	-1.14919	-2.53031e-10	0.000170423	-0.761865	-2.53031e-10
130411113	rs1689219	9.24413e-09	-1.21129	-2.53031e-10	0.000157602	-0.840077	-2.53031e-10
130411118	rs1689218	9.24413e-09	-1.21129	-2.53031e-10	0.000157602	-0.840077	-2.53031e-10
130411354	rs1689217	9.10086e-09	-1.22691	-2.53031e-10	0.000154512	-0.859877	-2.53031e-10
130411423	rs2514387	9.10086e-09	-1.22691	-2.53031e-10	0.000154512	-0.859877	-2.53031e-10
130411599	rs2464439	9.03404e-09	-1.23428	-2.53031e-10	0.000153073	-0.869237	-2.53031e-10
130411802	rs1733440	8.96812e-09	-1.2416	-2.53031e-10	0.000151653	-0.878552	-2.53031e-10
130412175	rs1733439	8.90307e-09	-1.24888	-2.53031e-10	0.000150254	-0.887822	-2.53031e-10
130412416	rs112857630	3.86382e-09	-0.769144	-1.31448	9.48888e-05	-0.0532993	-1.29414
130412435	rs1733438	9.03404e-09	-1.23428	-2.53031e-10	0.000153073	-0.869237	-2.53031e-10
130412656	rs1733437	8.97503e-09	-1.24083	-2.53031e-10	0.000151215	-0.881448	-2.53031e-10
130412667	rs1733436	9.24457e-09	-1.21124	-2.53031e-10	0.00015699	-0.843969	-2.53031e-10
130412813	rs2464438	9.04106e-09	-1.2335	-2.53031e-10	0.000152628	-0.872145	-2.53031e-10
130412885	rs2514386	8.90307e-09	-1.24888	-2.53031e-10	0.000150254	-0.887822	-2.53031e-10
130412908	rs2640223	8.90307e-09	-1.24888	-2.53031e-10	0.000150254	-0.887822	-2.53031e-10
130413000	rs2640222	8.7069e-09	-1.27116	-2.53031e-10	0.000146039	-0.916277	-2.53031e-10
130413737	rs1689216	8.16789e-09	-1.33507	-2.53031e-10	0.000121132	-1.10327	-2.53031e-10
130413802	rs12282985	5.00269e-09	-1.8253	-2.53031e-10	6.02807e-05	-1.80114	-2.53031e-10
130413834	rs2703768	1.66662e-09	-1.82195	-1.10253	2.15198e-05	-1.71817	-1.113
130413870	rs2640221	9.03404e-09	-1.23428	-2.53031e-10	0.000153073	-0.869237	-2.53031e-10
130414014	rs2514385	9.03404e-09	-1.23428	-2.53031e-10	0.000153073	-0.869237	-2.53031e-10
130414149	rs2514384	8.28929e-09	-1.32031	-2.53031e-10	0.000123316	-1.0854	-2.53031e-10
130414300	rs2514383	9.10086e-09	-1.22691	-2.53031e-10	0.000154512	-0.859877	-2.53031e-10
130414381	rs1689215	9.10086e-09	-1.22691	-2.53031e-10	0.000154512	-0.859877	-2.53031e-10
130414425	rs1733430	9.3844e-09	-1.19623	-2.53031e-10	0.000160631	-0.821036	-2.53031e-10
130414599	rs1689214	9.1754e-09	-1.21875	-2.53031e-10	0.000156119	-0.84953	-2.53031e-10
130414709	rs937208	9.24413e-09	-1.21129	-2.53031e-10	0.000157602	-0.840077	-2.53031e-10
130414853	rs937207	9.24413e-09	-1.21129	-2.53031e-10	0.000157602	-0.840077	-2.53031e-10
130414902	rs79278761	1.81346e-09	-1.49111	-1.34893	1.7795e-05	-1.67298	-1.34826
130415011	rs2703767	9.78976e-09	-1.15394	-2.53031e-10	0.000142184	-0.943025	-2.53031e-10
130415109	rs2464437	9.3138e-09	-1.20378	-2.53031e-10	0.000159106	-0.830579	-2.53031e-10
130415191	rs1493297	9.3844e-09	-1.19623	-2.53031e-10	0.000160631	-0.821036	-2.53031e-10
130415267	rs1493296	8.48463e-09	-1.29702	-2.53031e-10	0.000126833	-1.05728	-2.53031e-10
130415635	rs1908073	9.3138e-09	-1.20378	-2.53031e-10	0.000159106	-0.830579	-2.53031e-10
130415671	rs2703766	9.10086e-09	-1.22691	-2.53031e-10	0.000154512	-0.859877	-2.53031e-10
130415822	rs3134448	9.1754e-09	-1.21875	-2.53031e-10	0.000156119	-0.84953	-2.53031e-10
130415905	rs2172492	1.00807e-08	-1.12465	-2.53031e-10	0.000175737	-0.731161	-2.53031e-10
130416110	rs1826517	1.12237e-08	-1.01725	-2.53031e-10	0.000199443	-0.604623	-2.53031e-10
130416183	rs1389243	9.68463e-09	-1.16474	-2.53031e-10	0.000166452	-0.785442	-2.53031e-10
130416206	rs4245088	1.9025e-09	-1.80894	-0.98317	2.2334e-05	-1.79971	-0.994327
130416209	rs34668403	9.8447e-09	-1.14834	-2.53031e-10	0.000169905	-0.764911	-2.53031e-10
130416256	rs2464436	1.88291e-09	-1.75496	-1.0475	2.35858e-05	-1.7284	-1.01111
130416267	rs1389242	2.94968e-09	-1.53142	-0.822162	6.41769e-05	-0.909132	-0.829373
130416350	rs2703754	9.60998e-09	-1.17248	-2.53031e-10	0.000164844	-0.795151	-2.53031e-10
130416478	rs150881472	4.9942e-09	-1.827	-2.53031e-10	5.98229e-05	-1.80876	-2.53031e-10
130416484	rs2640219	9.60998e-09	-1.17248	-2.53031e-10	0.000164844	-0.795151	-2.53031e-10
130416523	rs2703753	2.34231e-09	-1.23707	-1.34707	2.43585e-05	-1.35829	-1.34898
130416556	rs117385583	1.77523e-08	-1.47174e-10	-0.558765	0.000215685	-1.47174e-10	-0.526329
130416756	rs78278428	5.13926e-09	-1.79837	-2.53031e-10	6.02809e-05	-1.80113	-2.53031e-10
130416832	rs2703752	1.84795e-09	-1.82621	-0.994991	2.38636e-05	-1.72074	-1.00706
130416921	rs2640218	1.19689e-08	-0.952964	-2.53031e-10	0.00020846	-0.560403	-2.53031e-10
130416945	rs74836863	4.65257e-09	-0.812496	-1.08536	9.45929e-05	-0.26202	-1.08855
130417076	rs75275143	1.90343e-09	-1.81729	-0.974328	2.33081e-05	-1.79888	-0.952472
130417117	rs2703751	8.47875e-09	-1.29771	-2.53031e-10	0.000128784	-1.04201	-2.53031e-10
130417182	rs2640217	8.71545e-09	-1.27018	-2.53031e-10	0.000128172	-1.04677	-2.53031e-10
130417217	rs57476868	1.3298e-09	-1.80674	-1.34351	1.63674e-05	-1.75901	-1.34584
130417304	rs114491835	4.99301e-09	-1.82724	-2.53031e-10	5.97113e-05	-1.81063	-2.53031e-10
130417573	rs10791078	2.10415e-09	-1.59992	-1.09144	4.13636e-05	-1.07383	-1.10392
130417721	rs1733442	7.8297e-09	-1.37735	-2.53031e-10	0.000110826	-1.19218	-2.53031e-10
130418034	rs80333930	8.12521e-09	-1.47174e-10	-1.34031	9.5334e-05	-1.47174e-10	-1.34276
130418250	rs113048078	4.99222e-09	-1.8274	-2.53031e-10	5.94456e-05	-1.81509	-2.53031e-10
130418251	rs12806239	2.38846e-09	-1.57326	-0.991373	4.7227e-05	-1.03327	-1.01191
130418295	rs1733441	7.93966e-09	-1.36341	-2.53031e-10	0.000115976	-1.14677	-2.53031e-10
130418354	rs75413676	4.99213e-09	-1.82741	-2.53031e-10	5.94744e-05	-1.8146	-2.53031e-10
130418460	rs113439345	4.99213e-09	-1.82741	-2.53031e-10	5.94744e-05	-1.8146	-2.53031e-10
130418643	rs12807046	1.3648e-09	-1.79933	-1.32494	1.58517e-05	-1.80092	-1.33596
130418970	rs1319500	8.11735e-09	-1.34127	-2.53031e-10	0.000119121	-1.12001	-2.53031e-10
130418999	rs12282426	4.99378e-09	-1.82709	-2.53031e-10	5.97877e-05	-1.80935	-2.53031e-10
130419009	rs77221382	9.13243e-09	-1.47174e-10	-1.22345	0.000109043	-1.47174e-10	-1.20841
130419206	rs12289523	4.99209e-09	-1.82742	-2.53031e-10	5.95062e-05	-1.81407	-2.53031e-10
130419635	rs11604406	2.68188e-09	-1.32948	-1.11928	4.26433e-05	-1.04033	-1.10695
130419659	rs74408035	5.00786e-09	-1.82427	-2.53031e-10	5.88759e-05	-1.82472	-2.53031e-10
130419820	rs76992549	5.00786e-09	-1.82427	-2.53031e-10	5.88759e-05	-1.82472	-2.53031e-10
130419870	rs114352456	4.99218e-09	-1.8274	-2.53031e-10	5.95736e-05	-1.81294	-2.53031e-10
130419941	rs2640216	7.98115e-09	-1.35819	-2.53031e-10	0.000114952	-1.15563	-2.53031e-10
130419971	rs115432210	4.99209e-09	-1.82742	-2.53031e-10	5.95076e-05	-1.81404	-2.53031e-10
130420254	rs114521308	4.99209e-09	-1.82742	-2.53031e-10	5.95076e-05	-1.81404	-2.53031e-10
130420677	rs34413743	1.36707e-09	-1.79244	-1.33016	1.56985e-05	-1.80686	-1.33972
130420774	rs978892	8.56517e-09	-1.28757	-2.53031e-10	0.000138879	-0.966547	-2.53031e-10
130420853	rs978891	1.37254e-09	-1.82379	-1.29482	1.64189e-05	-1.81395	-1.28777
130420981	rs61913956	2.06184e-09	-1.50825	-1.20342	3.058e-05	-1.28293	-1.19687
130421309	rs1493295	1.47914e-09	-1.81479	-1.22902	1.73665e-05	-1.8035	-1.24211
130421668	rs1493294	7.66387e-09	-1.39876	-2.53031e-10	0.000101333	-1.28174	-2.53031e-10
130421909	rs1733426	7.56131e-09	-1.41223	-2.53031e-10	9.98025e-05	-1.29696	-2.53031e-10
130422126	rs147819931	6.06524e-09	-0.347197	-1.28551	0.000156973	0.414688	-1.25876
130422215	rs10894215	1.36217e-09	-1.80798	-1.31821	1.57726e-05	-1.81088	-1.33099
130422410	rs1733427	7.82889e-09	-1.37746	-2.53031e-10	0.000103794	-1.25774	-2.53031e-10
130422476	rs992332	7.61222e-09	-1.40552	-2.53031e-10	0.000100562	-1.28937	-2.53031e-10
130422517	rs992331	7.61222e-09	-1.40552	-2.53031e-10	0.000100562	-1.28937	-2.53031e-10
130422569	rs992330	8.38737e-09	-1.30855	-2.53031e-10	0.000123028	-1.08774	-2.53031e-10
130422771	rs2131532	1.89501e-09	-1.57001	-1.22604	3.09875e-05	-1.24739	-1.21917
130422866	rs992329	7.4617e-09	-1.42549	-2.53031e-10	9.83164e-05	-1.31196	-2.53031e-10
130423107	rs12289927	4.99301e-09	-1.82724	-2.53031e-10	5.97113e-05	-1.81063	-2.53031e-10
130423124	rs12289976	4.99594e-09	-1.82665	-2.53031e-10	5.99441e-05	-1.80674	-2.53031e-10
130423305	rs2172491	1.54165e-09	-1.65974	-1.34269	1.83024e-05	-1.65107	-1.34204
130423623	rs1493293	7.99585e-09	-1.35636	-2.53031e-10	0.000106285	-1.23403	-2.53031e-10
130424186	rs1353075	7.82889e-09	-1.37746	-2.53031e-10	0.000103794	-1.25774	-2.53031e-10
130424293	rs73030865	3.36016e-09	-1.00745	-1.21584	5.58437e-05	-0.670645	-1.20695
130424310	rs3103872	1.45831e-09	-1.79962	-1.25838	2.08545e-05	-1.59404	-1.26854
130424312	rs3134447	7.93938e-09	-1.36344	-2.53031e-10	0.000105443	-1.24198	-2.53031e-10
130424388	rs75855237	5.02257e-09	-1.82134	-2.53031e-10	6.01227e-05	-1.80376	-2.53031e-10
130424729	rs2703755	8.625e-09	-1.28061	-2.53031e-10	0.000127192	-1.05445	-2.53031e-10
130424826	rs11222164	1.37187e-09	-1.77019	-1.34891	1.5378e-05	-1.81911	-1.3481
130424893	rs71483623	5.90704e-09	-1.65913	-2.53031e-10	8.87483e-05	-1.41434	-2.53031e-10
130424920	rs114399423	5.00602e-09	-1.82464	-2.53031e-10	6.00947e-05	-1.80423	-2.53031e-10
130425261	rs12275660	4.99955e-09	-1.82593	-2.53031e-10	5.89349e-05	-1.82372	-2.53031e-10
130425377	rs115946312	1.34678e-09	-1.79962	-1.33794	1.54902e-05	-1.81684	-1.3431
130425426	rs1389241	9.33018e-09	-1.20202	-2.53031e-10	0.00012701	-1.05588	-2.53031e-10
130425459	rs12295304	4.99639e-09	-1.82656	-2.53031e-10	5.90069e-05	-1.8225	-2.53031e-10
130425698	rs1689209	1.54889e-09	-1.8262	-1.17153	1.94988e-05	-1.74741	-1.18238
130426152	rs1689208	1.0884e-08	-1.04799	-2.53031e-10	0.000167066	-0.78176	-2.53031e-10
130426387	rs2640215	1.66713e-09	-1.75648	-1.1677	1.99281e-05	-1.7406	-1.16742
130427239	rs1493291	1.47228e-09	-1.76989	-1.27858	1.77129e-05	-1.74328	-1.28258
130427300	rs11222165	1.25264e-08	-0.29003	-0.617413	0.000416556	0.832797	-0.700925
130427307	rs12420720	2.9555e-09	-1.23891	-1.1127	3.39836e-05	-1.24666	-1.12761
130427394	rs1689207	1.92701e-09	-1.73091	-1.0484	2.2919e-05	-1.71273	-1.05546
130427587	rs75991196	5.24402e-09	-1.79481	0.0166219	6.64968e-05	-1.71606	0.0130659
130427917	rs77983823	3.65476e-09	-1.81449	-0.324756	4.43414e-05	-1.7804	-0.327835
130427963	rs1689231	2.43949e-09	-1.59145	-0.952033	3.64909e-05	-1.37866	-0.924425
130428110	rs1627019	2.56153e-09	-1.53576	-0.95891	4.13513e-05	-1.24037	-0.937676
130428258	rs1021455	6.11623e-08	1.83282	-1.15457	0.00092798	2.07126	-1.1384
130428293	rs1628692	2.6075e-09	-1.51022	-0.966663	4.29585e-05	-1.20436	-0.935554
130428346	rs11222167	5.05703e-09	-1.8145	-2.53031e-10	6.09501e-05	-1.79009	-2.53031e-10
130428476	rs1630336	2.60531e-09	-1.51327	-0.96446	4.113e-05	-1.24982	-0.933597
130429459	rs3134446	1.89105e-09	-1.7138	-1.08434	2.55199e-05	-1.60576	-1.05493
130429573	rs11222168	5.11003e-09	-1.80407	-2.53031e-10	6.19732e-05	-1.77345	-2.53031e-10
130429927	rs1689229	1.78532e-09	-1.72787	-1.12781	2.41651e-05	-1.6147	-1.10054
130430255	rs145357411	6.2959e-09	-1.59538	-2.53031e-10	6.53576e-05	-1.72027	-2.53031e-10
130430563	rs78682160	5.2045e-09	-1.78575	-2.53031e-10	6.2382e-05	-1.76687	-2.53031e-10
130430791	rs34745291	5.96014e-09	-0.480403	-1.16978	8.61927e-05	-0.297517	-1.14605
130431296	rs11222170	5.75698e-08	1.88586	-1.26814	0.00207101	3.00235	-1.2667
130431341	rs1021454	7.43886e-09	-1.42856	-2.53031e-10	9.38682e-05	-1.35826	-2.53031e-10
130431482	rs1021452	1.20852e-07	2.53505	-1.17576	0.00597798	3.96612	-1.17043
130431518	rs11222171	1.37302e-07	1.4869	-2.53031e-10	0.00441248	2.49204	-2.53031e-10
130432459	rs7928982	7.7185e-09	-1.39166	-2.53031e-10	0.000105279	-1.24353	-2.53031e-10
130432720	rs1733431	2.88894e-08	-0.0718042	-2.53031e-10	0.000326512	-0.111683	-2.53031e-10
130432906	rs11222172	4.16274e-08	1.5154	-1.22192	0.0014844	2.61892	-1.2163
130433019	rs11222173	1.99894e-07	1.86251	-2.53031e-10	0.00444938	2.50037	-2.53031e-10
130433232	rs78641671	5.38559e-09	-1.75155	-2.53031e-10	7.03442e-05	-1.64675	-2.53031e-10
130433364	rs4937530	6.4054e-09	-1.23142	-0.346712	8.58636e-05	-1.17818	-0.269212
130433424	rs11222175	5.26258e-09	-1.77466	-2.53031e-10	6.38592e-05	-1.74347	-2.53031e-10
130433733	rs10894216	8.34036e-09	-1.31417	-2.53031e-10	0.000115101	-1.15434	-2.53031e-10
130434090	rs12417626	8.09122e-09	-1.3445	-2.53031e-10	0.000107315	-1.22438	-2.53031e-10
130434267	rs12288732	8.29293e-09	-1.31987	-2.53031e-10	0.000114352	-1.16087	-2.53031e-10
130434295	rs7936714	8.34036e-09	-1.31417	-2.53031e-10	0.000115101	-1.15434	-2.53031e-10
130435359	rs4573683	5.56327e-09	-0.733172	-0.985919	6.68648e-05	-0.713719	-0.983757
130436748	rs112169500	4.25282e-09	-0.729269	-1.25843	4.996e-05	-0.745518	-1.24341
130437441	rs535227264	8.15397e-09	-1.47174e-10	-1.33677	9.5941e-05	-1.47174e-10	-1.33642
130437762	rs182746725	2.04107e-08	-1.47174e-10	-0.419221	0.000248419	-1.47174e-10	-0.385031
130437925	rs11600573	2.73942e-09	-1.11005	-1.31748	2.88978e-05	-1.22857	-1.30781
130438216	rs144429416	1.99687e-09	-1.63279	-1.11091	2.62475e-05	-1.54742	-1.08516
130438656	rs117810684	1.72724e-08	-0.586165	-2.53031e-10	0.000283208	-0.253966	-2.53031e-10
130438677	rs7124211	2.52061e-09	-1.59053	-0.920247	3.31717e-05	-1.50621	-0.892239
130438875	rs113823780	7.06487e-09	-1.48014	-2.53031e-10	9.21007e-05	-1.37727	-2.53031e-10
130439447	rs12288307	5.06599e-09	-1.81273	-2.53031e-10	6.0678e-05	-1.79457	-2.53031e-10
130440204	rs10894218	2.03763e-08	0.585318	-1.00622	0.000313817	0.853758	-1.0051
130440220	rs10894219	2.00973e-08	0.626539	-1.06123	0.000309269	0.897927	-1.06386
130440323	rs11222180	5.72372e-08	0.611926	-2.53031e-10	0.00127252	1.2486	-2.53031e-10
130440692	rs147714433	1.04968e-07	-1.47174e-10	1.21838	0.00118075	-1.47174e-10	1.17375
130440804	rs11827038	6.73713e-09	-1.52764	-2.53031e-10	8.7231e-05	-1.43159	-2.53031e-10
130440826	rs11822470	6.7943e-09	-1.51919	-2.53031e-10	8.80814e-05	-1.42189	-2.53031e-10
130441046	rs10791081	2.65634e-09	-1.59949	-0.858837	3.42284e-05	-1.53641	-0.83068
130441491	rs11222181	2.67631e-09	-1.10218	-1.34866	2.79215e-05	-1.22511	-1.34564
130441793	rs7109602	2.38894e-08	0.906091	-1.16793	0.000786873	1.93305	-1.16514
130441870	rs61915761	4.12652e-08	0.284741	-2.53031e-10	0.000869544	0.86782	-2.53031e-10
130442661	rs61915762	1.36056e-08	0.448363	-1.27316	0.000374871	1.29753	-1.2711
130442701	rs61915763	1.35137e-08	0.43889	-1.27046	0.000364627	1.2671	-1.26837
130443410	rs149853764	1.27261e-08	-1.47174e-10	-0.891623	0.000152174	-1.47174e-10	-0.875125
130443714	rs12282819	2.8552e-09	-1.03733	-1.34881	2.91019e-05	-1.18318	-1.34617
130443853	rs10894221	2.21369e-08	0.571446	-0.909479	0.000342997	0.849686	-0.912114
130443906	rs12295999	5.24327e-09	-1.77833	-2.53031e-10	6.35626e-05	-1.74812	-2.53031e-10
130444434	rs12284534	2.77894e-09	-1.06436	-1.34885	2.83955e-05	-1.20756	-1.34636
130444800	rs74617563	3.03385e-09	-0.978495	-1.34695	3.00587e-05	-1.15509	-1.34191
130445049	rs76259597	2.45697e-09	-1.18819	-1.34816	2.58551e-05	-1.30325	-1.34439
130445239	rs1921576	3.26352e-09	-1.17677	-1.0757	3.56922e-05	-1.2263	-1.09892
130445273	rs4350370	7.53016e-09	-0.817346	-0.599016	0.000118999	-0.553939	-0.567094
130445322	rs77131681	1.06035e-08	-1.47174e-10	-1.07409	0.000129256	-1.47174e-10	-1.03835
130445850	rs75732404	5.42885e-09	-1.74355	-2.53031e-10	6.65882e-05	-1.70162	-2.53031e-10
130445919	rs74770106	5.32913e-09	-1.76209	-2.53031e-10	6.42015e-05	-1.73812	-2.53031e-10
130446023	rs4128440	2.33284e-09	-1.42993	-1.15826	4.1847e-05	-1.01273	-1.1534
130446126	rs78212960	6.22881e-09	-1.60609	-2.53031e-10	7.98904e-05	-1.51949	-2.53031e-10
130446362	rs12418439	2.83507e-09	-1.04577	-1.34745	2.87998e-05	-1.19079	-1.34899
130446448	rs4937532	5.64543e-09	-1.20309	-0.501344	7.91953e-05	-1.0595	-0.46873
130446574	rs12362374	4.51838e-08	0.707037	-0.331576	0.00121821	1.52591	-0.320928
130446644	rs12363913	2.33398e-09	-1.44685	-1.14086	4.23805e-05	-1.01768	-1.13578
130447132	rs11222184	2.83857e-09	-1.37468	-1.0173	4.58488e-05	-1.04769	-1.02711
130447854	rs12146529	1.82518e-09	-1.61399	-1.21961	2.92048e-05	-1.31036	-1.21546
130447883	rs12146531	1.85063e-09	-1.59901	-1.22074	2.98618e-05	-1.28718	-1.21639
130448044	rs10894222	3.17077e-09	-1.76866	-0.512644	4.11185e-05	-1.66616	-0.517536
130448209	rs11603389	2.39499e-09	-1.213	-1.3489	2.59902e-05	-1.29578	-1.34665
130448353	rs1882341	2.40472e-09	-1.38969	-1.16815	4.5469e-05	-0.919703	-1.16342
130448420	rs1882342	5.64399e-09	-1.20504	-0.499648	8.27887e-05	-1.02479	-0.459065
130448424	rs12282069	5.59686e-09	-1.21173	-0.501344	8.08928e-05	-1.03829	-0.46873
130448578	rs57099431	2.90399e-09	-1.39802	-0.971171	4.66908e-05	-1.07842	-0.978184
130448688	rs7950948	2.39891e-09	-1.418	-1.14226	4.44064e-05	-0.969566	-1.1372
130449050	rs7939256	6.03242e-09	-1.63813	-2.53031e-10	7.69105e-05	-1.55751	-2.53031e-10
130449082	rs7939050	5.46178e-09	-1.18718	-0.550318	7.91194e-05	-1.01054	-0.518651
130449163	rs7939270	5.83355e-09	-1.16342	-0.508231	8.48322e-05	-0.983726	-0.475748
130449192	rs7926038	5.83355e-09	-1.16342	-0.508231	8.48322e-05	-0.983726	-0.475748
130449914	rs10732867	5.79136e-09	-1.17598	-0.502928	8.42952e-05	-0.997894	-0.46793
130450342	rs10732868	5.60195e-09	-1.17598	-0.536181	8.12896e-05	-0.997894	-0.504237
130450420	rs76059372	1.11159e-08	-1.0269	-2.53031e-10	0.000150918	-0.883409	-2.53031e-10
130450684	rs12272698	5.40253e-09	-1.74841	-2.53031e-10	6.4044e-05	-1.74058	-2.53031e-10
130451786	rs144469220	5.292e-09	-1.76908	-2.53031e-10	6.26661e-05	-1.76233	-2.53031e-10
130452659	rs4245090	5.71738e-09	-1.07337	-0.618396	8.25497e-05	-0.903524	-0.583224
130452805	rs11222186	2.69256e-09	-1.09877	-1.34601	2.93671e-05	-1.17155	-1.34873
130452950	rs111491751	5.4171e-09	-1.74572	-2.53031e-10	6.64115e-05	-1.70428	-2.53031e-10
130454068	rs6590480	5.13284e-09	-1.06211	-0.73751	7.14926e-05	-0.920398	-0.710157
130454210	rs6590481	5.22011e-09	-1.07561	-0.707148	7.26691e-05	-0.935102	-0.679131
130454258	rs6590482	5.34236e-09	-1.08453	-0.675077	7.35077e-05	-0.958736	-0.644024
130454503	rs117853516	6.64721e-09	-1.54108	-2.53031e-10	9.2382e-05	-1.37422	-2.53031e-10
130454561	rs4937533	5.26046e-09	-0.442383	-1.33268	9.06608e-05	-0.0647947	-1.32823
130454589	rs4937534	4.73396e-09	-1.17888	-0.701633	7.59145e-05	-0.887351	-0.683189
130454592	rs4937535	5.72524e-09	-0.976786	-0.713607	8.5175e-05	-0.760108	-0.695333
130454685	rs4937536	5.87675e-09	-0.970683	-0.693591	8.49284e-05	-0.78977	-0.668571
130454752	rs4937537	6.22999e-09	-0.935835	-0.670069	9.1395e-05	-0.736299	-0.64866
130454809	rs11222188	2.23957e-09	-1.40626	-1.22274	3.64187e-05	-1.07596	-1.22911
130454840	rs4937538	6.28142e-09	-0.941722	-0.655959	9.11028e-05	-0.757922	-0.630238
130454913	rs74699582	5.30452e-09	-1.76672	-2.53031e-10	5.93984e-05	-1.81588	-2.53031e-10
130455061	rs7112598	5.63431e-09	-1.01281	-0.693591	8.06748e-05	-0.841152	-0.668571
130455070	rs184260643	6.07633e-08	0.671708	-2.53031e-10	0.000652429	0.580553	-2.53031e-10
130455337	rs10750440	5.57368e-09	-1.01091	-0.706308	8.03861e-05	-0.831778	-0.68153
130456095	rs143062249	1.88836e-08	-0.496983	-2.53031e-10	0.000210996	-0.548308	-2.53031e-10
130456517	rs117777207	5.84894e-09	-1.66902	-2.53031e-10	6.96683e-05	-1.6564	-2.53031e-10
130456973	rs74842644	4.99253e-09	-1.82734	-2.53031e-10	6.0623e-05	-1.79548	-2.53031e-10
130457581	rs4937539	3.6554e-09	-1.36717	-0.771901	4.84274e-05	-1.27045	-0.74963
130457598	rs75165642	5.81604e-09	-1.67466	-2.53031e-10	6.92609e-05	-1.66227	-2.53031e-10
130457667	rs118015272	5.05172e-09	-1.81555	-2.53031e-10	6.20441e-05	-1.7723	-2.53031e-10
130457739	rs7929936	3.67883e-09	-1.32223	-0.810448	4.88147e-05	-1.22113	-0.790993
130457858	rs187557402	5.16782e-08	0.509758	-2.53031e-10	0.000556565	0.421634	-2.53031e-10
130457867	rs7110730	6.87481e-09	-1.50741	-2.53031e-10	8.06219e-05	-1.51038	-2.53031e-10
130457883	rs6590483	6.55953e-09	-0.899799	-0.654559	9.07159e-05	-0.763603	-0.628813
130458329	rs7111149	3.7161e-09	-1.34497	-0.777637	4.93343e-05	-1.24605	-0.755476
130458475	rs7127536	3.65856e-09	-1.3543	-0.783914	4.79101e-05	-1.26895	-0.761875
130458891	rs4499010	7.66159e-09	-0.699894	-0.699164	0.000108646	-0.537802	-0.67425
130459112	rs11222189	5.83788e-09	-1.67091	-2.53031e-10	6.95314e-05	-1.65837	-2.53031e-10
130459216	rs4937540	6.92717e-09	-1.49983	-2.53031e-10	0.000102934	-1.26606	-2.53031e-10
130459571	rs28875239	7.17622e-09	-1.4645	-2.53031e-10	8.59445e-05	-1.44645	-2.53031e-10
130459639	rs1921574	7.07487e-09	-0.748848	-0.729881	9.99227e-05	-0.590194	-0.705558
130459644	rs28402217	6.96171e-09	-1.49485	-2.53031e-10	8.16362e-05	-1.49788	-2.53031e-10
130459830	rs73572219	8.09482e-09	-1.34405	-2.53031e-10	9.48644e-05	-1.3477	-2.53031e-10
130459948	rs73572221	6.96171e-09	-1.49485	-2.53031e-10	8.16362e-05	-1.49788	-2.53031e-10
130460127	rs56920526	2.51899e-09	-1.54417	-0.967252	3.93229e-05	-1.25541	-0.972929
130460365	rs7941653	6.75989e-09	-1.52427	-2.53031e-10	7.92804e-05	-1.52716	-2.53031e-10
130460413	rs12576362	2.49458e-09	-1.54417	-0.97699	3.89447e-05	-1.25541	-0.982593
130460524	rs76464729	6.93061e-09	-1.49933	-2.53031e-10	8.12732e-05	-1.50233	-2.53031e-10
130460751	rs74855511	6.75989e-09	-1.52427	-2.53031e-10	7.92804e-05	-1.52716	-2.53031e-10
130460800	rs11222190	2.47158e-09	-1.54884	-0.981583	3.85108e-05	-1.26206	-0.987151
130460843	rs73572230	6.81819e-09	-1.51568	-2.53031e-10	7.99609e-05	-1.51861	-2.53031e-10
130460995	rs4937541	3.47165e-09	-1.37808	-0.812573	4.59062e-05	-1.28246	-0.791094
130461056	rs28797239	7.08643e-09	-1.4771	-2.53031e-10	8.3092e-05	-1.4802	-2.53031e-10
130461083	rs28801482	7.05715e-09	-1.48124	-2.53031e-10	8.27503e-05	-1.48432	-2.53031e-10
130461265	rs12224800	2.46998e-09	-1.50112	-1.02994	3.9257e-05	-1.19489	-1.03513
130461275	rs12224801	2.4805e-09	-1.49614	-1.03068	3.95013e-05	-1.18795	-1.03586
130461493	rs1921573	7.05715e-09	-1.48124	-2.53031e-10	8.27503e-05	-1.48432	-2.53031e-10
130461520	rs1921572	7.05715e-09	-1.48124	-2.53031e-10	8.27503e-05	-1.48432	-2.53031e-10
130461670	rs79187796	5.69375e-09	-1.69591	-2.53031e-10	6.90366e-05	-1.66551	-2.53031e-10
130461825	rs1950121	6.99317e-09	-1.49034	-2.53031e-10	8.20034e-05	-1.49339	-2.53031e-10
130461827	rs1950120	7.02498e-09	-1.48581	-2.53031e-10	8.23747e-05	-1.48887	-2.53031e-10
130462002	rs1950119	6.67171e-09	-1.5374	-2.53031e-10	7.82511e-05	-1.54023	-2.53031e-10
130462245	rs1882338	1.89796e-09	-1.79401	-1.00048	2.10031e-05	-1.8249	-1.03058
130462408	rs7949893	6.96171e-09	-1.49485	-2.53031e-10	8.16362e-05	-1.49788	-2.53031e-10
130462430	rs7949571	6.96171e-09	-1.49485	-2.53031e-10	8.16362e-05	-1.49788	-2.53031e-10
130462505	rs7936386	6.99317e-09	-1.49034	-2.53031e-10	8.20034e-05	-1.49339	-2.53031e-10
130462511	rs7936388	6.99317e-09	-1.49034	-2.53031e-10	8.20034e-05	-1.49339	-2.53031e-10
130462749	rs56097840	6.99317e-09	-1.49034	-2.53031e-10	8.20034e-05	-1.49339	-2.53031e-10
130462913	rs57898590	6.99317e-09	-1.49034	-2.53031e-10	8.20034e-05	-1.49339	-2.53031e-10
130463168	rs57632525	6.99317e-09	-1.49034	-2.53031e-10	8.20034e-05	-1.49339	-2.53031e-10
130463195	rs58761476	7.25456e-09	-1.45365	-2.53031e-10	8.50548e-05	-1.45685	-2.53031e-10
130463277	rs61915781	5.04773e-09	-1.81634	-2.53031e-10	5.98602e-05	-1.80814	-2.53031e-10
130463367	rs1950118	3.21779e-09	-1.37808	-0.888509	4.24829e-05	-1.28246	-0.868593
130463543	rs1950117	3.23444e-09	-1.37808	-0.883347	4.27074e-05	-1.28246	-0.863321
130463610	rs7925596	6.7029e-09	-1.53274	-2.53031e-10	7.86153e-05	-1.53558	-2.53031e-10
130463783	rs11602382	5.03149e-09	-0.483151	-1.33641	4.97185e-05	-0.657081	-1.33669
130464004	rs2875270	3.23641e-09	-1.36717	-0.893642	4.2771e-05	-1.27045	-0.873836
130464009	rs35889121	7.18893e-09	-1.46274	-2.53031e-10	8.28281e-05	-1.48338	-2.53031e-10
130464245	rs2324156	6.11004e-09	-0.796701	-0.828643	8.58275e-05	-0.641484	-0.806325
130464808	rs117720292	5.91024e-09	-1.65859	-2.53031e-10	7.04266e-05	-1.64558	-2.53031e-10
130465066	rs1921581	3.03643e-09	-1.41	-0.914596	3.99342e-05	-1.31767	-0.895247
130465155	rs60642492	6.81819e-09	-1.51568	-2.53031e-10	7.99609e-05	-1.51861	-2.53031e-10
130465174	rs1921580	5.01998e-09	-0.987756	-0.834095	6.87382e-05	-0.857952	-0.811892
130465218	rs57851196	6.87481e-09	-1.50741	-2.53031e-10	8.06219e-05	-1.51038	-2.53031e-10
130465238	rs1921579	3.00621e-09	-1.41	-0.9246	3.95279e-05	-1.31767	-0.905472
130465471	rs1921578	3.44925e-09	-0.864538	-1.33258	6.3323e-05	-0.426385	-1.32551
130465785	rs10736585	5.58928e-09	-0.841913	-0.872513	7.81777e-05	-0.690018	-0.851146
130466210	rs12281529	5.76968e-09	-1.68266	-2.53031e-10	6.86867e-05	-1.67059	-2.53031e-10
130466333	rs11222191	2.34445e-09	-1.53946	-1.04377	3.66926e-05	-1.24873	-1.04884
130466644	rs146661266	2.34581e-09	-1.53471	-1.04794	3.67879e-05	-1.242	-1.05298
130466936	rs11222196	5.70864e-09	-1.6933	-2.53031e-10	6.793e-05	-1.68167	-2.53031e-10
130467096	rs60284315	6.75989e-09	-1.52427	-2.53031e-10	7.92804e-05	-1.52716	-2.53031e-10
130467097	rs10791082	2.96163e-09	-1.41	-0.939538	3.89287e-05	-1.31767	-0.920746
130467537	rs11222197	6.05882e-09	-1.63376	-2.53031e-10	7.22626e-05	-1.61984	-2.53031e-10
130467774	rs10791083	1.86322e-09	-1.7948	-1.01817	2.35944e-05	-1.71639	-1.02275
130468096	rs10736586	4.96849e-09	-0.906616	-0.925545	6.54405e-05	-0.814435	-0.904574
130468532	rs4937542	4.24949e-09	-1.08835	-0.900134	5.52016e-05	-1.01061	-0.878551
130468740	rs4936109	5.54985e-09	-0.780872	-0.940634	7.79138e-05	-0.62451	-0.920036
130469044	rs10750441	5.46684e-09	-0.854053	-0.882524	7.52087e-05	-0.717267	-0.862614
130469088	rs11222198	2.70241e-09	-1.45245	-0.988686	4.312e-05	-1.12778	-1.00838
130469119	rs57490419	6.1677e-09	-1.61595	-2.53031e-10	7.53631e-05	-1.57783	-2.53031e-10
130469179	rs11222199	1.36562e-07	1.4815	-2.53031e-10	0.00258291	1.95652	-2.53031e-10
130469335	rs11222200	1.78653e-09	-1.80899	-1.04601	2.29336e-05	-1.71639	-1.05116
130469725	rs11222201	1.76431e-09	-1.81231	-1.05521	2.23703e-05	-1.7298	-1.06262
130469758	rs146261009	9.0561e-09	-1.23184	-2.53031e-10	0.000128034	-1.04785	-2.53031e-10
130469806	rs10791084	3.25113e-09	-0.919832	-1.33644	5.75643e-05	-0.518392	-1.32886
130470253	rs4937543	2.56365e-09	-1.48209	-1.01176	3.29107e-05	-1.41239	-0.993963
130470339	rs75020827	5.43655e-09	-1.74213	-2.53031e-10	7.45605e-05	-1.58854	-2.53031e-10
130471221	rs11222202	8.68046e-09	-1.2742	-2.53031e-10	0.000132939	-1.01026	-2.53031e-10
130471363	rs76554921	4.99967e-09	-1.8259	-2.53031e-10	6.20048e-05	-1.77294	-2.53031e-10
130471499	rs7114197	4.08703e-09	-0.853447	-1.17401	5.85811e-05	-0.666447	-1.16329
130471524	rs7130214	4.17497e-09	-0.831457	-1.17471	6.07564e-05	-0.626018	-1.16726
130471611	rs11603879	3.49578e-09	-0.902828	-1.28089	3.99834e-05	-0.941522	-1.27016
130471621	rs12224090	2.08456e-09	-1.44023	-1.2605	3.38307e-05	-1.11138	-1.2674
130471929	rs10894224	2.18415e-09	-1.44797	-1.20609	2.68918e-05	-1.41006	-1.19827
130471956	rs7117972	4.15705e-09	-0.831457	-1.17902	6.05976e-05	-0.626018	-1.16988
130472154	rs10750442	4.13853e-09	-0.817459	-1.19748	6.038e-05	-0.610649	-1.18884
130472526	rs10791086	4.03695e-09	-0.892473	-1.14731	5.85367e-05	-0.693126	-1.13737
130472921	rs11600384	4.17108e-09	-0.663335	-1.34377	4.38611e-05	-0.771193	-1.34793
130473110	rs78057024	6.19641e-09	-1.61131	-2.53031e-10	7.50571e-05	-1.5819	-2.53031e-10
130473496	rs79037358	6.11672e-09	-1.62425	-2.53031e-10	7.40277e-05	-1.59571	-2.53031e-10
130473736	rs61113737	5.82622e-09	-1.67291	-2.53031e-10	7.02634e-05	-1.6479	-2.53031e-10
130473936	rs12420164	1.54881e-09	-1.76282	-1.23497	2.06974e-05	-1.62814	-1.242
130474068	rs11222204	3.33216e-09	-0.885522	-1.34613	5.76944e-05	-0.502795	-1.34219
130474335	rs74942200	1.31429e-08	-0.859394	-2.53031e-10	0.000118849	-1.12229	-2.53031e-10
130475002	rs1574126	3.20898e-09	-0.921791	-1.34753	5.66771e-05	-0.518297	-1.34448
130475075	rs116879243	2.25455e-08	-0.319741	-2.53031e-10	0.000379075	0.0375861	-2.53031e-10
130475448	rs11222205	7.0279e-09	-1.48539	-2.53031e-10	9.55743e-05	-1.34025	-2.53031e-10
130475499	rs80208225	7.96665e-08	0.942572	-2.53031e-10	0.00121743	1.20435	-2.53031e-10
130476537	rs10466624	6.52709e-09	-1.55932	-2.53031e-10	8.60952e-05	-1.4447	-2.53031e-10
130476645	rs4360711	6.93374e-09	-1.49888	-2.53031e-10	8.95509e-05	-1.40534	-2.53031e-10
130476867	rs3922776	2.2057e-09	-1.48601	-1.15822	3.84704e-05	-1.07947	-1.17079
130477247	rs10466545	4.42231e-09	-0.837296	-1.11132	6.52006e-05	-0.62878	-1.0939
130477327	rs61915783	2.45665e-09	-1.36398	-1.1725	3.145e-05	-1.29362	-1.15813
130477641	rs7102981	2.56558e-09	-1.33035	-1.16274	3.29368e-05	-1.25758	-1.14798
130477857	rs7120602	4.14479e-09	-0.93693	-1.0765	6.02599e-05	-0.743616	-1.05787
130478306	rs11222206	2.2912e-09	-1.44468	-1.16153	4.02103e-05	-1.03205	-1.17398
130478307	rs12419954	5.99671e-09	-1.64407	-2.53031e-10	7.45349e-05	-1.58888	-2.53031e-10
130478707	rs2875273	2.3847e-09	-1.40346	-1.16274	3.03522e-05	-1.3393	-1.14798
130479001	rs7125089	2.34167e-09	-1.39287	-1.19155	2.97926e-05	-1.32793	-1.17796
130479101	rs77699274	6.13175e-09	-1.6218	-2.53031e-10	7.42219e-05	-1.59309	-2.53031e-10
130479168	rs12285922	6.59656e-09	-1.54873	-2.53031e-10	8.85602e-05	-1.41647	-2.53031e-10
130479256	rs12576691	2.19367e-09	-1.47348	-1.17622	3.7207e-05	-1.09549	-1.18816
130479626	rs12287489	7.00975e-09	-1.48798	-2.53031e-10	9.52797e-05	-1.34333	-2.53031e-10
130479666	rs11222207	7.25478e-09	-1.45362	-2.53031e-10	9.58612e-05	-1.33725	-2.53031e-10
130479682	rs12576742	2.29719e-09	-1.43371	-1.16988	4.05213e-05	-1.01627	-1.18205
130479840	rs61497187	2.34099e-09	-1.42817	-1.15654	4.13745e-05	-1.00833	-1.16916
130480126	rs11222208	2.34566e-09	-1.41157	-1.17114	4.36033e-05	-0.940787	-1.18423
130480222	rs10894225	2.5167e-09	-1.3529	-1.15943	3.22613e-05	-1.28174	-1.14454
130480590	rs78811995	5.50038e-09	-1.73046	-2.53031e-10	6.60027e-05	-1.71045	-2.53031e-10
130480592	rs7130144	6.22757e-09	-1.60629	-2.53031e-10	8.02003e-05	-1.51562	-2.53031e-10
130480766	rs7119236	4.13324e-09	-0.93693	-1.07929	6.00864e-05	-0.743616	-1.06075
130480944	rs11222210	3.84404e-09	-0.740811	-1.34794	7.19684e-05	-0.275129	-1.34879
130481168	rs7103751	4.2646e-09	-0.924483	-1.06045	6.11906e-05	-0.744871	-1.04128
130481181	rs7103422	2.42658e-09	-1.40505	-1.14375	4.31848e-05	-0.975355	-1.1593
130481274	rs7103562	4.25198e-09	-0.924483	-1.06341	6.10037e-05	-0.744871	-1.04434
130481537	rs2324137	2.34002e-09	-1.42569	-1.15943	2.94587e-05	-1.37261	-1.14454
130481713	rs11222211	7.04434e-09	-1.48305	-2.53031e-10	9.58411e-05	-1.33746	-2.53031e-10
130481723	rs2324138	4.11831e-09	-0.941023	-1.07881	6.01666e-05	-0.743195	-1.05984
130481783	rs7107307	2.46447e-09	-1.36947	-1.16383	4.45589e-05	-0.92512	-1.17822
130481871	rs11222212	7.0279e-09	-1.48539	-2.53031e-10	9.55743e-05	-1.34025	-2.53031e-10
130482015	rs11222213	2.20442e-09	-1.43587	-1.20895	2.76851e-05	-1.38345	-1.1958
130482180	rs11222214	2.34787e-09	-1.36875	-1.21302	4.21353e-05	-0.937038	-1.22223
130482241	rs1921582	2.10707e-09	-1.46027	-1.22971	2.64688e-05	-1.40662	-1.21756
130482279	rs3902761	8.06859e-09	-1.47174e-10	-1.3473	9.47927e-05	-1.47174e-10	-1.34846
130483340	rs7934451	2.03816e-09	-1.49279	-1.23044	2.60422e-05	-1.42708	-1.21335
130483697	rs4937545	2.00058e-09	-1.48338	-1.25846	2.55312e-05	-1.4168	-1.24345
130483809	rs4937546	3.28227e-09	-1.06013	-1.18662	4.86497e-05	-0.849609	-1.16589
130483864	rs75761098	5.90389e-09	-1.65967	-2.53031e-10	7.612e-05	-1.56784	-2.53031e-10
130483874	rs4937547	3.53647e-09	-0.831024	-1.34112	6.81245e-05	-0.341855	-1.33696
130483942	rs4937548	3.23924e-09	-0.911189	-1.34875	6.11573e-05	-0.440111	-1.34659
130484101	rs11222217	2.11953e-09	-1.35093	-1.33316	3.9163e-05	-0.900561	-1.33186
130484392	rs73572298	5.1537e-09	-1.79556	-2.53031e-10	5.89771e-05	-1.823	-2.53031e-10
130484728	rs1921575	2.54141e-09	-1.26498	-1.23758	3.73882e-05	-1.05931	-1.21949
130485126	rs117401953	5.80538e-09	-1.67649	-2.53031e-10	7.55598e-05	-1.57522	-2.53031e-10
130485233	rs10750443	2.54556e-09	-1.1714	-1.32952	3.71449e-05	-0.963902	-1.32142
130485362	rs73572302	7.37719e-09	-1.43689	-2.53031e-10	0.000100266	-1.29232	-2.53031e-10
130485519	rs11602918	6.16205e-09	-0.344663	-1.27221	7.22667e-05	-0.344833	-1.27495
130485555	rs11222218	2.13401e-09	-1.35998	-1.3173	3.46709e-05	-1.03397	-1.32028
130485994	rs73574005	6.07432e-09	-1.63121	-2.53031e-10	7.34796e-05	-1.60314	-2.53031e-10
130486044	rs73574006	6.07432e-09	-1.63121	-2.53031e-10	7.34796e-05	-1.60314	-2.53031e-10
130486410	rs7111124	1.64472e-09	-1.58914	-1.34856	2.10714e-05	-1.50327	-1.34896
130486977	rs3862592	2.28007e-09	-1.26935	-1.34172	3.37878e-05	-1.04345	-1.33659
130487040	rs75295927	5.50867e-09	-1.72896	-2.53031e-10	6.18545e-05	-1.77536	-2.53031e-10
130487044	rs74336733	4.99273e-09	-1.8273	-2.53031e-10	6.27786e-05	-1.76053	-2.53031e-10
130487127	rs7929093	1.63253e-09	-1.59695	-1.34819	2.08799e-05	-1.51239	-1.34898
130487255	rs11222219	5.99466e-09	-1.64441	-2.53031e-10	7.87238e-05	-1.5342	-2.53031e-10
130487367	rs78737413	1.81804e-08	-1.47174e-10	-0.534934	0.000199735	-1.47174e-10	-0.603159
130487374	rs4937549	2.18201e-09	-1.31464	-1.34039	3.20713e-05	-1.09731	-1.33488
130487533	rs7929667	1.70351e-09	-1.60791	-1.29468	2.48942e-05	-1.3869	-1.29861
130487671	rs4937550	1.62041e-09	-1.60463	-1.34797	2.06938e-05	-1.52138	-1.34894
130487787	rs1882339	2.91183e-09	-1.07046	-1.29604	5.53851e-05	-0.599609	-1.28623
130488342	rs11222220	2.15639e-09	-1.37037	-1.29647	3.79059e-05	-0.964701	-1.30034
130488369	rs11222221	2.1434e-09	-1.37641	-1.29647	3.75924e-05	-0.973007	-1.30034
130488432	rs7111269	2.17133e-09	-1.31102	-1.34892	3.13179e-05	-1.1073	-1.34866
130488500	rs7111373	1.59658e-09	-1.6196	-1.34781	2.03328e-05	-1.53896	-1.34895
130488841	rs7115030	2.86193e-09	-1.08633	-1.29746	5.39437e-05	-0.624436	-1.28777
130488946	rs117174061	5.85723e-09	-1.6676	-2.53031e-10	7.05897e-05	-1.64326	-2.53031e-10
130488972	rs113985147	5.76457e-09	-1.68355	-2.53031e-10	6.94613e-05	-1.65938	-2.53031e-10
130489078	rs11222222	2.14866e-09	-1.37641	-1.29402	3.76812e-05	-0.973007	-1.29798
130489424	rs10750444	2.09157e-09	-1.34936	-1.348	2.95722e-05	-1.16768	-1.34563
130489553	rs10894226	4.59585e-09	-0.653359	-1.25677	0.000106191	0.00762611	-1.24254
130489960	rs10894227	2.98858e-09	-1.02885	-1.31162	5.71297e-05	-0.551508	-1.30332
130490178	rs10791087	3.00881e-09	-1.01415	-1.31959	5.76877e-05	-0.532936	-1.31217
130490440	rs73017590	7.87686e-09	-1.37135	-2.53031e-10	9.06241e-05	-1.39343	-2.53031e-10
130490842	rs76568280	5.02766e-09	-1.82032	-2.53031e-10	6.54798e-05	-1.71841	-2.53031e-10
130490917	rs7944927	1.81304e-09	-1.49344	-1.34683	1.77709e-05	-1.67522	-1.34736
130491065	rs4503559	4.2736e-09	-0.67769	-1.30513	9.22103e-05	-0.0801049	-1.29597
130491131	rs12272041	6.38654e-09	-1.58109	-2.53031e-10	8.51871e-05	-1.4553	-2.53031e-10
130491139	rs187378895	4.99326e-09	-1.82719	-2.53031e-10	5.87194e-05	-1.82738	-2.53031e-10
130491215	rs111565900	5.90713e-09	-1.65912	-2.53031e-10	7.1314e-05	-1.63306	-2.53031e-10
130491262	rs112714071	5.99207e-09	-1.64484	-2.53031e-10	7.24151e-05	-1.61773	-2.53031e-10
130491325	rs55985462	3.09022e-09	-0.984327	-1.32271	5.96857e-05	-0.495384	-1.31567
130491336	rs66570961	2.06158e-09	-1.36546	-1.34635	3.58076e-05	-0.974832	-1.34716
130491381	rs190039553	6.53993e-09	-1.55735	-2.53031e-10	8.76978e-05	-1.42625	-2.53031e-10
130491417	rs11222225	2.60304e-09	-1.12984	-1.34875	4.0026e-05	-0.861751	-1.34887
130491531	rs11222226	3.63307e-09	-0.810068	-1.33513	7.99144e-05	-0.189285	-1.32991
130491568	rs11222227	2.3746e-09	-1.22213	-1.34832	3.53815e-05	-0.98766	-1.3463
130491688	rs12417517	5.95683e-09	-1.65074	-2.53031e-10	7.19585e-05	-1.62406	-2.53031e-10
130491732	rs7110242	1.90445e-09	-1.44568	-1.3454	2.53437e-05	-1.31977	-1.34784
130491823	rs7127843	2.90009e-09	-1.04197	-1.32857	5.59337e-05	-0.553665	-1.32232
130491852	rs10894229	6.85056e-09	-1.51095	-2.53031e-10	8.66297e-05	-1.43851	-2.53031e-10
130491901	rs7127623	3.56345e-09	-0.885513	-1.27904	7.45665e-05	-0.320637	-1.26782
130491960	rs11222228	7.15702e-09	-1.46718	-2.53031e-10	9.48232e-05	-1.34814	-2.53031e-10
130492330	rs1921570	2.95509e-09	-1.02885	-1.32289	5.64164e-05	-0.551508	-1.31588
130492370	rs67296119	5.83511e-09	-1.67139	-2.53031e-10	7.20661e-05	-1.62257	-2.53031e-10
130492508	rs1921571	2.23612e-09	-1.28205	-1.34849	3.11425e-05	-1.11261	-1.34897
130492673	rs73574016	5.31981e-09	-1.76384	-2.53031e-10	6.29038e-05	-1.75854	-2.53031e-10
130492826	rs7101531	2.13064e-09	-1.38483	-1.29402	3.72648e-05	-0.984118	-1.29798
130492897	rs73574017	5.95683e-09	-1.65074	-2.53031e-10	7.19585e-05	-1.62406	-2.53031e-10
130493575	rs11222230	3.64837e-09	-0.807087	-1.33391	7.41435e-05	-0.263763	-1.33038
130493623	rs11222231	1.98222e-09	-1.44445	-1.30661	3.38645e-05	-1.06771	-1.31007
130493624	rs11222232	1.97909e-09	-1.44445	-1.30819	3.38132e-05	-1.06771	-1.31159
130493778	rs77891621	5.02766e-09	-1.82032	-2.53031e-10	6.54798e-05	-1.71841	-2.53031e-10
130493791	rs11222233	3.03782e-09	-1.00585	-1.31829	6.30991e-05	-0.442772	-1.31267
130493952	rs73574019	5.45026e-09	-1.73961	-2.53031e-10	6.48745e-05	-1.72769	-2.53031e-10
130494322	rs117572323	1.26525e-08	-0.897422	-2.53031e-10	0.000200933	-0.597175	-2.53031e-10
130494348	rs73574020	5.31845e-09	-1.7641	-2.53031e-10	6.31955e-05	-1.75392	-2.53031e-10
130494918	rs4322403	5.40697e-08	0.554997	-2.53031e-10	0.00106659	1.07208	-2.53031e-10
130495094	rs7126578	1.332e-09	-1.80317	-1.34542	1.68431e-05	-1.72968	-1.34652
130495219	rs7126710	2.14444e-09	-1.34123	-1.33117	3.89571e-05	-0.904109	-1.33358
130495355	rs7111044	1.46583e-09	-1.71667	-1.33618	2.11526e-05	-1.51002	-1.33836
130495507	rs55992351	7.33288e-09	-0.198598	-1.24431	8.11144e-05	-0.286467	-1.21782
130495869	rs2091735	5.09043e-09	-0.542513	-1.2654	0.000116402	0.142448	-1.28555
130496123	rs12226583	2.13968e-09	-1.35389	-1.32073	3.86815e-05	-0.921597	-1.32319
130496322	rs11222234	6.31137e-09	-1.59292	-2.53031e-10	7.90952e-05	-1.5295	-2.53031e-10
130496710	rs75353800	5.79891e-09	-1.67761	-2.53031e-10	6.80409e-05	-1.68004	-2.53031e-10
130497389	rs60990485	5.64707e-09	-1.70414	-2.53031e-10	6.62743e-05	-1.70635	-2.53031e-10
130497969	rs73574027	5.62001e-09	-1.70894	-2.53031e-10	6.59597e-05	-1.71111	-2.53031e-10
130498156	rs11222236	6.7868e-09	-1.5203	-2.53031e-10	9.16544e-05	-1.38212	-2.53031e-10
130498167	rs7131063	5.70178e-09	-1.6945	-2.53031e-10	6.69107e-05	-1.69679	-2.53031e-10
130498766	rs75651804	5.35689e-09	-1.75689	-2.53031e-10	6.29027e-05	-1.75856	-2.53031e-10
130498951	rs11222237	6.29506e-09	-1.59551	-2.53031e-10	7.88648e-05	-1.53241	-2.53031e-10
130499077	rs1921583	6.72836e-09	-1.52895	-2.53031e-10	9.07037e-05	-1.39255	-2.53031e-10
130499202	rs10894230	1.3946e-09	-1.81633	-1.28634	1.67474e-05	-1.793	-1.28891
130499221	rs1921584	1.35174e-09	-1.82634	-1.30755	1.62485e-05	-1.80252	-1.30963
130499434	rs73574033	5.32411e-09	-1.76303	-2.53031e-10	6.19535e-05	-1.77376	-2.53031e-10
130499543	rs73574034	5.36309e-09	-1.75574	-2.53031e-10	6.23685e-05	-1.76709	-2.53031e-10
130499599	rs73574036	5.47421e-09	-1.73523	-2.53031e-10	6.35598e-05	-1.74817	-2.53031e-10
130500086	rs80099309	5.41347e-09	-1.74639	-2.53031e-10	6.35595e-05	-1.74817	-2.53031e-10
130500152	rs11222238	3.3301e-09	-1.27342	-0.958855	4.48793e-05	-1.06291	-1.03326
130500533	rs1921585	1.58494e-09	-1.80523	-1.1695	2.22447e-05	-1.62779	-1.17026
130500696	rs12280646	6.89283e-09	-1.5048	-2.53031e-10	9.33776e-05	-1.3635	-2.53031e-10
130500705	rs11222239	1.68356e-09	-1.72697	-1.18739	2.5006e-05	-1.47216	-1.20887
130500775	rs4937552	1.57339e-09	-1.80523	-1.17682	2.20829e-05	-1.62779	-1.17756
130500793	rs75652798	5.64837e-09	-1.70391	-2.53031e-10	6.62895e-05	-1.70612	-2.53031e-10
130500876	rs4937553	3.60231e-09	-1.09635	-1.05736	4.96943e-05	-0.869911	-1.12435
130501054	rs79673958	5.10406e-09	-1.80524	-2.53031e-10	6.07798e-05	-1.79289	-2.53031e-10
130501485	rs35956774	6.513e-09	-1.56148	-2.53031e-10	8.19388e-05	-1.49418	-2.53031e-10
130501680	rs181132046	8.11632e-09	-1.3414	-2.53031e-10	0.000133326	-1.00735	-2.53031e-10
130502091	rs117902591	2.29172e-08	-1.47174e-10	-0.303389	0.000267586	-1.47174e-10	-0.310707
130502196	rs7117998	5.1491e-09	-1.79646	-2.53031e-10	6.08234e-05	-1.79217	-2.53031e-10
130502290	rs7118354	5.27479e-09	-0.423541	-1.3488	8.86573e-05	-0.0664446	-1.34893
130502814	rs145694333	5.04468e-09	-1.81694	-2.53031e-10	5.89823e-05	-1.82291	-2.53031e-10
130502919	rs11824942	1.95228e-09	-1.64428	-1.122	2.3889e-05	-1.59083	-1.1359
130503215	rs79515720	2.43438e-08	-1.47174e-10	-0.243001	0.000286553	-1.47174e-10	-0.242226
130503612	rs12798371	4.9921e-09	-1.82742	-2.53031e-10	5.87489e-05	-1.82688	-2.53031e-10
130503621	rs75196959	4.04054e-09	-0.720808	-1.31809	4.32875e-05	-0.807567	-1.32472
130503653	rs7122783	5.05303e-09	-1.81529	-2.53031e-10	5.88517e-05	-1.82513	-2.53031e-10
130504287	rs12803350	4.99704e-09	-1.82643	-2.53031e-10	5.88992e-05	-1.82432	-2.53031e-10
130504358	rs35281186	3.56966e-09	-0.836929	-1.32588	3.62519e-05	-0.977811	-1.33185
130504771	rs11607912	3.74736e-09	-0.775283	-1.33894	4.03547e-05	-0.859836	-1.3426
130505113	rs12804754	5.18746e-09	-1.78903	-2.53031e-10	5.97621e-05	-1.80978	-2.53031e-10
130505416	rs7130915	5.29507e-09	-1.7685	-2.53031e-10	6.06611e-05	-1.79485	-2.53031e-10
130505579	rs11606327	3.68199e-09	-0.786007	-1.34582	3.97401e-05	-0.87012	-1.34767
130505637	rs151250520	2.26919e-08	-0.31327	-2.53031e-10	0.000462714	0.236961	-2.53031e-10
130505670	rs71483626	2.63677e-09	-1.21615	-1.24958	2.7277e-05	-1.32957	-1.26453
130506001	rs11606364	2.66043e-09	-1.20104	-1.25575	2.7495e-05	-1.31594	-1.27021
130506115	rs73574041	1.52454e-09	-1.69461	-1.31898	2.46124e-05	-1.37585	-1.32105
130506497	rs144795848	1.11953e-08	-1.01978	-2.53031e-10	0.000157395	-0.841389	-2.53031e-10
130506526	rs7105145	1.38766e-09	-1.82231	-1.28534	1.66811e-05	-1.82157	-1.26431
130506914	rs143583573	9.55444e-09	-1.17827	-2.53031e-10	0.00013199	-1.01742	-2.53031e-10
130507591	rs7117156	4.10133e-09	-0.69402	-1.32995	3.70936e-05	-0.964178	-1.32253
130507702	rs11604289	3.52057e-09	-0.827671	-1.34898	3.81513e-05	-0.910047	-1.34854
130508280	rs142727206	3.45561e-08	0.107307	-2.53031e-10	0.000254053	-0.362608	-2.53031e-10
130508854	rs6590485	1.46939e-09	-1.70951	-1.34092	1.73122e-05	-1.71976	-1.32898
130509137	rs11605060	3.4973e-09	-0.834373	-1.34891	3.78953e-05	-0.916467	-1.34885
130509159	rs142834325	9.37252e-09	-1.47174e-10	-1.1975	0.000111916	-1.47174e-10	-1.1824
130509649	rs75702290	3.49523e-09	-0.83642	-1.34746	3.78299e-05	-0.918428	-1.34862
130510149	rs34249489	4.99514e-09	-1.82681	-2.53031e-10	5.88595e-05	-1.825	-2.53031e-10
130510203	rs75109642	6.25972e-09	-1.60114	-2.53031e-10	9.06366e-05	-1.39329	-2.53031e-10
130510294	rs12807953	4.99305e-09	-1.82723	-2.53031e-10	5.88036e-05	-1.82595	-2.53031e-10
130510608	rs7130256	1.3972e-09	-1.82239	-1.27842	1.71071e-05	-1.82002	-1.24064
130510953	rs7103035	1.43993e-09	-1.8077	-1.26299	1.77417e-05	-1.80186	-1.22237
130511444	rs11222246	1.46135e-09	-1.8017	-1.25422	1.80287e-05	-1.7971	-1.21108
130511802	rs35008159	5.00217e-09	-1.82541	-2.53031e-10	5.87252e-05	-1.82728	-2.53031e-10
130512039	rs11827390	5.00571e-09	-1.8247	-2.53031e-10	5.87385e-05	-1.82705	-2.53031e-10
130512482	rs11222248	1.47149e-09	-1.80126	-1.24775	1.81002e-05	-1.80093	-1.2033
130512527	rs11222249	1.44792e-09	-1.74908	-1.31608	1.73599e-05	-1.75872	-1.28727
130512818	rs11222250	1.47491e-09	-1.80126	-1.24542	1.81378e-05	-1.80093	-1.20122
130513035	rs144244316	6.06329e-09	-1.63303	-2.53031e-10	7.96359e-05	-1.52268	-2.53031e-10
130513266	rs79976622	3.23553e-09	-0.93262	-1.32847	3.50193e-05	-1.01046	-1.33379
130513579	rs77974447	3.71665e-09	-0.795175	-1.32728	3.99837e-05	-0.878909	-1.33277
130513617	rs140607188	3.01951e-08	-1.47174e-10	-0.0275968	0.00038394	-1.47174e-10	0.0503365
130513933	rs10791089	1.63424e-09	-1.62828	-1.31582	2.00189e-05	-1.61436	-1.28911
130513947	rs78367094	2.99643e-09	-1.02998	-1.30788	3.08376e-05	-1.15583	-1.31558
130514162	rs138912977	1.22597e-08	-0.928959	-2.53031e-10	0.000167641	-0.778323	-2.53031e-10
130514254	rs7116475	1.55677e-09	-1.78208	-1.21059	1.93602e-05	-1.77521	-1.16172
130514416	rs7116618	1.11439e-08	-1.02439	-2.53031e-10	0.000151183	-0.881659	-2.53031e-10
130514429	rs73021624	6.10131e-09	-1.62677	-2.53031e-10	7.3121e-05	-1.60803	-2.53031e-10
130514519	rs143764759	1.48894e-08	-1.47174e-10	-0.73463	0.000184752	-1.47174e-10	-0.681136
130514602	rs148132289	1.28512e-08	-0.881838	-2.53031e-10	0.00017639	-0.727453	-2.53031e-10
130515045	rs7120398	1.80592e-09	-1.5622	-1.28201	2.28237e-05	-1.52819	-1.24416
130515957	rs73021625	6.61837e-09	-1.54543	-2.53031e-10	7.99109e-05	-1.51924	-2.53031e-10
130516050	rs12795048	4.71892e-08	0.418887	-2.53031e-10	0.00102239	1.02975	-2.53031e-10
130516814	rs57433319	1.44309e-09	-1.76989	-1.2986	1.79397e-05	-1.74713	-1.266
130516861	rs73021627	6.75923e-09	-1.52437	-2.53031e-10	8.16883e-05	-1.49724	-2.53031e-10
130517051	rs146933175	1.16744e-08	-1.47174e-10	-0.977875	0.000124351	-1.47174e-10	-1.07704
130517246	rs34408372	2.11793e-09	-1.75564	-0.929194	2.34378e-05	-1.77176	-0.974037
130517350	rs35155135	6.68697e-09	-1.53512	-2.53031e-10	8.07766e-05	-1.50846	-2.53031e-10
130517722	rs79880863	2.87961e-09	-1.05837	-1.31925	3.13004e-05	-1.1304	-1.32612
130517847	rs67089164	6.85519e-09	-1.51027	-2.53031e-10	8.28987e-05	-1.48253	-2.53031e-10
130517913	rs67059833	2.38632e-09	-1.75945	-0.806074	2.62535e-05	-1.77511	-0.857243
130517952	rs67256239	2.18549e-09	-1.58305	-1.07039	2.34946e-05	-1.64633	-1.09705
130518342	rs56027902	4.35087e-09	-0.689449	-1.27545	3.86076e-05	-0.960188	-1.28651
130518602	rs36005051	7.33322e-09	-1.44286	-2.53031e-10	8.89233e-05	-1.41237	-2.53031e-10
130518832	rs66758306	7.24789e-09	-1.45457	-2.53031e-10	8.78483e-05	-1.42454	-2.53031e-10
130519196	rs79728411	1.07366e-08	-1.06162	-2.53031e-10	0.000130315	-1.03019	-2.53031e-10
130519225	rs139772560	2.06683e-08	-0.406678	-2.53031e-10	0.00089633	0.89816	-2.53031e-10
130519941	rs145281023	9.3791e-09	-1.19679	-2.53031e-10	0.000115208	-1.15341	-2.53031e-10
130519993	rs147566018	5.10192e-09	-1.80566	-2.53031e-10	6.03326e-05	-1.80028	-2.53031e-10
130520334	rs140156336	1.01378e-08	-1.11901	-2.53031e-10	0.000124846	-1.07307	-2.53031e-10
130520549	rs4075242	2.53229e-09	-1.81839	-0.687764	2.88204e-05	-1.82662	-0.71245
130522214	rs6590486	2.45452e-09	-1.71046	-0.826883	2.61883e-05	-1.79448	-0.840351
130522269	rs113692888	3.2588e-09	-1.6633	-0.590616	3.33325e-05	-1.79732	-0.596299
130522645	rs116874609	5.46856e-09	-1.73626	-2.53031e-10	5.90464e-05	-1.82183	-2.53031e-10
130522894	rs61913987	9.48164e-09	-1.18592	-2.53031e-10	0.000117618	-1.13271	-2.53031e-10
130522920	rs112569020	8.6741e-09	-1.27494	-2.53031e-10	0.000106681	-1.23031	-2.53031e-10
130524614	rs79911880	6.06092e-09	-1.63342	-2.53031e-10	0.000102992	-1.2655	-2.53031e-10
130526986	rs4937554	1.90232e-09	-1.61011	-1.18209	2.02733e-05	-1.70207	-1.18877
130529219	rs12792526	2.94425e-09	-1.78152	-0.573902	3.28272e-05	-1.82715	-0.581747
130529787	rs117920125	9.8445e-09	-1.14836	-2.53031e-10	0.000267581	-0.310726	-2.53031e-10
130530074	rs78087017	2.66555e-08	-0.152284	-2.53031e-10	0.000329276	-0.103253	-2.53031e-10
130533026	rs6590490	1.33743e-09	-1.79972	-1.34481	1.54871e-05	-1.81153	-1.34861
130533154	rs147968985	8.726e-09	-1.26897	-2.53031e-10	6.91008e-05	-1.66458	-2.53031e-10
130533187	rs71483628	4.36494e-08	-0.869421	1.21033	0.000314541	-1.37114	1.2221
130533764	rs6590491	1.7788e-09	-1.53731	-1.32203	2.29236e-05	-1.45981	-1.30817
130535080	rs181776695	9.86078e-09	-1.14671	-2.53031e-10	0.000148617	-0.898778	-2.53031e-10
130535437	rs7130791	9.58287e-09	-1.47174e-10	-1.1753	0.00011217	-1.47174e-10	-1.18013
130535570	rs79541808	6.05123e-09	-1.63502	-2.53031e-10	6.22232e-05	-1.76942	-2.53031e-10
130535868	rs3019125	1.39985e-09	-1.82325	-1.27566	1.7337e-05	-1.76357	-1.28374
130536032	rs61910509	5.3446e-09	-1.75919	-2.53031e-10	6.22386e-05	-1.76917	-2.53031e-10
130536169	rs3134445	1.40612e-09	-1.75489	-1.33955	1.97861e-05	-1.57861	-1.33656
130536523	rs3019124	1.81074e-09	-1.77538	-1.06616	2.82858e-05	-1.47687	-1.08092
130537027	rs139794018	5.06977e-09	-1.81198	-2.53031e-10	6.37567e-05	-1.74507	-2.53031e-10
130537425	rs117711979	6.65846e-09	-1.53939	-2.53031e-10	9.45507e-05	-1.35101	-2.53031e-10
130538073	rs6590492	1.7491e-09	-1.55435	-1.32183	2.07191e-05	-1.56177	-1.30732
130539964	rs141174251	1.00567e-08	-1.47174e-10	-1.12704	0.000118948	-1.47174e-10	-1.12146
130541975	rs71483629	6.14491e-09	-1.61965	-2.53031e-10	7.10206e-05	-1.63718	-2.53031e-10
130542882	rs7933829	2.13576e-09	-1.51291	-1.16355	3.45193e-05	-1.23248	-1.12615
130543673	rs2951954	1.30191e-09	-1.82263	-1.34882	1.66943e-05	-1.73702	-1.34806
130544872	rs2951955	4.10946e-09	-1.76715	-0.254833	6.33922e-05	-1.53971	-0.211097
130545624	rs78969136	7.3386e-09	-1.44213	-2.53031e-10	0.000107477	-1.22287	-2.53031e-10
130546153	rs117747947	2.55127e-08	-0.196101	-2.53031e-10	0.000504572	0.323561	-2.53031e-10
130546848	rs117069164	1.03229e-08	-1.10092	-2.53031e-10	9.4315e-05	-1.35351	-2.53031e-10
130547832	rs150912347	9.52033e-09	-1.47174e-10	-1.18185	0.000109491	-1.47174e-10	-1.20431
130549247	rs75254169	1.85067e-09	-1.67514	-1.14459	2.12203e-05	-1.73098	-1.11421
130549248	rs73021644	5.04846e-09	-1.81619	-2.53031e-10	5.97214e-05	-1.81046	-2.53031e-10
130549259	rs75703976	1.74798e-09	-1.68993	-1.18688	1.99518e-05	-1.74268	-1.16415
130549610	rs7115493	1.00799e-08	-1.47174e-10	-1.12474	0.000114318	-1.47174e-10	-1.16117
130550171	rs138793634	8.6133e-09	-1.28197	-2.53031e-10	0.000103126	-1.2642	-2.53031e-10
130552264	rs74649007	9.79344e-09	-1.47174e-10	-1.15356	0.00011135	-1.47174e-10	-1.18747
130553554	rs11827036	9.84724e-09	-1.47174e-10	-1.14809	0.000111907	-1.47174e-10	-1.18248
130553854	rs58214168	9.60175e-09	-1.47174e-10	-1.17333	0.000109372	-1.47174e-10	-1.20539
130554490	rs11512665	8.35922e-09	-1.31191	-2.53031e-10	0.000139184	-0.96435	-2.53031e-10
130554798	rs80051090	1.12887e-08	-1.47174e-10	-1.01147	0.000128878	-1.47174e-10	-1.04128
130555367	rs74855020	2.58696e-09	-1.21818	-1.26662	3.26674e-05	-1.11716	-1.29661
130555640	rs35736941	5.63205e-09	-1.7068	-2.53031e-10	6.53714e-05	-1.72006	-2.53031e-10
130555702	rs11222260	8.06547e-09	-1.47174e-10	-1.34769	9.47899e-05	-1.47174e-10	-1.34849
130556170	rs59166473	9.31691e-09	-1.47174e-10	-1.20345	0.000106449	-1.47174e-10	-1.23248
130556270	rs58517581	4.88967e-09	-0.511514	-1.33664	5.60845e-05	-0.531762	-1.34153
130556522	rs75311221	5.01393e-09	-1.82306	-2.53031e-10	5.89421e-05	-1.82359	-2.53031e-10
130557172	rs73021645	4.83904e-09	-0.606286	-1.25228	5.93385e-05	-0.553468	-1.26342
130557289	rs79402552	9.16673e-09	-1.47174e-10	-1.2197	0.000104466	-1.47174e-10	-1.25129
130557292	rs77278323	8.31929e-09	-1.47174e-10	-1.3167	9.66046e-05	-1.47174e-10	-1.32952
130558237	rs73576042	9.86376e-09	-1.47174e-10	-1.14641	0.000112078	-1.47174e-10	-1.18096
130558381	rs117368274	2.51791e-08	-1.47174e-10	-0.209264	0.000309971	-1.47174e-10	-0.16367
130558909	rs78173498	6.443e-09	-0.296581	-1.2757	9.08907e-05	-0.106398	-1.28409
130563049	rs79016055	5.07506e-09	-1.81094	-2.53031e-10	6.51006e-05	-1.72422	-2.53031e-10
130564826	rs77571622	2.04043e-08	-1.47174e-10	-0.419531	0.000233809	-1.47174e-10	-0.445645
130565039	rs7109352	9.86377e-09	-1.47174e-10	-1.14641	0.000112078	-1.47174e-10	-1.18096
130566026	rs61910511	1.61329e-08	-0.654415	-2.53031e-10	0.000196457	-0.619706	-2.53031e-10
130566278	rs117137900	1.97602e-08	-0.451608	-2.53031e-10	0.000304892	-0.180192	-2.53031e-10
130569632	rs73021646	2.06417e-08	-0.407964	-2.53031e-10	0.000148251	-0.901245	-2.53031e-10
130569899	rs182636092	1.37764e-08	-1.47174e-10	-0.81232	0.000171455	-1.47174e-10	-0.755829
130570002	rs74515356	8.05516e-09	-1.47174e-10	-1.34896	9.47618e-05	-1.47174e-10	-1.34878
130570666	rs7108633	1.97444e-09	-1.79231	-0.962685	2.34945e-05	-1.73202	-1.01137
130570700	rs142801314	5.00369e-09	-1.8251	-2.53031e-10	5.87788e-05	-1.82637	-2.53031e-10
130570791	rs118081607	2.16775e-08	-0.359004	-2.53031e-10	0.00036792	0.00771533	-2.53031e-10
130571841	rs4586176	1.94406e-09	-1.81639	-0.954108	2.27275e-05	-1.78298	-0.993599
130571850	rs181784396	8.59469e-09	-1.28413	-2.53031e-10	0.000115467	-1.15117	-2.53031e-10
130571988	rs4466848	1.9571e-09	-1.45914	-1.30467	2.0894e-05	-1.55542	-1.30527
130572218	rs12283678	1.89936e-08	-0.491175	-2.53031e-10	0.000147695	-0.905003	-2.53031e-10
130572303	rs4406832	1.96313e-09	-1.82742	-0.933317	2.2866e-05	-1.79664	-0.97386
130572775	rs4937559	2.26671e-09	-1.78668	-0.830267	2.47474e-05	-1.82014	-0.871288
130572818	rs4245091	2.00526e-09	-1.72596	-1.01354	2.13126e-05	-1.79448	-1.04637
130573050	rs4936111	2.11695e-09	-1.76836	-0.916945	2.29819e-05	-1.81114	-0.954309
130573303	rs11222266	7.0786e-09	-1.4782	-2.53031e-10	0.000111079	-1.18991	-2.53031e-10
130573441	rs140216042	4.99444e-09	-1.82695	-2.53031e-10	6.77587e-05	-1.6842	-2.53031e-10
130573548	rs77650372	1.0306e-08	-1.10255	-2.53031e-10	0.000114609	-1.15862	-2.53031e-10
130574423	rs76781891	8.35498e-09	-1.47174e-10	-1.31242	9.96362e-05	-1.47174e-10	-1.29862
130574553	rs10791090	1.76743e-09	-1.80702	-1.05872	1.97527e-05	-1.82442	-1.09243
130575070	rs7115235	2.21519e-09	-1.80477	-0.835172	2.60721e-05	-1.75892	-0.880365
130575107	rs4636680	1.94746e-09	-1.82738	-0.941372	2.23562e-05	-1.81153	-0.981511
130575234	rs4278518	2.06486e-09	-1.82401	-0.8862	2.4069e-05	-1.79019	-0.929037
130575711	rs35327700	2.46519e-09	-1.41108	-1.12192	2.63918e-05	-1.50008	-1.12702
130575882	rs79228319	5.77536e-09	-1.2239	-0.457775	0.000114605	-0.68857	-0.470088
130575979	rs78416654	5.50604e-09	-1.29167	-0.437761	8.29616e-05	-1.00169	-0.480086
130576019	rs12786803	3.32421e-08	1.16005	-1.09151	0.000391153	1.14205	-1.0731
130576160	rs60225618	1.74301e-08	-0.577079	-2.53031e-10	0.000296153	-0.209274	-2.53031e-10
130576181	rs12785415	4.15682e-08	1.56814	-1.27609	0.00052207	1.61541	-1.25776
130576224	rs12802997	2.77342e-08	1.22293	-1.33554	0.000276343	1.06319	-1.3417
130576569	rs7926769	6.16031e-09	-1.61715	-2.53031e-10	9.15289e-05	-1.38349	-2.53031e-10
130576935	rs12804068	4.9579e-08	1.38729	-0.918997	0.000483686	1.17172	-0.890436
130577425	rs4639951	5.57539e-08	1.40604	-0.820371	0.000542428	1.18466	-0.788754
130577628	rs112349994	5.20783e-09	-1.78511	-2.53031e-10	6.09442e-05	-1.79019	-2.53031e-10
130577765	rs12419515	6.21151e-08	1.5784	-0.88469	0.00059957	1.35109	-0.85503
130578110	rs11827066	3.21577e-08	1.35025	-1.31487	0.000296006	1.09651	-1.30628
130578117	rs11824652	6.83133e-08	1.52778	-0.738951	0.00064507	1.26853	-0.699324
130578118	rs11819933	7.3962e-08	1.60142	-0.733141	0.000696526	1.33929	-0.693329
130578268	rs11222269	5.76784e-08	1.40604	-0.786436	0.000564789	1.18466	-0.748358
130578508	rs73576078	6.45513e-09	-1.5704	-2.53031e-10	7.35717e-05	-1.60189	-2.53031e-10
130578908	rs55893528	6.08589e-09	-0.500721	-1.12858	5.64931e-05	-0.708568	-1.15746
130579183	rs12795446	8.35209e-08	1.75536	-0.765541	0.000808755	1.52212	-0.726774
130579202	rs12795455	8.06587e-08	1.78177	-0.826824	0.000778754	1.54766	-0.790115
130579398	rs12799163	6.54711e-08	1.57641	-0.830082	0.000617649	1.31926	-0.793486
130579755	rs12800152	6.07111e-08	1.50433	-0.833485	0.00059152	1.27955	-0.797007
130580076	rs73576082	1.12996e-08	-1.01051	-2.53031e-10	0.000123144	-1.0868	-2.53031e-10
130580106	rs34861836	5.87285e-08	1.47899	-0.841339	0.000572545	1.25508	-0.805135
130580328	rs73023633	1.28727e-08	-0.880172	-2.53031e-10	0.000165571	-0.790748	-2.53031e-10
130580576	rs77973633	6.62982e-09	-1.5437	-2.53031e-10	9.97007e-05	-1.29798	-2.53031e-10
130580813	rs12806729	6.94176e-08	1.88989	-1.08503	0.000641015	1.62165	-1.05875
130581106	rs12808692	8.23721e-08	1.95252	-0.976555	0.000623334	1.48039	-0.945456
130581307	rs7102291	4.78272e-08	0.934991	-0.502673	0.000409139	0.542504	-0.428599
130581856	rs7943696	2.23636e-08	0.285914	-0.613755	0.000265589	0.237104	-0.555305
130581865	rs12789803	5.23021e-08	0.827441	-0.305683	0.000604805	0.741026	-0.236268
130582227	rs58562851	5.14375e-09	-1.7975	-2.53031e-10	7.37658e-05	-1.59925	-2.53031e-10
130582770	rs75973632	1.55757e-08	-0.689568	-2.53031e-10	0.000150779	-0.884336	-2.53031e-10
130583431	rs4587735	8.71419e-09	-1.27033	-2.53031e-10	0.000189176	-0.657472	-2.53031e-10
130583520	rs6590497	9.72918e-09	-1.16015	-2.53031e-10	0.000217119	-0.519705	-2.53031e-10
130583541	rs4388903	9.72918e-09	-1.16015	-2.53031e-10	0.000217119	-0.519705	-2.53031e-10
130583643	rs11222275	1.15303e-08	-0.990303	-2.53031e-10	0.000179427	-0.710382	-2.53031e-10
130583865	rs118154497	1.28077e-08	-0.885229	-2.53031e-10	0.000147997	-0.902954	-2.53031e-10
130584232	rs12282812	9.44789e-09	-1.18949	-2.53031e-10	0.000122198	-1.09451	-2.53031e-10
130585582	rs7105639	7.90325e-09	-1.368	-2.53031e-10	0.000148388	-0.900321	-2.53031e-10
130585672	rs145908987	5.21969e-09	-1.78284	-2.53031e-10	7.52413e-05	-1.57945	-2.53031e-10
130585798	rs7123097	8.32117e-09	-1.31647	-2.53031e-10	0.000176729	-0.725534	-2.53031e-10
130585815	rs7123207	8.6658e-09	-1.27589	-2.53031e-10	0.000187513	-0.666303	-2.53031e-10
130585870	rs191750078	5.13735e-09	-1.79874	-2.53031e-10	5.942e-05	-1.81552	-2.53031e-10
130585976	rs75803176	5.02548e-09	-1.82076	-2.53031e-10	5.96886e-05	-1.81101	-2.53031e-10
130586207	rs7123965	8.25342e-09	-1.32465	-2.53031e-10	0.000174617	-0.737555	-2.53031e-10
130586220	rs7109458	8.25342e-09	-1.32465	-2.53031e-10	0.000174617	-0.737555	-2.53031e-10
130586800	rs74988267	5.20034e-09	-1.78655	-2.53031e-10	5.95911e-05	-1.81264	-2.53031e-10
130586814	rs7104575	8.32117e-09	-1.31647	-2.53031e-10	0.000176729	-0.725534	-2.53031e-10
130587705	rs74719361	4.99294e-09	-1.82725	-2.53031e-10	5.93312e-05	-1.81701	-2.53031e-10
130588656	rs4074121	8.80426e-09	-1.26004	-2.53031e-10	0.000191866	-0.643353	-2.53031e-10
130588951	rs11607578	5.32456e-09	-1.76295	-2.53031e-10	6.10212e-05	-1.78893	-2.53031e-10
130588954	rs140570315	9.10663e-09	-1.47174e-10	-1.22627	0.000106611	-1.47174e-10	-1.23096
130589045	rs4073910	8.29924e-09	-1.31911	-2.53031e-10	0.000158977	-0.831391	-2.53031e-10
130590304	rs61910515	3.06693e-08	-0.0120143	-2.53031e-10	0.000395163	0.079148	-2.53031e-10
130590756	rs77467862	5.73349e-09	-1.68895	-2.53031e-10	6.77916e-05	-1.68371	-2.53031e-10
130591586	rs150197586	4.99518e-09	-1.8268	-2.53031e-10	5.94831e-05	-1.81446	-2.53031e-10
130595780	rs75698876	7.01504e-09	-1.48722	-2.53031e-10	0.000104483	-1.25113	-2.53031e-10
130596010	rs73023656	1.19957e-08	-0.950726	-2.53031e-10	0.000180359	-0.705202	-2.53031e-10
130596013	rs73023657	1.18863e-08	-0.959889	-2.53031e-10	0.000178498	-0.715571	-2.53031e-10
130596271	rs73023658	1.57758e-08	-0.676798	-2.53031e-10	0.000231515	-0.455504	-2.53031e-10
130596374	rs78915409	5.64989e-09	-1.70364	-2.53031e-10	8.82875e-05	-1.41955	-2.53031e-10
130597028	rs12285861	1.14152e-08	-1.00033	-2.53031e-10	0.000170498	-0.761423	-2.53031e-10
130597443	rs12287366	9.41353e-09	-1.19313	-2.53031e-10	0.000184885	-0.680414	-2.53031e-10
130597581	rs12274293	9.18449e-09	-1.21776	-2.53031e-10	0.000182698	-0.692314	-2.53031e-10
130598213	rs2001625	4.25479e-09	-1.3827	-0.604532	4.54866e-05	-1.59934	-0.483392
130598656	rs56189917	1.13139e-08	-1.00924	-2.53031e-10	0.000168782	-0.77154	-2.53031e-10
130598855	rs116870702	9.47855e-09	-1.18625	-2.53031e-10	0.000152427	-0.873465	-2.53031e-10
130599379	rs77311629	1.06348e-08	-1.47174e-10	-1.07114	0.000124893	-1.47174e-10	-1.07269
130599854	rs55804733	9.61844e-08	1.13099	-2.53031e-10	0.00442521	2.49492	-2.53031e-10
130601764	rs73023660	5.39903e-09	-1.74906	-2.53031e-10	5.99094e-05	-1.80732	-2.53031e-10
130601973	rs12282083	2.15077e-09	-1.76716	-0.902292	2.78213e-05	-1.76455	-0.809795
130602020	rs11222281	3.60708e-09	-1.32899	-0.82339	6.08582e-05	-1.05582	-0.735787
130602056	rs12282148	1.13668e-08	-1.00458	-2.53031e-10	0.000169678	-0.766247	-2.53031e-10
130602310	rs75589669	4.70461e-08	-1.47174e-10	0.415851	0.000604199	-1.47174e-10	0.503754
130602728	rs73023664	1.14688e-08	-0.995649	-2.53031e-10	0.000171408	-0.756105	-2.53031e-10
130602928	rs73023666	6.25846e-09	-1.60134	-2.53031e-10	6.45359e-05	-1.73293	-2.53031e-10
130603331	rs7942571	9.92921e-09	-1.1398	-2.53031e-10	0.000102344	-1.27181	-2.53031e-10
130603457	rs11604918	5.3753e-09	-1.75346	-2.53031e-10	6.17249e-05	-1.77746	-2.53031e-10
130603461	rs6590501	8.92023e-09	-1.24696	-2.53031e-10	0.000176767	-0.725317	-2.53031e-10
130603676	rs7121518	9.23502e-09	-1.21227	-2.53031e-10	0.000185384	-0.67772	-2.53031e-10
130603758	rs146225790	8.66194e-09	-1.27634	-2.53031e-10	0.00011965	-1.11558	-2.53031e-10
130604047	rs7110715	8.61327e-09	-1.28197	-2.53031e-10	0.000168537	-0.772994	-2.53031e-10
130605768	rs10082555	1.09732e-08	-1.03983	-2.53031e-10	0.000163649	-0.802423	-2.53031e-10
130606399	rs12281199	1.11207e-08	-1.02647	-2.53031e-10	0.000166161	-0.787195	-2.53031e-10
130606909	rs12288385	8.65341e-09	-1.27732	-2.53031e-10	0.000169629	-0.766534	-2.53031e-10
130606926	rs12288427	1.07887e-08	-1.05678	-2.53031e-10	0.000160513	-0.821777	-2.53031e-10
130606975	rs12288434	1.06525e-08	-1.06948	-2.53031e-10	0.000158199	-0.836293	-2.53031e-10
130607125	rs12288549	8.88252e-09	-1.25119	-2.53031e-10	0.000175877	-0.730361	-2.53031e-10
130607592	rs12283128	1.08332e-08	-1.05266	-2.53031e-10	0.000161269	-0.817073	-2.53031e-10
130607890	rs12290267	8.04181e-09	-1.35062	-2.53031e-10	0.000163543	-0.803073	-2.53031e-10
130608316	rs55938695	8.11736e-09	-1.34127	-2.53031e-10	0.000170384	-0.762094	-2.53031e-10
130608526	rs11820433	1.09732e-08	-1.03983	-2.53031e-10	0.000163649	-0.802423	-2.53031e-10
130608841	rs117924183	2.69372e-08	-0.14177	-2.53031e-10	0.000305609	-0.177842	-2.53031e-10
130609562	rs11222282	8.10159e-09	-1.34322	-2.53031e-10	0.00015467	-0.858858	-2.53031e-10
130609633	rs111285046	7.5209e-09	-1.41759	-2.53031e-10	9.54417e-05	-1.34163	-2.53031e-10
130609761	rs73033241	1.09732e-08	-1.03983	-2.53031e-10	0.000163649	-0.802423	-2.53031e-10
130610589	rs75348332	2.55826e-08	-1.47174e-10	-0.193366	0.000320578	-1.47174e-10	-0.130024
130610876	rs56194970	9.47967e-09	-1.18613	-2.53031e-10	0.000143244	-0.935596	-2.53031e-10
130611059	rs11828979	8.6626e-09	-1.27626	-2.53031e-10	0.000169879	-0.76506	-2.53031e-10
130611069	rs11826617	8.39883e-09	-1.30719	-2.53031e-10	0.000179153	-0.711911	-2.53031e-10
130611431	rs11820234	1.05619e-08	-1.07803	-2.53031e-10	0.00015666	-0.846069	-2.53031e-10
130612434	rs11222283	8.40455e-09	-1.3065	-2.53031e-10	0.000162868	-0.807212	-2.53031e-10
130612660	rs56347180	5.86222e-09	-0.889801	-0.776948	0.000114185	-0.350869	-0.811463
130612738	rs12273130	8.25404e-09	-1.32457	-2.53031e-10	0.00015879	-0.832564	-2.53031e-10
130612777	rs77971088	5.06767e-09	-1.8124	-2.53031e-10	5.95312e-05	-1.81365	-2.53031e-10
130614172	rs12281371	8.70335e-09	-1.27157	-2.53031e-10	0.000170989	-0.758548	-2.53031e-10
130614775	rs12283047	1.09732e-08	-1.03983	-2.53031e-10	0.000163649	-0.802423	-2.53031e-10
130615234	rs7927839	8.50203e-09	-1.29497	-2.53031e-10	0.000165513	-0.791099	-2.53031e-10
130615746	rs12271800	1.11207e-08	-1.02647	-2.53031e-10	0.000166161	-0.787195	-2.53031e-10
130615901	rs12284994	8.35907e-09	-1.31193	-2.53031e-10	0.000161635	-0.814811	-2.53031e-10
130616347	rs56122138	9.11494e-09	-1.22536	-2.53031e-10	0.000182239	-0.69483	-2.53031e-10
130618109	rs117395142	5.01038e-09	-1.82377	-2.53031e-10	5.87254e-05	-1.82728	-2.53031e-10
130618162	rs118160671	5.00032e-09	-1.82578	-2.53031e-10	5.87205e-05	-1.82736	-2.53031e-10
130618282	rs7125739	7.14546e-09	-1.4688	-2.53031e-10	0.000108352	-1.21476	-2.53031e-10
130619297	rs7114121	1.08322e-08	-1.05276	-2.53031e-10	0.000137856	-0.973943	-2.53031e-10
130619844	rs11222284	8.83339e-09	-1.25674	-2.53031e-10	0.000111008	-1.19054	-2.53031e-10
130620687	rs12278178	8.92562e-09	-1.24635	-2.53031e-10	0.000112233	-1.17957	-2.53031e-10
130621232	rs7930663	5.12918e-09	-1.80033	-2.53031e-10	5.91819e-05	-1.81953	-2.53031e-10
130621675	rs4937562	5.04115e-09	-1.81764	-2.53031e-10	6.01357e-05	-1.80354	-2.53031e-10
130621680	rs75907208	5.01183e-09	-1.82348	-2.53031e-10	5.88562e-05	-1.82505	-2.53031e-10
130622160	rs4517526	8.57611e-09	-1.2863	-2.53031e-10	7.33854e-05	-1.60442	-2.53031e-10
130622667	rs149671738	6.33859e-09	-1.58862	-2.53031e-10	7.18897e-05	-1.62502	-2.53031e-10
130622957	rs4936113	5.13628e-09	-1.79895	-2.53031e-10	5.91393e-05	-1.82025	-2.53031e-10
130622993	rs11222285	8.7977e-09	-1.26079	-2.53031e-10	0.000110534	-1.19482	-2.53031e-10
130623038	rs11222286	9.60255e-09	-1.17325	-2.53031e-10	0.000121224	-1.10251	-2.53031e-10
130623433	rs10894233	5.0083e-09	-1.82418	-2.53031e-10	6.14696e-05	-1.78161	-2.53031e-10
130626618	rs112339474	5.84956e-09	-1.66891	-2.53031e-10	6.99561e-05	-1.65228	-2.53031e-10
130626641	rs60494855	8.90297e-09	-0.825833	-0.42306	8.90408e-05	-0.96237	-0.448684
130626653	rs145189925	8.49703e-09	-1.29556	-2.53031e-10	0.00010582	-1.23841	-2.53031e-10
130626683	rs188583410	2.97058e-09	-1.6898	-0.656718	3.15505e-05	-1.81804	-0.630517
130626689	rs191602704	2.31176e-08	-1.47174e-10	-0.294683	0.000312683	-1.47174e-10	-0.154958
130626880	rs7124916	7.09581e-09	-1.47577	-2.53031e-10	6.53127e-05	-1.72096	-2.53031e-10
130626897	rs9734331	7.54662e-09	-0.920733	-0.493446	7.84027e-05	-1.02444	-0.513848
130627427	rs4937563	1.19194e-08	-0.369385	-0.587724	0.000119091	-0.507196	-0.613062
130627980	rs138946190	8.56901e-09	-0.806631	-0.480495	0.000101215	-0.785327	-0.497578
130628251	rs182382064	5.04939e-09	-1.81601	-2.53031e-10	6.37608e-05	-1.74501	-2.53031e-10
130628488	rs7358520	5.95239e-09	-1.65148	-2.53031e-10	7.12478e-05	-1.63399	-2.53031e-10
130628875	rs10894237	6.61836e-09	-1.54543	-2.53031e-10	6.22524e-05	-1.76895	-2.53031e-10
130628983	rs11222290	1.33475e-08	-0.364621	-0.479328	0.000116753	-0.641239	-0.498847
130628998	rs10894238	7.09581e-09	-1.47577	-2.53031e-10	6.53127e-05	-1.72096	-2.53031e-10
130629122	rs10894239	9.54632e-09	-0.794823	-0.384299	0.000109758	-0.802538	-0.399336
130629153	rs7941344	7.09185e-09	-1.47633	-2.53031e-10	6.40926e-05	-1.73982	-2.53031e-10
130629307	rs58582980	7.09315e-09	-1.47615	-2.53031e-10	8.74196e-05	-1.42943	-2.53031e-10
130629343	rs7926498	8.53223e-09	-0.78668	-0.504746	7.7101e-05	-1.03106	-0.523976
130629428	rs6590503	6.97013e-09	-1.49364	-2.53031e-10	6.46804e-05	-1.73069	-2.53031e-10
130629537	rs66659964	6.34196e-09	-1.58809	-2.53031e-10	7.61267e-05	-1.56775	-2.53031e-10
130629933	rs10894240	5.0617e-09	-1.81358	-2.53031e-10	5.96635e-05	-1.81143	-2.53031e-10
130630453	rs11222293	6.54477e-09	-1.55661	-2.53031e-10	6.24506e-05	-1.76577	-2.53031e-10
130630805	rs11222294	6.61254e-09	-1.54631	-2.53031e-10	6.20114e-05	-1.77283	-2.53031e-10
130631608	rs948084	5.02597e-09	-1.82066	-2.53031e-10	6.04707e-05	-1.79799	-2.53031e-10
130632188	rs948083	6.11522e-09	-1.6245	-2.53031e-10	6.01245e-05	-1.80373	-2.53031e-10
130632811	rs4937564	6.22217e-09	-1.60716	-2.53031e-10	6.43945e-05	-1.73512	-2.53031e-10
130632950	rs55648501	1.19839e-08	-0.44959	-0.502127	0.000100297	-0.766981	-0.525035
130633643	rs7121502	5.00108e-09	-1.82562	-2.53031e-10	7.09725e-05	-1.63786	-2.53031e-10
130633842	rs138141623	5.15837e-09	-1.79466	-2.53031e-10	6.0079e-05	-1.80449	-2.53031e-10
130633929	rs7946279	7.26858e-09	-1.45172	-2.53031e-10	6.39397e-05	-1.74221	-2.53031e-10
130634042	rs11222296	1.15566e-08	-0.988024	-2.53031e-10	0.000149415	-0.893422	-2.53031e-10
130634152	rs58712909	2.11841e-09	-1.80778	-0.876832	2.56513e-05	-1.74712	-0.908435
130635049	rs74719572	6.65519e-09	-1.53988	-2.53031e-10	8.14133e-05	-1.50061	-2.53031e-10
130635061	rs73018854	6.27968e-09	-1.59796	-2.53031e-10	7.18759e-05	-1.62521	-2.53031e-10
130635505	rs79407762	8.09956e-09	-1.34347	-2.53031e-10	8.20421e-05	-1.49292	-2.53031e-10
130635852	rs10894241	1.3337e-08	-0.674299	-0.170439	0.000215634	-0.314138	-0.212427
130635972	rs61910558	3.48327e-09	-1.78493	-0.402373	3.93217e-05	-1.79808	-0.430291
130637481	rs61910559	5.22355e-09	-1.7821	-2.53031e-10	5.97849e-05	-1.8094	-2.53031e-10
130637533	rs78183166	9.45515e-09	-1.18872	-2.53031e-10	0.000191515	-0.645184	-2.53031e-10
130637654	rs7116050	2.06373e-08	-0.822896	0.414718	0.000283764	-0.628539	0.376533
130637887	rs7940830	9.47475e-09	-1.13551	-0.0511324	9.9927e-05	-1.21185	-0.0838585
130638074	rs74406395	6.09478e-09	-1.62784	-2.53031e-10	6.49559e-05	-1.72644	-2.53031e-10
130638866	rs55836208	8.22156e-09	-1.32852	-2.53031e-10	0.000157852	-0.838492	-2.53031e-10
130639304	rs10791093	8.20529e-09	-1.23032	-0.100182	8.70511e-05	-1.40121	-0.0324401
130639440	rs61911861	3.587e-09	-0.81053	-1.34743	3.65639e-05	-0.953564	-1.34752
130639678	rs6590504	1.41628e-08	-0.924863	0.140202	0.000195346	-0.723402	0.0980246
130639816	rs61908879	1.01174e-08	-0.949856	-0.171161	0.000105437	-1.0334	-0.208637
130639957	rs7127732	1.56569e-08	-0.79704	0.112676	0.000218889	-0.58248	0.0708935
130639997	rs12287063	7.59215e-09	-0.813541	-0.594622	7.92097e-05	-0.903498	-0.624553
130640102	rs79873080	7.21221e-09	-1.4595	-2.53031e-10	0.000130736	-1.02697	-2.53031e-10
130640138	rs6590505	1.49192e-08	-0.877105	0.144476	0.000206797	-0.670648	0.102238
130640450	rs77880331	9.01815e-09	-1.23604	-2.53031e-10	0.000115727	-1.14891	-2.53031e-10
130640529	rs73018872	1.22328e-08	-0.931155	-2.53031e-10	0.000126976	-1.05615	-2.53031e-10
130640693	rs61908880	3.84572e-09	-1.66915	-0.419169	4.20346e-05	-1.71482	-0.446837
130640916	rs12275590	5.12694e-09	-1.28906	-0.511707	5.07704e-05	-1.42958	-0.543256
130640931	rs55668886	1.10464e-08	-1.2928	0.259621	0.00013978	-1.17585	0.215774
130640948	rs61908882	2.90739e-09	-1.79246	-0.575557	3.22814e-05	-1.81213	-0.613523
130641636	rs77164105	6.188e-09	-1.61267	-2.53031e-10	7.63151e-05	-1.56528	-2.53031e-10
130641885	rs12271248	7.51154e-09	-1.46382	0.0449865	9.42423e-05	-1.39543	0.0411505
130642004	rs12290792	1.22176e-08	-0.932401	-2.53031e-10	0.000110673	-1.19357	-2.53031e-10
130642079	rs12277575	8.27909e-09	-1.42166	0.100115	0.000103075	-1.3609	0.0962043
130642278	rs34900331	3.222e-09	-1.75394	-0.511338	3.73849e-05	-1.74105	-0.53783
130642305	rs61908884	7.49733e-09	-1.4378	0.0170733	9.32423e-05	-1.37822	0.0132759
130642312	rs61908885	6.88971e-09	-1.5141	0.00885501	8.67656e-05	-1.44201	0.0050691
130642527	rs61908886	7.64437e-09	-1.26774	-0.133571	7.59504e-05	-1.42889	-0.141181
130642904	rs4937565	6.05828e-09	-1.70723	0.0733779	7.63105e-05	-1.64831	0.0829709
130643097	rs57477915	7.64864e-09	-1.46963	0.0688842	9.48896e-05	-1.41245	0.0650154
130643184	rs55780995	7.69555e-09	-1.46451	0.0698727	9.5509e-05	-1.40693	0.0660026
130643222	rs56380289	7.31877e-09	-1.5093	0.0644663	9.22099e-05	-1.43669	0.0606036
130643496	rs2187393	5.67634e-09	-1.69897	-2.53031e-10	6.38955e-05	-1.7429	-2.53031e-10
130643806	rs12281113	7.1825e-09	-1.54261	0.0789809	9.01566e-05	-1.4737	0.0750984
130643822	rs12274968	7.17152e-09	-1.54716	0.0819954	8.99714e-05	-1.47877	0.0781088
130643884	rs12274975	7.22378e-09	-1.54261	0.0847115	9.0674e-05	-1.4737	0.0808212
130644056	rs12294465	1.00046e-08	-1.13224	-2.53031e-10	0.000103483	-1.26075	-2.53031e-10
130644103	rs12294474	7.41731e-09	-1.49522	0.063757	9.1836e-05	-1.44004	0.0598953
130644108	rs12275098	1.03004e-08	-1.10309	-2.53031e-10	0.000106245	-1.2344	-2.53031e-10
130644297	rs7131031	6.85823e-09	-1.55316	0.0433321	8.8668e-05	-1.45475	0.0394984
130644354	rs73018892	1.0173e-08	-1.11554	-2.53031e-10	0.000105055	-1.24566	-2.53031e-10
130644486	rs58045934	3.5418e-09	-1.77389	-0.396748	4.12785e-05	-1.78245	-0.397354
130644749	rs7115849	6.62082e-09	-1.55316	0.00810148	8.56028e-05	-1.45475	0.00431662
130644872	rs61908891	3.26015e-09	-1.78542	-0.468084	3.80356e-05	-1.79296	-0.468667
130644955	rs7118763	6.47696e-09	-1.56573	-0.00129647	8.35677e-05	-1.46942	-0.00506819
130645104	rs7119119	6.98661e-09	-1.49154	0.00026117	8.45704e-05	-1.45835	-0.00420943
130645389	rs6590506	6.09983e-09	-1.73504	0.108028	7.78013e-05	-1.66327	0.117283
130645506	rs6590507	6.58653e-09	-1.43629	-0.11396	8.9859e-05	-1.28367	-0.118237
130646001	rs4937566	6.63297e-09	-1.54323	-2.53031e-10	7.29189e-05	-1.6108	-2.53031e-10
130647258	rs11222300	6.57463e-09	-1.44831	-0.103745	6.45472e-05	-1.62055	-0.112199
130647350	rs61908892	5.11921e-09	-1.80228	-2.53031e-10	5.89035e-05	-1.82425	-2.53031e-10
130647723	rs61908893	2.6275e-09	-1.82738	-0.641863	3.13839e-05	-1.81098	-0.64287
130647949	rs11222301	8.59892e-09	-1.28364	-2.53031e-10	9.37416e-05	-1.35961	-2.53031e-10
130648015	rs11222302	7.09484e-09	-1.47591	-2.53031e-10	0.000103046	-1.26498	-2.53031e-10
130648347	rs7125617	5.29096e-09	-1.76928	-2.53031e-10	7.40826e-05	-1.59497	-2.53031e-10
130648349	rs7109483	6.97589e-09	-1.76954	0.276723	8.8612e-05	-1.70238	0.286498
130648400	rs7932214	9.51759e-09	-1.18214	-2.53031e-10	9.89328e-05	-1.30571	-2.53031e-10
130648911	rs6590508	5.70259e-09	-1.69436	-2.53031e-10	5.87383e-05	-1.82706	-2.53031e-10
130648983	rs7935334	2.72698e-09	-1.82691	-0.605172	3.26593e-05	-1.81486	-0.599163
130648998	rs7935341	2.75295e-09	-1.80255	-0.62005	3.16498e-05	-1.82435	-0.621072
130650046	rs9971628	8.85351e-09	-1.25446	-2.53031e-10	9.27236e-05	-1.37053	-2.53031e-10
130650337	rs78124037	2.87165e-09	-1.75302	-0.627372	3.09657e-05	-1.75341	-0.713856
130650590	rs10750445	5.43564e-09	-1.7423	-2.53031e-10	5.8937e-05	-1.82368	-2.53031e-10
130651541	rs58874176	1.61066e-09	-1.82319	-1.13544	1.89496e-05	-1.82237	-1.13599
130651743	rs146496413	5.04273e-09	-1.81733	-2.53031e-10	6.00358e-05	-1.80521	-2.53031e-10
130651953	rs73020912	1.87592e-09	-1.76872	-1.03746	2.26834e-05	-1.78007	-0.998449
130652104	rs145615763	4.99691e-09	-1.82646	-2.53031e-10	5.87986e-05	-1.82603	-2.53031e-10
130652587	rs76984357	1.80275e-06	-1.47174e-10	4.06179	0.0999188	-1.47174e-10	5.61196
130652804	rs11826253	3.29143e-09	-1.6991	-0.544855	4.02911e-05	-1.69585	-0.508165
130653061	rs4937567	2.51211e-08	0.631335	-0.842906	0.000185627	0.224844	-0.901251
130653591	rs11222303	1.04022e-08	-0.684316	-0.408948	6.65126e-05	-1.32666	-0.376101
130653735	rs6590509	8.68382e-09	-0.733929	-0.539887	0.000102865	-0.706179	-0.560549
130654405	rs4937568	2.57085e-09	-1.73495	-0.756092	3.16905e-05	-1.69204	-0.752094
130654878	rs10894242	1.90188e-09	-1.7511	-1.04134	2.21243e-05	-1.76511	-1.03836
130655133	rs11825425	1.82981e-09	-1.74076	-1.09031	2.21783e-05	-1.71772	-1.08332
130655542	rs117760914	9.52475e-09	-1.18138	-2.53031e-10	0.000133465	-1.00631	-2.53031e-10
130656102	rs11222304	1.84243e-09	-1.74178	-1.08241	2.16598e-05	-1.7547	-1.06999
130656639	rs12225468	2.15851e-09	-1.72491	-0.940946	2.56694e-05	-1.73228	-0.922568
130656996	rs34805851	1.97889e-09	-1.70383	-1.04891	2.25299e-05	-1.71945	-1.06585
130657390	rs113511455	1.04626e-08	-1.08747	-2.53031e-10	7.24313e-05	-1.61751	-2.53031e-10
130657858	rs10894243	4.36386e-08	-1.32173	1.66239	0.000423033	-1.34784	1.49514
130657890	rs117618126	1.0467e-08	-1.47174e-10	-1.08705	0.00011788	-1.47174e-10	-1.13049
130658427	rs11222307	3.57298e-08	-1.36241	1.50312	0.000341085	-1.3786	1.31059
130659037	rs10894244	7.14947e-09	-1.81877	0.350528	7.06065e-05	-1.82188	0.17885
130659169	rs11222309	1.7597e-09	-1.72449	-1.14564	1.99474e-05	-1.74486	-1.16219
130659824	rs10894245	1.98279e-08	-1.5378	1.08961	0.000192005	-1.51228	0.869656
130659981	rs9285790	3.41727e-09	-0.890488	-1.31595	2.73181e-05	-1.29811	-1.29449
130660054	rs117150650	6.12361e-09	-1.62313	-2.53031e-10	6.317e-05	-1.75432	-2.53031e-10
130660186	rs4245094	9.16169e-09	-1.80958	0.589337	9.37798e-05	-1.746	0.386796
130660298	rs4936114	1.21944e-08	-1.7966	0.862298	0.00011622	-1.71916	0.574497
130660526	rs11222312	2.45204e-08	-1.65637	1.4206	0.000243334	-1.63729	1.23158
130660944	rs11222314	1.58345e-09	-1.73906	-1.23661	1.82742e-05	-1.75785	-1.23681
130661214	rs9971392	1.28131e-08	-1.345	0.46019	0.000134484	-1.34838	0.34968
130661344	rs78492223	7.08678e-09	-1.47705	-2.53031e-10	6.59158e-05	-1.71177	-2.53031e-10
130661830	rs12221938	3.40911e-09	-0.948143	-1.26068	3.346e-05	-1.09317	-1.29663
130661999	rs12221973	9.78449e-09	-1.47174e-10	-1.15448	0.000110887	-1.47174e-10	-1.19164
130662145	rs9666001	3.58605e-09	-0.856035	-1.30219	2.87823e-05	-1.24633	-1.29405
130662373	rs10894246	1.61876e-09	-1.71803	-1.23559	1.77109e-05	-1.80865	-1.21732
130662395	rs10894247	8.21525e-09	-1.81305	0.483766	8.56851e-05	-1.75302	0.303549
130662750	rs7934148	1.00371e-08	-1.79012	0.661137	0.000100216	-1.70131	0.408493
130663263	rs6590510	9.76569e-09	-1.80159	0.645192	0.000101075	-1.73073	0.446443
130663595	rs147799048	5.19867e-09	-1.78687	-2.53031e-10	6.37802e-05	-1.74471	-2.53031e-10
130664128	rs10894248	9.53384e-09	-1.80899	0.628561	9.81709e-05	-1.7441	0.430665
130664691	rs7942163	3.22364e-08	-1.57073	1.60855	0.000323812	-1.53309	1.4131
130665384	rs4245095	1.8321e-09	-1.70475	-1.12506	1.99548e-05	-1.80164	-1.10504
130665659	rs7946160	1.6445e-09	-1.72605	-1.21179	1.94585e-05	-1.70654	-1.22532
130666275	rs138456207	8.18715e-09	-1.47174e-10	-1.33271	9.48929e-05	-1.47174e-10	-1.3474
130666444	rs7128694	1.97596e-09	-1.64165	-1.11257	2.12666e-05	-1.7496	-1.09342
130666858	rs4937569	1.74891e-09	-1.6891	-1.18718	1.88617e-05	-1.79422	-1.1688
130666991	rs12417204	1.71346e-09	-1.71798	-1.17878	2.00741e-05	-1.70682	-1.1939
130667054	rs10894249	1.21343e-08	-1.79422	0.85497	0.000129702	-1.70599	0.671082
130667155	rs35748876	1.71759e-09	-1.70588	-1.18848	2.01433e-05	-1.69414	-1.20314
130667385	rs77514522	7.50987e-09	-1.82697	0.407909	8.59371e-05	-1.82159	0.375057
130667716	rs79012459	5.12246e-09	-1.80164	-2.53031e-10	5.93558e-05	-1.8166	-2.53031e-10
130668165	rs9666096	3.44703e-09	-0.884976	-1.31279	2.73582e-05	-1.29453	-1.2966
130668279	rs9667339	1.4348e-08	-1.79338	1.02171	0.000142628	-1.68633	0.746422
130668286	rs9666211	1.17236e-08	-1.793	0.819329	0.000119195	-1.67581	0.556423
130668293	rs2186742	3.56591e-09	-0.850032	-1.31383	2.8138e-05	-1.2657	-1.29732
130668520	rs1939906	1.36178e-08	-1.78726	0.96336	0.000136673	-1.67414	0.691584
130668732	rs4245096	3.80494e-09	-0.775616	-1.32336	2.9459e-05	-1.20811	-1.30904
130668920	rs10894250	4.54995e-08	-1.5228	1.90522	0.000432268	-1.52667	1.69557
130668922	rs34042208	1.93392e-09	-1.68638	-1.08935	2.2889e-05	-1.66451	-1.10498
130669023	rs34877454	1.93591e-09	-1.67732	-1.09738	2.30033e-05	-1.65479	-1.10972
130669045	rs7940140	3.51304e-09	-0.859848	-1.31895	2.74442e-05	-1.28442	-1.30358
130669178	rs35631643	1.92169e-09	-1.69063	-1.09144	2.31192e-05	-1.65555	-1.10393
130669215	rs7940403	3.40704e-09	-0.891431	-1.318	2.68354e-05	-1.30801	-1.30242
130669271	rs35630216	1.82798e-09	-1.72852	-1.10355	2.20541e-05	-1.69091	-1.11574
130669287	rs12290479	4.24107e-08	-1.55533	1.86746	0.00040679	-1.54862	1.65677
130669387	rs11222318	1.92432e-09	-1.68023	-1.10047	2.34658e-05	-1.63187	-1.11274
130669473	rs7925645	2.62533e-08	-1.81455	1.64706	0.000227291	-1.82581	1.3519
130670539	rs145152783	8.19003e-09	-1.33236	-2.53031e-10	8.80156e-05	-1.42264	-2.53031e-10
130670707	rs57643364	3.88888e-08	-1.62574	1.85117	0.000376098	-1.61359	1.64329
130671102	rs148103331	3.83724e-08	0.21206	-2.53031e-10	0.000258231	-0.346296	-2.53031e-10
130671298	rs10894251	1.10531e-08	-1.81637	0.783811	0.000108261	-1.73874	0.523136
130671331	rs11826291	3.81646e-08	-1.60337	1.81001	0.000368727	-1.59358	1.60349
130671338	rs11828385	3.95276e-08	-1.64956	1.89129	0.000384019	-1.63154	1.68209
130671422	rs10894252	3.31041e-08	-1.63568	1.70006	0.000322278	-1.61976	1.49502
130671845	rs55656225	2.07662e-08	-0.401949	-2.53031e-10	0.000117946	-1.12992	-2.53031e-10
130672085	rs4936115	1.69479e-09	-1.82326	-1.08446	2.05933e-05	-1.81277	-1.06241
130672096	rs34932770	1.78368e-09	-1.7424	-1.11419	2.13113e-05	-1.71187	-1.12904
130672187	rs34077291	1.77887e-09	-1.7424	-1.11689	2.12556e-05	-1.71187	-1.13166
130672208	rs35329478	1.78511e-09	-1.7389	-1.11689	2.13424e-05	-1.70779	-1.13166
130672225	rs34063616	1.74821e-09	-1.7389	-1.13778	2.09423e-05	-1.70779	-1.15058
130672483	rs181329531	8.06353e-09	-1.47174e-10	-1.34793	9.48598e-05	-1.47174e-10	-1.34775
130672669	rs11222320	1.62036e-09	-1.74556	-1.20707	2.00218e-05	-1.7014	-1.20192
130672839	rs7940863	1.3733e-08	-1.81066	0.995186	0.000134421	-1.70912	0.70995
130672908	rs7940967	2.02599e-09	-1.69513	-1.03409	2.17139e-05	-1.81211	-1.01009
130672992	rs79675423	1.93092e-09	-1.59504	-1.18224	2.06568e-05	-1.68022	-1.19188
130673255	rs10894253	2.35346e-09	-1.68219	-0.8972	2.55015e-05	-1.8077	-0.853713
130673321	rs10791094	2.43233e-09	-1.68219	-0.864238	2.63762e-05	-1.8077	-0.819989
130673587	rs10791095	2.51402e-09	-1.6877	-0.825697	2.75906e-05	-1.80969	-0.77298
130673705	rs1944141	2.04124e-09	-1.71878	-1.00294	2.46893e-05	-1.67666	-1.01712
130673727	rs10894254	2.674e-09	-1.70343	-0.74827	2.97964e-05	-1.8143	-0.69146
130674207	rs7123842	2.77175e-09	-1.67484	-0.740961	2.99243e-05	-1.8189	-0.682584
130674338	rs35550681	2.1339e-09	-1.71293	-0.964392	2.74749e-05	-1.60389	-0.982991
130674487	rs79875871	1.90807e-08	-1.47174e-10	-0.486599	0.000210866	-1.47174e-10	-0.548926
130674529	rs4937570	2.58156e-09	-1.65215	-0.834735	2.75143e-05	-1.80902	-0.77642
130674669	rs4937571	2.61648e-09	-1.66416	-0.80929	2.80984e-05	-1.81277	-0.751667
130674751	rs116079687	5.60483e-09	-1.71165	-2.53031e-10	6.80569e-05	-1.67981	-2.53031e-10
130674888	rs4937572	2.40851e-09	-1.70203	-0.85424	2.66231e-05	-1.82111	-0.797255
130674958	rs118066454	5.50518e-09	-1.72959	-2.53031e-10	5.99683e-05	-1.80633	-2.53031e-10
130675074	rs79998556	1.3479e-08	-1.47174e-10	-0.834146	0.000159284	-1.47174e-10	-0.829461
130675346	rs73584010	1.71632e-09	-1.80804	-1.08706	1.95721e-05	-1.81494	-1.11111
130675389	rs111487715	2.07678e-09	-1.76609	-0.938375	2.42162e-05	-1.78215	-0.930974
130675540	rs187871906	1.11445e-08	-1.47174e-10	-1.02433	0.00014225	-1.47174e-10	-0.942562
130675761	rs12807924	1.69267e-09	-1.79432	-1.11465	1.93169e-05	-1.80181	-1.13736
130675805	rs12806925	1.68754e-09	-1.79432	-1.11768	1.92612e-05	-1.80181	-1.14025
130675960	rs11222322	1.63776e-08	-0.639362	-2.53031e-10	9.43111e-05	-1.35355	-2.53031e-10
130676037	rs11222323	5.17262e-09	-1.7919	-2.53031e-10	6.44759e-05	-1.73386	-2.53031e-10
130676065	rs12807477	1.65754e-09	-1.77957	-1.15038	1.87808e-05	-1.79701	-1.1703
130676996	rs7935775	2.11494e-09	-1.47727	-1.20898	2.11566e-05	-1.66828	-1.17992
130677309	rs7114502	2.30008e-09	-1.43119	-1.17114	2.18839e-05	-1.68397	-1.13042
130678502	rs34019235	1.73074e-09	-1.55505	-1.33168	2.08524e-05	-1.51946	-1.34322
130678803	rs74401757	6.1948e-09	-1.61157	-2.53031e-10	7.31373e-05	-1.60781	-2.53031e-10
130679617	rs11222327	2.43933e-09	-1.47349	-1.07007	2.58804e-05	-1.53661	-1.11005
130680802	rs12361635	1.09452e-08	0.193389	-1.23576	6.76349e-05	-0.516708	-1.16932
130681100	rs78545894	7.13786e-09	-1.46987	-2.53031e-10	6.66307e-05	-1.70098	-2.53031e-10
130682103	rs150069143	5.00805e-09	-1.82423	-2.53031e-10	5.96353e-05	-1.8119	-2.53031e-10
130682401	rs3944309	3.72624e-09	-1.51822	-0.601653	3.60551e-05	-1.60514	-0.709958
130682620	rs11222329	1.17174e-08	-1.47174e-10	-0.974201	0.000129372	-1.47174e-10	-1.03746
130682686	rs4320964	2.90399e-09	-1.75105	-0.618139	2.71088e-05	-1.82279	-0.777506
130682921	rs755851	3.42158e-09	-1.65729	-0.547887	3.13442e-05	-1.80376	-0.651357
130683670	rs145213106	6.73419e-09	-1.52808	-2.53031e-10	7.72445e-05	-1.55317	-2.53031e-10
130684562	rs61908932	2.05086e-09	-1.72623	-0.990787	2.05276e-05	-1.82329	-1.05509
130685834	rs4937573	2.18419e-09	-1.82588	-0.828156	2.47736e-05	-1.75694	-0.933433
130685935	rs4937574	4.24067e-09	-1.16253	-0.828027	5.67505e-05	-0.932974	-0.92851
130687075	rs11222330	2.93381e-09	-1.01603	-1.34294	3.61486e-05	-0.996639	-1.31587
130687217	rs4441021	1.59522e-09	-1.70926	-1.25901	1.96549e-05	-1.61147	-1.31035
130687521	rs4245097	7.88972e-09	-0.286947	-1.08277	4.01839e-05	-1.21976	-0.986919
130687652	rs4429065	4.61101e-09	-0.561277	-1.34555	4.78998e-05	-0.709516	-1.32152
130688196	rs10894255	1.42829e-09	-1.77363	-1.30517	2.0555e-05	-1.54738	-1.32967
130688858	rs4592429	1.87815e-09	-1.74439	-1.0606	2.56401e-05	-1.54198	-1.11401
130689322	rs7934985	1.29729e-09	-1.82689	-1.34811	1.59057e-05	-1.79233	-1.34114
130689503	rs7935210	1.0465e-08	-0.502103	-0.585139	6.42445e-05	-1.30744	-0.430009
130689818	rs7101994	1.07391e-08	-0.363358	-0.698028	5.98882e-05	-1.2534	-0.554269
130690162	rs1944146	1.32497e-09	-1.8272	-1.32669	1.63139e-05	-1.78925	-1.31888
130690285	rs1944145	1.32869e-09	-1.82689	-1.32419	1.63068e-05	-1.79233	-1.31624
130690317	rs1944144	7.54495e-09	-0.312243	-1.10216	3.92136e-05	-1.21681	-1.01431
130690409	rs1944143	1.09246e-08	-0.355824	-0.688433	6.10759e-05	-1.24436	-0.543671
130691167	rs11222333	3.99846e-09	-1.20426	-0.845113	4.55962e-05	-1.36645	-0.713875
130691292	rs10894256	9.1526e-09	-0.46056	-0.760679	5.2607e-05	-1.31364	-0.62366
130691473	rs10894257	1.32671e-09	-1.82603	-1.32655	1.61054e-05	-1.80201	-1.31899
130691539	rs10894258	1.326e-09	-1.82656	-1.32655	1.61478e-05	-1.79938	-1.31899
130691833	rs73020986	8.91144e-09	-1.82068	0.572741	0.000113721	-1.72567	0.559264
130691888	rs112630481	1.08665e-08	-1.04959	-2.53031e-10	9.82534e-05	-1.3126	-2.53031e-10
130691920	rs1944147	4.20573e-09	-1.24845	-0.750383	5.06463e-05	-1.40434	-0.57094
130692209	rs7111158	6.44407e-09	-1.57212	-2.53031e-10	7.42931e-05	-1.59213	-2.53031e-10
130692297	rs1939904	1.73191e-09	-1.8201	-1.06595	2.09478e-05	-1.81506	-1.04306
130692381	rs1939905	1.38548e-09	-1.8266	-1.28263	1.75583e-05	-1.78156	-1.25307
130692456	rs145474945	5.04047e-09	-1.81778	-2.53031e-10	6.4752e-05	-1.72959	-2.53031e-10
130692720	rs10791096	1.54107e-09	-1.82719	-1.17561	1.9866e-05	-1.78191	-1.12924
130693066	rs7129403	1.45831e-09	-1.82603	-1.23197	1.78561e-05	-1.80201	-1.2158
130693872	rs10894259	7.26691e-09	-0.61231	-0.839637	4.40643e-05	-1.40938	-0.705123
130693996	rs10894260	1.3674e-09	-1.78582	-1.33654	1.76395e-05	-1.68909	-1.34092
130694187	rs10894261	1.65719e-09	-1.75028	-1.17987	2.31596e-05	-1.53944	-1.2183
130694886	rs182824026	6.81574e-09	-1.51604	-2.53031e-10	8.63706e-05	-1.4415	-2.53031e-10
130695106	rs61908955	1.5709e-09	-1.65545	-1.32818	2.48282e-05	-1.36343	-1.32474
130695474	rs10894262	5.80412e-09	-0.48089	-1.19582	9.81193e-05	-0.203461	-1.1105
130696108	rs73584058	5.24695e-09	-1.77763	-2.53031e-10	9.56261e-05	-1.3397	-2.53031e-10
130696439	rs2186741	1.45394e-07	2.88585	-1.34168	0.000239882	0.914291	-1.33429
130696445	rs117798140	1.58819e-08	-0.670096	-2.53031e-10	0.00010914	-1.20752	-2.53031e-10
130696603	rs58587963	3.03819e-09	-1.01381	-1.3102	1.97643e-05	-1.66163	-1.25465
130697032	rs4936116	5.41269e-09	-0.604064	-1.14247	3.0124e-05	-1.34706	-1.14777
130697249	rs4937575	4.95194e-09	-0.603469	-1.23203	2.75381e-05	-1.34857	-1.23601
130697294	rs4936117	5.21635e-09	-0.525246	-1.25823	2.80059e-05	-1.29919	-1.26855
130697610	rs7124713	1.68386e-09	-1.61291	-1.30128	1.60642e-05	-1.82488	-1.29868
130697679	rs948088	2.04767e-09	-1.46325	-1.25532	3.11969e-05	-1.30105	-1.15878
130697832	rs746097	1.7465e-09	-1.57458	-1.30309	1.7265e-05	-1.81892	-1.23255
130698442	rs948997	1.29613e-09	-1.82742	-1.34847	2.21028e-05	-1.48202	-1.32243
130698447	rs948998	3.71635e-09	-0.774876	-1.34766	1.55163e-05	-1.8185	-1.33976
130698539	rs948999	1.32445e-09	-1.82711	-1.32717	2.47257e-05	-1.34348	-1.34883
130698548	rs949000	3.71805e-09	-0.779686	-1.34239	1.54783e-05	-1.81435	-1.34636
130698557	rs12146478	1.98684e-09	-1.49342	-1.25532	1.80449e-05	-1.73571	-1.27158
130698750	rs28551646	2.01779e-09	-1.49342	-1.23986	1.83013e-05	-1.73571	-1.25747
130699007	rs111595317	7.66999e-09	-1.39796	-2.53031e-10	8.21173e-05	-1.492	-2.53031e-10
130699110	rs10894263	2.87038e-09	-1.48651	-0.894322	6.12209e-05	-1.08458	-0.701084
130699142	rs7102349	2.09215e-09	-1.40547	-1.29162	1.91148e-05	-1.64552	-1.30417
130699300	rs7118635	2.44106e-09	-1.19518	-1.34767	2.01264e-05	-1.5492	-1.34891
130699359	rs75979807	2.10429e-08	-1.47174e-10	-0.388716	0.000280943	-1.47174e-10	-0.261999
130699635	rs58398895	5.85698e-09	-0.32143	-1.34621	2.79901e-05	-1.22579	-1.34251
130699848	rs61908957	5.66237e-09	-0.370462	-1.33097	2.44756e-05	-1.38722	-1.31525
130700536	rs75618525	8.73386e-09	-1.47174e-10	-1.26807	0.000102823	-1.47174e-10	-1.26714
130700611	rs750129	5.80278e-08	1.94532	-1.31968	2.61809e-05	-1.29079	-1.34433
130700747	rs80089003	1.12048e-08	-1.47174e-10	-1.01894	0.000143821	-1.47174e-10	-0.931578
130700791	rs750130	3.28987e-08	0.954488	-0.896333	0.000152457	0.0124628	-0.885727
130700956	rs11222339	4.12693e-09	-1.17687	-0.840877	5.18508e-05	-1.05433	-0.897452
130701463	rs117176341	6.22625e-09	-1.6065	-2.53031e-10	6.47353e-05	-1.72984	-2.53031e-10
130701504	rs1078020	6.32716e-09	-0.491921	-1.0985	6.14789e-05	-0.549067	-1.23239
130701762	rs7114655	6.75495e-09	-0.379708	-1.14529	1.77566e-05	-1.76036	-1.26303
130701840	rs144610623	5.00565e-09	-1.82471	-2.53031e-10	6.84711e-05	-1.67374	-2.53031e-10
130701951	rs7114924	3.29893e-08	1.38172	-1.32081	5.83044e-05	-0.505571	-1.3289
130702192	rs4937576	4.3472e-09	-0.99484	-0.970905	3.6075e-05	-1.16755	-1.147
130702221	rs4937577	8.07908e-09	-0.278301	-1.0677	8.0781e-05	-0.292796	-1.21561
130702454	rs4936118	7.12186e-09	-0.3426	-1.12951	6.40318e-05	-0.478166	-1.2626
130703226	rs12271471	1.481e-06	5.15188	-1.28668	0.000141339	0.303679	-1.25267
130704378	rs73022813	2.08762e-07	2.6084	-0.702484	0.000113246	-0.602926	-0.567661
130704509	rs12293674	2.71661e-09	-1.09029	-1.34561	1.67412e-05	-1.73486	-1.34742
130704653	rs73022814	9.23871e-07	4.61871	-1.22542	0.000107142	-0.0531058	-1.17289
130705191	rs4436555	2.80044e-09	-1.07943	-1.32607	1.69855e-05	-1.72216	-1.34564
130705653	rs11222341	2.39612e-09	-1.32415	-1.23728	1.78604e-05	-1.67944	-1.33812
130706409	rs12287483	3.96185e-09	-0.917793	-1.14077	2.02574e-05	-1.67549	-1.21613
130706918	rs10750446	6.14042e-07	4.22759	-1.24281	4.07647e-05	-1.14748	-1.04485
130707069	rs12419029	3.0284e-06	5.75535	-1.17484	0.000265101	0.790482	-1.11052
130707319	rs7130119	2.81854e-06	5.70275	-1.19405	0.00023866	0.707993	-1.1331
130707410	rs7130262	3.15223e-06	5.81464	-1.19405	0.000254714	0.773091	-1.1331
130707797	rs142554278	7.43686e-09	-1.42883	-2.53031e-10	5.98976e-05	-1.80751	-2.53031e-10
130708010	rs117629941	9.30651e-09	-1.20456	-2.53031e-10	0.000142	-0.944322	-2.53031e-10
130708116	rs76128123	3.43382e-09	-0.923642	-1.27796	1.82177e-05	-1.67788	-1.31987
130708278	rs35243041	6.6616e-09	-1.53892	-2.53031e-10	0.00010284	-1.26698	-2.53031e-10
130708331	rs12419710	3.6842e-06	5.90886	-1.13233	0.000267089	0.748609	-1.06117
130708611	rs7927321	1.87949e-09	-1.49106	-1.31321	1.88152e-05	-1.61735	-1.34813
130708705	rs76027918	5.06545e-09	-1.81283	-2.53031e-10	8.11182e-05	-1.50424	-2.53031e-10
130709018	rs11222343	1.19739e-08	-0.0540105	-0.898541	7.82191e-05	-0.566545	-0.974089
130709067	rs7943936	4.17844e-07	3.83624	-1.23641	3.60217e-05	-1.29541	-1.02061
130709087	rs948082	5.52883e-09	-1.7253	-2.53031e-10	5.8724e-05	-1.8273	-2.53031e-10
130710438	rs149916803	1.2784e-08	-0.88708	-2.53031e-10	0.000234056	-0.44459	-2.53031e-10
130710719	rs10750447	9.72357e-09	-0.0476547	-1.11307	2.41433e-05	-1.47139	-1.24476
130711182	rs11222344	3.32725e-09	-0.995298	-1.23783	1.80893e-05	-1.71197	-1.29286
130711355	rs117874794	8.22337e-09	-1.47174e-10	-1.3283	9.71345e-05	-1.47174e-10	-1.32405
130711713	rs11222345	1.60656e-09	-1.61351	-1.34767	2.29239e-05	-1.44501	-1.32296
130711914	rs118164712	5.20047e-09	-1.78653	-2.53031e-10	5.89959e-05	-1.82268	-2.53031e-10
130712088	rs7120993	2.59071e-09	-1.29202	-1.19133	1.7228e-05	-1.79363	-1.25998
130712832	rs7931509	5.75057e-09	-1.68598	-2.53031e-10	7.89974e-05	-1.53073	-2.53031e-10
130712966	rs76850942	8.21587e-09	-1.47174e-10	-1.32921	9.70432e-05	-1.47174e-10	-1.32499
130713252	rs10894264	2.36736e-07	2.95325	-0.921577	0.000106171	-0.34073	-0.894367
130713990	rs73022823	7.26407e-06	6.77113	-1.31571	0.00044429	1.45426	-1.25793
130714393	rs190960659	8.48769e-09	-1.47174e-10	-1.29666	9.71664e-05	-1.47174e-10	-1.32372
130714601	rs145920137	9.32905e-06	6.99296	-1.28734	0.000503814	1.56062	-1.23856
130714613	rs10894265	1.58366e-05	7.58298	-1.34818	6.74237e-05	-0.392218	-1.29693
130714633	rs10894266	1.44367e-05	7.48837	-1.34612	6.38751e-05	-0.43748	-1.30574
130715172	rs35920946	2.11038e-08	0.344444	-0.730266	0.000114208	-0.337966	-0.824166
130715343	rs11222346	1.63146e-05	7.60693	-1.34239	6.7176e-05	-0.377023	-1.31581
130715348	rs34068453	7.51215e-09	-0.108331	-1.31043	1.52637e-05	-1.82696	-1.34771
130715671	rs80332505	5.87024e-09	-1.66538	-2.53031e-10	9.13279e-05	-1.38569	-2.53031e-10
130716157	rs7943757	4.01168e-05	8.51082	-1.34655	7.89665e-05	-0.229	-1.30213
130716344	rs10750449	4.26041e-09	-0.644492	-1.34142	1.86464e-05	-1.76158	-1.21291
130716500	rs61910761	6.62933e-09	-1.54377	-2.53031e-10	5.88006e-05	-1.826	-2.53031e-10
130716945	rs116946397	1.00921e-08	-1.12353	-2.53031e-10	7.48132e-05	-1.58515	-2.53031e-10
130717153	rs10894268	0.00263707	12.6963	-1.34636	0.000239474	0.774763	-1.19647
130717209	rs73022834	0.000259873	10.35	-1.31729	0.00177979	2.85997	-1.27587
130717256	rs4366492	0.0155676	14.4739	-1.34849	0.000274128	0.959548	-1.2461
130717406	rs73022837	0.000269838	10.393	-1.32265	0.00181286	2.88666	-1.28415
130717432	rs11602497	1.22692e-05	7.30958	-1.33002	0.000848058	2.11885	-1.27605
130717440	rs1944142	0.0051326	13.3562	-1.34039	0.00032926	1.05835	-1.16165
130717453	rs117170349	8.055e-09	-1.47174e-10	-1.34899	9.47576e-05	-1.47174e-10	-1.34883
130717699	rs79582389	8.38121e-09	-1.30929	-2.53031e-10	7.38347e-05	-1.59832	-2.53031e-10
130717717	rs7104367	5.90822e-09	-1.65893	-2.53031e-10	6.28348e-05	-1.75964	-2.53031e-10
130717916	rs6590512	0.00516515	13.3562	-1.33407	0.000338077	1.05835	-1.13523
130718214	rs35274053	0.000265865	10.3587	-1.30326	0.00193094	2.89579	-1.23018
130718630	rs10791097	0.0393569	15.3966	-1.3437	0.000432829	1.34851	-1.17832
130718711	rs10791098	0.0283134	15.0634	-1.33984	0.000383013	1.20637	-1.15844
130718813	rs10791099	0.0268005	15.0046	-1.33597	0.00039518	1.22178	-1.14259
130718836	rs11222348	9.57732e-09	0.038101	-1.21398	5.43256e-05	-0.667885	-1.23727
130718865	rs11222349	9.36841e-09	0.0253798	-1.22331	5.33922e-05	-0.67791	-1.24457
130718967	rs61467764	0.000296248	10.4964	-1.33268	0.0020476	3.02575	-1.30148
130719061	rs10750450	0.0284498	15.0634	-1.33504	0.000390564	1.20637	-1.13892
130719479	rs79162582	6.11521e-09	-1.6245	-2.53031e-10	6.53688e-05	-1.7201	-2.53031e-10
130719658	rs6590513	1.17776e-08	0.379849	-1.34893	1.65164e-05	-1.8265	-1.26929
130721052	rs7106373	1.17795e-08	0.379849	-1.34877	1.64741e-05	-1.8265	-1.27186
130721080	rs55816411	3.22764e-08	1.37934	-1.34028	2.5663e-05	-1.30613	-1.34897
130722677	rs7126158	7.82355e-09	-1.37814	-2.53031e-10	6.33414e-05	-1.75161	-2.53031e-10
130722789	rs10894269	3.48926e-05	8.31494	-1.29019	6.28229e-05	-0.729796	-1.03003
130723417	rs117611886	8.14248e-09	-1.47174e-10	-1.33818	9.61646e-05	-1.47174e-10	-1.33409
130723452	rs4936120	3.39144e-05	8.2903	-1.29399	6.34256e-05	-0.711322	-1.03896
130723543	rs118066066	6.0499e-09	-1.63524	-2.53031e-10	0.000109291	-1.20614	-2.53031e-10
130723677	rs73022854	0.000224997	10.2192	-1.33066	0.00160326	2.75815	-1.2785
130723945	rs140231117	1.14807e-08	-0.994614	-2.53031e-10	7.8454e-05	-1.53764	-2.53031e-10
130725109	rs735094	1.62697e-05	7.57646	-1.31468	4.49686e-05	-1.00339	-1.09079
130726077	rs11603243	0.000107365	9.47966	-1.33096	0.000958401	2.26204	-1.29692
130726143	rs11222352	3.95745e-08	1.37621	-1.1333	0.000124968	0.131054	-1.20315
130726211	rs140795090	2.01188e-08	-1.47174e-10	-0.433625	0.000244878	-1.47174e-10	-0.39939
130726680	rs146905120	1.90463e-05	7.71382	-1.29447	4.92274e-05	-0.964237	-1.03946
130726792	rs186680330	6.05364e-07	2.97055	-2.53031e-10	0.000206102	-0.571777	-2.53031e-10
130727030	rs117692914	8.06628e-09	-1.47174e-10	-1.34759	9.51337e-05	-1.47174e-10	-1.34487
130727212	rs10894270	6.88967e-06	6.74321	-1.34071	3.63524e-05	-1.12692	-1.17997
130727322	rs141915605	5.03527e-09	-1.81881	-2.53031e-10	7.89922e-05	-1.5308	-2.53031e-10
130727507	rs10894271	2.36365e-05	7.93645	-1.30118	5.18454e-05	-0.896377	-1.05551
130728162	rs117998745	8.05887e-09	-1.47174e-10	-1.3485	9.58572e-05	-1.47174e-10	-1.33729
130728682	rs11222354	5.64056e-09	-1.70529	-2.53031e-10	6.18104e-05	-1.77608	-2.53031e-10
130729430	rs4601795	0.00408283	13.1218	-1.33482	0.000178918	0.42673	-1.13995
130729486	rs4622274	1.68799e-05	7.60103	-1.30243	4.66309e-05	-0.996103	-1.06178
130729586	rs80234179	5.69308e-09	-1.69603	-2.53031e-10	6.21866e-05	-1.77001	-2.53031e-10
130729626	rs12418278	0.000108817	9.47966	-1.31752	0.000977099	2.26204	-1.2776
130729705	rs12284487	1.89302e-05	7.70083	-1.2876	4.97698e-05	-0.966286	-1.02645
130729772	rs12284540	1.98947e-05	7.74853	-1.2856	5.07216e-05	-0.951905	-1.02189
130730380	rs74866549	2.5454e-05	8.00201	-1.29266	6.9134e-05	-0.6226	-1.0415
130730497	rs11222358	2.61237e-05	8.02064	-1.28531	5.70314e-05	-0.838672	-1.01787
130730528	rs12286234	2.24512e-05	7.87114	-1.28732	5.41649e-05	-0.885651	-1.02247
130730544	rs12279359	2.13993e-05	7.82315	-1.28732	5.33631e-05	-0.900564	-1.02247
130730648	rs11222359	2.38997e-05	7.93974	-1.2934	5.64412e-05	-0.827003	-1.03995
130730825	rs11603014	0.000119837	9.57787	-1.31926	0.00105454	2.33877	-1.27806
130730871	rs11222360	2.01837e-05	7.76267	-1.28531	5.36254e-05	-0.900251	-1.01787
130731013	rs61910786	9.58419e-08	1.12742	-2.53031e-10	0.000165679	-0.790098	-2.53031e-10
130731081	rs10894272	2.45678e-05	7.96438	-1.29047	5.62596e-05	-0.836808	-1.03337
130731340	rs138173478	8.05677e-09	-1.47174e-10	-1.34877	9.47521e-05	-1.47174e-10	-1.34888
130731424	rs11222361	1.96057e-05	7.74388	-1.29558	5.26702e-05	-0.899376	-1.03672
130731425	rs11222362	1.99543e-05	7.74388	-1.27795	5.48661e-05	-0.899376	-0.995877
130731437	rs73022874	0.000425772	10.8151	-1.28877	0.00251709	3.16606	-1.23535
130731634	rs78730388	9.98842e-09	-1.47174e-10	-1.13385	0.000108278	-1.47174e-10	-1.21545
130732100	rs7936858	0.000191885	10.0342	-1.30484	0.00154348	2.69288	-1.25124
130732236	rs34592997	6.33728e-08	1.87942	-1.16566	0.000218627	0.713792	-1.22657
130732739	rs7116068	1.02652e-06	4.84604	-1.34739	2.44103e-05	-1.43466	-1.27049
130732931	rs117935796	7.94379e-09	-1.36289	-2.53031e-10	6.23468e-05	-1.76744	-2.53031e-10
130733185	rs7119425	2.3788e-06	5.67793	-1.33885	2.95923e-05	-1.37041	-1.14223
130733320	rs75093711	8.0641e-09	-1.47174e-10	-1.34786	9.47503e-05	-1.47174e-10	-1.3489
130733365	rs6590515	2.24919e-06	5.61933	-1.33628	2.96855e-05	-1.37835	-1.13114
130733393	rs6590516	2.24452e-06	5.61933	-1.33836	2.94202e-05	-1.37835	-1.14011
130733505	rs6590517	2.44921e-06	5.70411	-1.33587	3.03652e-05	-1.35735	-1.1295
130733530	rs6590518	2.56662e-06	5.75094	-1.33587	3.07242e-05	-1.3456	-1.1295
130733878	rs4936121	7.90335e-06	6.87536	-1.3356	3.13204e-05	-1.32748	-1.1284
130734264	rs4936122	9.45667e-07	4.76343	-1.34682	2.39539e-05	-1.45153	-1.27249
130734270	rs4937580	7.88911e-06	6.87536	-1.3374	3.10858e-05	-1.32748	-1.13592
130735482	rs2282579	6.63765e-06	6.70386	-1.33863	2.96867e-05	-1.36823	-1.14122
130735691	rs2282578	9.04497e-07	4.71822	-1.34611	2.35522e-05	-1.4652	-1.27573
130736167	rs79830277	8.06308e-09	-1.47174e-10	-1.34798	9.47512e-05	-1.47174e-10	-1.34889
130736271	rs3234	1.55898e-07	1.61392	-2.53031e-10	0.000199608	-0.603796	-2.53031e-10
130736685	rs71483638	6.54602e-08	1.88721	-1.14105	0.000224545	0.720246	-1.20632
130736831	rs71483639	6.55533e-08	1.88721	-1.13963	0.000224809	0.720246	-1.20514
130737194	rs117564232	5.00948e-09	-1.82395	-2.53031e-10	7.26209e-05	-1.6149	-2.53031e-10
130737254	rs11222363	6.82929e-08	1.93413	-1.1456	0.000233328	0.759127	-1.20683
130737272	rs117531900	8.05509e-09	-1.47174e-10	-1.34897	9.48172e-05	-1.47174e-10	-1.3482
130737281	rs6590519	3.3882e-09	-0.903842	-1.31114	2.20211e-05	-1.46954	-1.3386
130737878	rs58982930	1.57632e-08	-1.47174e-10	-0.677599	0.000206891	-1.47174e-10	-0.567957
130738568	rs4411284	9.92207e-06	7.11334	-1.3461	3.13793e-05	-1.27103	-1.18297
130738590	rs11222364	3.40257e-09	-0.921545	-1.2892	1.82233e-05	-1.75817	-1.23928
130738724	rs12099327	5.01205e-09	-1.82343	-2.53031e-10	5.92207e-05	-1.81888	-2.53031e-10
130738848	rs12284514	3.82846e-09	-0.808525	-1.28429	1.88668e-05	-1.73247	-1.23028
130738946	rs10791100	9.16368e-06	7.03428	-1.34655	2.98556e-05	-1.3175	-1.18628
130739054	rs11222365	7.37307e-08	1.98131	-1.11617	0.000247852	0.798279	-1.1856
130739133	rs10791101	7.09806e-07	4.47375	-1.34403	2.14955e-05	-1.5472	-1.2851
130739284	rs2236711	9.52623e-06	7.07308	-1.34655	2.92225e-05	-1.33893	-1.18628
130739373	rs2236712	3.41736e-09	-0.921545	-1.28486	1.84268e-05	-1.75817	-1.22817
130739387	rs11222366	7.37604e-08	1.96872	-1.10318	0.000247966	0.787826	-1.17468
130739480	rs2236713	0.000286552	10.4425	-1.3121	0.00206623	2.97099	-1.23765
130739533	rs148681426	2.98698e-08	-1.47174e-10	-0.03843	0.000410721	-1.47174e-10	0.117764
130739660	rs11222367	7.32522e-08	1.95289	-1.09426	0.000246578	0.774687	-1.16716
130739664	rs2236714	8.06518e-09	-1.47174e-10	-1.34772	9.4754e-05	-1.47174e-10	-1.34887
130739848	rs2236715	3.50614e-09	-0.878012	-1.30275	2.18398e-05	-1.47371	-1.34271
130739853	rs2236716	3.5541e-09	-0.864426	-1.30275	2.16611e-05	-1.48192	-1.34271
130739887	rs2236717	9.14941e-06	7.03428	-1.34811	2.93952e-05	-1.3175	-1.20182
130740335	rs4937581	9.39701e-06	7.06139	-1.34852	2.93232e-05	-1.31384	-1.20793
130740357	rs2155358	8.13858e-06	6.91756	-1.34847	2.83653e-05	-1.34796	-1.20702
130740424	rs11222368	3.16101e-09	-1.03248	-1.25191	1.86781e-05	-1.78926	-1.18354
130740700	rs12098998	6.10928e-09	-1.62547	-2.53031e-10	0.000120671	-1.10708	-2.53031e-10
130740967	rs4936123	0.000346706	10.6677	-1.3467	6.90958e-05	-0.419474	-1.24518
130741027	rs4937582	3.07372e-09	-1.00305	-1.30934	2.44984e-05	-1.36203	-1.33951
130741075	rs647516	5.18121e-09	-1.79024	-2.53031e-10	0.000168718	-0.771918	-2.53031e-10
130741190	rs34940624	6.38035e-08	1.84056	-1.12003	0.000219854	0.681636	-1.18882
130741282	rs73024809	0.000327548	10.5922	-1.32805	0.00194545	2.96097	-1.28787
130741415	rs12364918	5.0984e-07	4.08056	-1.28174	0.000157133	0.372488	-1.21555
130741473	rs140553651	8.09181e-09	-1.47174e-10	-1.34443	9.48212e-05	-1.47174e-10	-1.34816
130741606	rs4937583	1.13057e-05	7.24564	-1.34786	2.99848e-05	-1.30075	-1.19871
130741761	rs4937584	1.13089e-05	7.24564	-1.34757	3.00792e-05	-1.30075	-1.19557
130741940	rs4937585	1.07769e-05	7.19866	-1.34878	2.92613e-05	-1.31202	-1.21187
130742155	rs10894273	1.07869e-05	7.19866	-1.34786	2.96488e-05	-1.31202	-1.19871
130742630	rs1054869	1.13052e-05	7.24564	-1.3479	2.99682e-05	-1.30075	-1.19927
130742788	rs10160281	1.13063e-05	7.24564	-1.3478	3.00418e-05	-1.30075	-1.19681
130742812	rs10160760	3.4993e-09	-0.915411	-1.2673	1.88488e-05	-1.75646	-1.20723
130743388	rs7125622	1.34702e-05	7.4216	-1.34865	3.09882e-05	-1.25742	-1.20912
130743473	rs141741954	2.03648e-07	1.88112	-2.53031e-10	0.000745403	0.713775	-2.53031e-10
130743834	rs75225772	9.04573e-09	-1.47174e-10	-1.23298	9.71911e-05	-1.47174e-10	-1.32347
130744212	rs74962523	1.70171e-09	-1.63444	-1.26921	1.66263e-05	-1.82736	-1.2618
130744268	rs12363140	1.51835e-05	7.54147	-1.34878	3.19363e-05	-1.22428	-1.21212
130744473	rs61910787	1.45756e-05	7.50076	-1.34894	3.15464e-05	-1.2309	-1.21779
130744490	rs12361892	1.51835e-05	7.54147	-1.34878	3.19363e-05	-1.22428	-1.21212
130744509	rs12363163	1.60012e-05	7.59409	-1.34895	3.21772e-05	-1.21088	-1.21801
130744670	rs11222369	1.62904e-05	7.612	-1.34895	3.23146e-05	-1.20662	-1.21801
130744767	rs11222370	1.67873e-05	7.64205	-1.34895	3.25759e-05	-1.19856	-1.21801
130744977	rs10791102	1.60006e-05	7.59409	-1.34898	3.19993e-05	-1.21088	-1.22356
130745045	rs7926167	1.60007e-05	7.59409	-1.34898	3.20841e-05	-1.21088	-1.22091
130745591	rs7940027	1.67867e-05	7.64205	-1.34898	3.23957e-05	-1.19856	-1.22356
130745719	rs11222371	1.09019e-06	4.89476	-1.33593	2.26121e-05	-1.47632	-1.30535
130746146	rs1050078	1.82486e-06	5.4005	-1.32652	2.5217e-05	-1.35366	-1.31897
130746760	rs117702486	4.99258e-09	-1.82733	-2.53031e-10	5.9788e-05	-1.80934	-2.53031e-10
130747231	rs1050071	1.44733e-05	7.49375	-1.34897	3.11331e-05	-1.23634	-1.22553
130747386	rs6590520	1.60131e-05	7.59409	-1.3482	3.14172e-05	-1.21088	-1.24192
130748131	rs3190331	1.44793e-05	7.49375	-1.34856	3.07847e-05	-1.23634	-1.23679
130748227	rs11222372	5.54438e-08	1.72737	-1.14727	0.000195752	0.588172	-1.21147
130749059	rs12365680	1.29188e-06	5.04417	-1.31559	2.33891e-05	-1.41716	-1.33072
130749256	rs11222373	2.55744e-09	-1.24473	-1.25154	1.80121e-05	-1.82184	-1.18727
130749715	rs2282528	3.58258e-09	-0.87109	-1.28811	2.15244e-05	-1.48418	-1.34679
130750642	rs2298566	3.41058e-09	-0.912758	-1.29564	2.21388e-05	-1.45847	-1.34434
130750661	rs147010503	8.44705e-09	-1.47174e-10	-1.30146	0.000104064	-1.47174e-10	-1.25514
130751094	rs2155749	1.17041e-05	7.27773	-1.34531	2.93481e-05	-1.25785	-1.26308
130751230	rs61910788	7.88644e-09	-1.37013	-2.53031e-10	5.9893e-05	-1.80759	-2.53031e-10
130751261	rs2155750	1.14578e-05	7.25552	-1.34437	2.90672e-05	-1.26298	-1.26756
130751308	rs7942621	1.25766e-05	7.34869	-1.34437	2.95017e-05	-1.24814	-1.26756
130751477	rs10894274	4.99593e-09	-1.82665	-2.53031e-10	6.03873e-05	-1.79937	-2.53031e-10
130752040	rs876641	1.52363e-05	7.54147	-1.34531	3.03498e-05	-1.22428	-1.26308
130752567	rs948085	3.55121e-09	-0.884631	-1.28336	2.16886e-05	-1.47599	-1.34738
130753069	rs948086	0.000413228	10.795	-1.29855	0.00198068	2.90744	-1.21639
130753115	rs11222374	4.99336e-09	-1.82717	-2.53031e-10	6.06402e-05	-1.79519	-2.53031e-10
130753718	rs948087	0.000312919	10.5139	-1.29547	0.00192528	2.87112	-1.20844
130753912	rs3829271	1.02829e-06	4.71639	-1.21601	2.11837e-05	-1.49856	-1.34836
130754246	rs77135128	8.39446e-09	-1.47174e-10	-1.30771	9.80001e-05	-1.47174e-10	-1.31518
130754521	rs71483640	3.62568e-09	-0.80134	-1.3459	2.44557e-05	-1.3552	-1.34809
130754522	rs58717100	4.99739e-09	-1.82636	-2.53031e-10	6.04923e-05	-1.79763	-2.53031e-10
130754591	rs7103988	1.13695e-05	7.2508	-1.34738	2.95096e-05	-1.26457	-1.25087
130754608	rs11222375	0.000361851	10.6501	-1.28642	0.00212836	2.95533	-1.19237
130754723	rs34333162	0.000363269	10.6063	-1.23863	0.00214707	2.92818	-1.15647
130754879	rs12278204	8.05624e-09	-1.34883	-2.53031e-10	5.87809e-05	-1.82633	-2.53031e-10
130755044	rs4643085	4.99934e-09	-1.82597	-2.53031e-10	6.20091e-05	-1.77287	-2.53031e-10
130755240	rs2155751	1.1953e-05	7.30201	-1.34855	3.02733e-05	-1.25176	-1.23812
130755383	rs117699395	1.00335e-08	-1.47174e-10	-1.12935	0.000120811	-1.47174e-10	-1.10592
130755575	rs4457753	1.18225e-05	7.2508	-1.30832	2.7542e-05	-1.26457	-1.31987
130755700	rs4370948	1.42667e-05	7.44709	-1.31668	2.91831e-05	-1.2149	-1.31166
130755739	rs4436551	1.42667e-05	7.44709	-1.31668	2.91831e-05	-1.2149	-1.31166
130755784	rs4264159	1.42667e-05	7.44709	-1.31668	2.91831e-05	-1.2149	-1.31166
130755813	rs4456262	2.17523e-05	7.86907	-1.31687	3.29938e-05	-1.09238	-1.31145
130755829	rs11222376	5.59722e-08	1.66237	-1.07279	0.00019752	0.534646	-1.14896
130755998	rs2155752	1.42245e-05	7.44709	-1.31965	2.92807e-05	-1.2149	-1.30832
130756022	rs76527978	4.99409e-09	-1.82702	-2.53031e-10	6.05524e-05	-1.79664	-2.53031e-10
130756076	rs74959290	2.93558e-08	-0.0557885	-2.53031e-10	0.00099029	0.997849	-2.53031e-10
130756176	rs4459316	1.44609e-05	7.46491	-1.32099	2.90002e-05	-1.22614	-1.3067
130756251	rs10894275	1.56031e-05	7.54599	-1.32604	3.02933e-05	-1.18929	-1.29993
130756253	rs1893017	1.56031e-05	7.54599	-1.32604	3.02933e-05	-1.18929	-1.29993
130756632	rs1893018	1.60868e-05	7.58373	-1.33325	3.18232e-05	-1.15241	-1.28754
130756664	rs1893019	1.69801e-05	7.63572	-1.33119	3.16441e-05	-1.15418	-1.29141
130756835	rs6590521	5.03781e-09	-1.81831	-2.53031e-10	6.39039e-05	-1.74277	-2.53031e-10
130757043	rs7925284	3.07287e-09	-1.11106	-1.20161	1.96866e-05	-1.80253	-1.11768
130757161	rs10791103	1.06819e-05	7.17851	-1.33748	2.73047e-05	-1.3143	-1.2788
130757855	rs76246208	8.3932e-09	-1.47174e-10	-1.30786	0.000103298	-1.47174e-10	-1.26253
130758113	rs7106973	1.42933e-05	7.46786	-1.33559	2.92204e-05	-1.24349	-1.28179
130758152	rs7106995	1.65673e-05	7.61892	-1.33901	3.06204e-05	-1.20517	-1.27331
130758153	rs7106684	1.57396e-05	7.56686	-1.3382	3.01502e-05	-1.21848	-1.27548
130758449	rs117926463	8.09915e-09	-1.47174e-10	-1.34352	9.50665e-05	-1.47174e-10	-1.34557
130758556	rs7107595	1.31899e-05	7.39153	-1.3396	2.91215e-05	-1.25819	-1.27048
130758924	rs7111143	9.19224e-09	0.0214123	-1.23833	3.16087e-05	-1.20612	-1.2406
130759133	rs10894276	1.73883e-09	-1.67892	-1.20315	1.64979e-05	-1.78435	-1.31256
130759164	rs148205154	2.66479e-08	-1.47174e-10	-0.152566	0.00031048	-1.47174e-10	-0.162029
130759223	rs585512	1.43798e-09	-1.76952	-1.30251	1.64721e-05	-1.80189	-1.29659
130759304	rs117124134	9.44365e-09	-1.47174e-10	-1.18994	0.000108826	-1.47174e-10	-1.21039
130759410	rs67649878	1.16442e-05	7.27561	-1.34833	0.000365762	1.33412	-1.33229
130759987	rs7937166	1.62539e-09	-1.61495	-1.33458	2.51162e-05	-1.35309	-1.32354
130759994	rs7952402	1.58367e-09	-1.64534	-1.33019	2.6172e-05	-1.30657	-1.32889
130760100	rs7937411	1.35461e-09	-1.79568	-1.33609	3.75811e-05	-0.951977	-1.32167
130760192	rs11222377	5.14406e-09	-1.79743	-2.53031e-10	6.81344e-05	-1.67867	-2.53031e-10
130760203	rs7937514	1.42765e-09	-1.74967	-1.32958	3.11988e-05	-1.13023	-1.32954
130760366	rs7924461	1.4326e-09	-1.74529	-1.3305	3.08394e-05	-1.14309	-1.32827
130760472	rs79748305	8.4136e-09	-1.47174e-10	-1.30543	9.82182e-05	-1.47174e-10	-1.31296
130760494	rs7937782	1.62627e-09	-1.61215	-1.33684	2.5247e-05	-1.35138	-1.32006
130760562	rs7924736	1.62627e-09	-1.61215	-1.33684	2.5247e-05	-1.35138	-1.32006
130760593	rs7938231	1.62627e-09	-1.61215	-1.33684	2.5247e-05	-1.35138	-1.32006
130760874	rs6590522	1.62627e-09	-1.61215	-1.33684	2.5247e-05	-1.35138	-1.32006
130760972	rs7105290	1.70567e-08	0.432791	-1.03153	0.000131746	0.0980131	-1.11729
130760999	rs7119794	1.62627e-09	-1.61215	-1.33684	2.5247e-05	-1.35138	-1.32006
130761178	rs7119829	1.68363e-09	-1.59758	-1.31674	2.44563e-05	-1.37245	-1.33081
130761254	rs77932174	4.35967e-08	1.38804	-1.04834	0.000260138	0.792676	-1.13161
130761615	rs10750451	1.62504e-09	-1.61215	-1.33759	2.52773e-05	-1.35138	-1.31886
130761685	rs6590523	1.6667e-09	-1.60493	-1.31951	2.47679e-05	-1.36198	-1.32862
130761890	rs6590524	1.64436e-09	-1.60493	-1.333	2.48501e-05	-1.36198	-1.32531
130762035	rs6421608	1.62674e-09	-1.61671	-1.33199	2.46661e-05	-1.36821	-1.3265
130762057	rs6421609	1.65993e-09	-1.60047	-1.32803	2.40519e-05	-1.38916	-1.33077
130762124	rs4447183	1.64017e-09	-1.61065	-1.32982	2.41244e-05	-1.38908	-1.32784
130762125	rs4365063	1.64199e-09	-1.61065	-1.32872	2.40972e-05	-1.38908	-1.32897
130762140	rs4600217	1.64597e-09	-1.61065	-1.3263	2.40425e-05	-1.38908	-1.33124
130762498	rs12280661	4.7367e-09	-0.693267	-1.18667	1.99792e-05	-1.81268	-1.09278
130762505	rs10736588	1.63159e-09	-1.61926	-1.32647	2.52155e-05	-1.34067	-1.33202
130762529	rs10736589	1.6443e-09	-1.61215	-1.32581	2.49455e-05	-1.35138	-1.33207
130762550	rs10732869	1.6443e-09	-1.61215	-1.32581	2.49455e-05	-1.35138	-1.33207
130762569	rs10732870	1.6443e-09	-1.61215	-1.32581	2.49455e-05	-1.35138	-1.33207
130762646	rs11222378	5.29301e-09	-1.76889	-2.53031e-10	7.1672e-05	-1.62805	-2.53031e-10
130762961	rs10750452	1.57382e-09	-1.653	-1.32877	2.67077e-05	-1.28529	-1.32991
130762970	rs10750453	1.5756e-09	-1.653	-1.32763	2.6679e-05	-1.28529	-1.33098
130763152	rs10736590	1.56556e-09	-1.6594	-1.32763	2.69859e-05	-1.27386	-1.33098
130763340	rs12049886	4.20291e-08	1.39166	-1.08858	0.000250075	0.795945	-1.17433
130763454	rs10894277	1.56909e-09	-1.6594	-1.32538	2.69558e-05	-1.27386	-1.33209
130763513	rs12049830	1.83239e-08	0.773282	-1.30035	0.000136222	0.333091	-1.31895
130763772	rs3794143	1.55758e-09	-1.66567	-1.32647	2.72712e-05	-1.2623	-1.33202
130763995	rs3794142	0.000154419	9.7175	-1.20535	0.00140842	2.4246	-1.07452
130764017	rs3794141	8.3238e-09	-1.47174e-10	-1.31616	9.71483e-05	-1.47174e-10	-1.32391
130764092	rs3794140	1.41572e-09	-1.82737	-1.26027	2.95308e-05	-1.17175	-1.34296
130764398	rs78992813	8.31833e-09	-1.47174e-10	-1.31682	9.70926e-05	-1.47174e-10	-1.32448
130764409	rs57336947	0.000115693	9.43734	-1.21393	0.00106406	2.15612	-1.08642
130764418	rs75011833	3.88215e-09	-0.938705	-1.14018	2.08397e-05	-1.82742	-1.03587
130764449	rs11222379	3.37001e-08	1.43008	-1.34786	3.28603e-05	-1.06908	-1.33881
130764526	rs7925664	1.54555e-09	-1.65292	-1.34698	2.79054e-05	-1.27391	-1.29742
130764540	rs10750454	1.54153e-06	5.24484	-1.33959	3.83971e-05	-0.962191	-1.28998
130764747	rs6590525	8.25554e-09	-1.47174e-10	-1.32439	9.6459e-05	-1.47174e-10	-1.33103
130764848	rs1944148	3.90852e-09	-0.87158	-1.20054	1.61907e-05	-1.77047	-1.34524
130764884	rs1944149	3.99883e-09	-0.848738	-1.20054	1.61012e-05	-1.77602	-1.34524
130764903	rs1944150	3.88144e-09	-0.878532	-1.20054	1.62161e-05	-1.76891	-1.34524
130765031	rs1944151	0.000109674	9.39074	-1.22074	0.00102516	2.12842	-1.09597
130765387	rs6590526	3.96849e-09	-0.850518	-1.20637	1.60648e-05	-1.7774	-1.34612
130765462	rs6590527	3.92844e-09	-0.86546	-1.20157	1.61371e-05	-1.77395	-1.34507
130765485	rs6590529	3.90554e-09	-0.86546	-1.20742	1.61226e-05	-1.77395	-1.34598
130765637	rs6590530	3.91455e-09	-0.87158	-1.199	1.61947e-05	-1.77047	-1.34499
130765675	rs77383513	5.30327e-09	-1.76695	-2.53031e-10	7.19277e-05	-1.62449	-2.53031e-10
130765706	rs6590531	3.68703e-09	-0.931458	-1.199	1.6453e-05	-1.75465	-1.34499
130765723	rs6590532	3.91455e-09	-0.87158	-1.199	1.61947e-05	-1.77047	-1.34499
130765729	rs643793	4.9951e-09	-1.82682	-2.53031e-10	0.000121602	-1.0994	-2.53031e-10
130765824	rs6590533	3.83943e-09	-0.890956	-1.199	1.6424e-05	-1.75641	-1.34499
130765969	rs6590534	3.85711e-09	-0.886361	-1.199	1.62544e-05	-1.76679	-1.34499
130766005	rs7110949	3.91455e-09	-0.87158	-1.199	1.61947e-05	-1.77047	-1.34499
130766044	rs7110968	3.91455e-09	-0.87158	-1.199	1.61947e-05	-1.77047	-1.34499
130766135	rs7126906	3.97329e-09	-0.856686	-1.199	1.61371e-05	-1.77404	-1.34499
130766225	rs11602545	7.32196e-05	8.99869	-1.23275	0.000799699	1.89703	-1.11295
130766532	rs10736591	3.91455e-09	-0.87158	-1.199	1.61947e-05	-1.77047	-1.34499
130766538	rs11222380	3.6037e-09	-0.889341	-1.26398	1.94042e-05	-1.74105	-1.1936
130766569	rs7948812	3.93708e-09	-0.87158	-1.19326	1.62073e-05	-1.77047	-1.34422
130766608	rs7933747	3.9491e-09	-0.87158	-1.19021	1.62161e-05	-1.77047	-1.34367
130766716	rs7933767	3.9491e-09	-0.87158	-1.19021	1.62161e-05	-1.77047	-1.34367
130766761	rs7930661	3.96128e-09	-0.87158	-1.18713	1.62255e-05	-1.77047	-1.34309
130766840	rs202240536	8.29677e-09	-1.47174e-10	-1.31941	9.67438e-05	-1.47174e-10	-1.32808
130766945	rs7943935	4.12893e-09	-0.841613	-1.17565	1.61162e-05	-1.7793	-1.34103
130767058	rs3794139	3.9502e-09	-0.87158	-1.18993	1.62205e-05	-1.77047	-1.3434
130767082	rs3794138	3.86093e-09	-0.897828	-1.18654	1.63411e-05	-1.76371	-1.34275
130767087	rs3794137	3.89692e-09	-0.88516	-1.18993	1.62935e-05	-1.76598	-1.3434
130767198	rs3794136	3.91016e-09	-0.88516	-1.18654	1.63041e-05	-1.76598	-1.34275
130767306	rs3794135	3.91764e-09	-0.886361	-1.18343	1.6301e-05	-1.76679	-1.34213
130767401	rs3794134	8.23967e-09	-1.47174e-10	-1.32632	9.6301e-05	-1.47174e-10	-1.33267
130767455	rs3829270	3.79846e-09	-0.901028	-1.19965	1.63244e-05	-1.763	-1.34449
130767486	rs3794133	7.98749e-05	9.08569	-1.23275	0.000841626	1.94813	-1.11295
130767752	rs3794132	4.00396e-09	-0.883858	-1.16414	1.93614e-05	-1.59909	-1.33778
130768264	rs1368852	3.86991e-09	-0.892114	-1.18993	1.60708e-05	-1.77975	-1.3434
130769033	rs6590535	1.31866e-05	7.28957	-1.23789	0.000428232	1.27982	-1.1203
130769605	rs78774168	8.22205e-09	-1.47174e-10	-1.32846	9.61271e-05	-1.47174e-10	-1.33448
130769686	rs11222382	5.27703e-09	-1.77191	-2.53031e-10	7.02579e-05	-1.64798	-2.53031e-10
130769983	rs77673725	8.22291e-09	-1.47174e-10	-1.32835	9.61355e-05	-1.47174e-10	-1.33439
130770356	rs140406750	1.5177e-08	-1.47174e-10	-0.715499	0.00017907	-1.47174e-10	-0.71237
130770585	rs137903114	5.06888e-09	-1.81216	-2.53031e-10	9.43635e-05	-1.35299	-2.53031e-10
130770811	rs80341375	5.37953e-09	-1.75268	-2.53031e-10	7.38968e-05	-1.59748	-2.53031e-10
130771495	rs75011217	4.99948e-08	1.49911	-1.02247	0.000296416	0.893026	-1.10141
130771662	rs7110591	3.88483e-09	-0.883304	-1.19489	1.62273e-05	-1.76954	-1.34392
130771768	rs10894279	1.11002e-06	4.92353	-1.34667	2.51945e-05	-1.41021	-1.26331
130772791	rs75274170	1.57725e-08	-1.47174e-10	-0.677007	0.000217741	-1.47174e-10	-0.516842
130773059	rs3751040	8.21863e-09	-1.47174e-10	-1.32887	9.60934e-05	-1.47174e-10	-1.33483
130773076	rs3751039	0.000312565	10.5361	-1.31877	7.29351e-05	-0.316011	-1.29457
130773223	rs79138684	8.38641e-09	-1.30867	-2.53031e-10	7.38652e-05	-1.59791	-2.53031e-10
130775456	rs10894280	5.15003e-09	-0.947469	-0.848807	1.90006e-05	-1.7522	-1.20347
130775479	rs10894281	5.16167e-09	-0.933167	-0.860851	1.87918e-05	-1.75631	-1.21042
130775496	rs79925975	2.94284e-09	-1.0811	-1.27481	1.82418e-05	-1.79161	-1.20482
130775688	rs3198419	5.18409e-09	-0.944798	-0.844885	1.8991e-05	-1.75433	-1.20185
130776402	rs1473259	5.47944e-09	-0.945772	-0.788503	1.96671e-05	-1.7505	-1.1707
130776437	rs1473260	5.40218e-09	-0.959972	-0.788503	1.97513e-05	-1.74623	-1.1707
130776454	rs1473261	5.40218e-09	-0.959972	-0.788503	1.97513e-05	-1.74623	-1.1707
130776524	rs4414223	5.41634e-09	-0.945772	-0.800086	1.95396e-05	-1.7505	-1.17721
130776556	rs61909161	8.47081e-08	1.00393	-2.53031e-10	0.000129474	-1.03667	-2.53031e-10
130776613	rs4373936	5.40021e-09	-0.959972	-0.788867	1.97472e-05	-1.74623	-1.17091
130776646	rs4586174	4.33378e-09	-1.02621	-0.942623	2.1896e-05	-1.56298	-1.25087
130776690	rs6590536	5.47744e-09	-0.945772	-0.788867	1.96631e-05	-1.7505	-1.17091
130776865	rs6590538	5.52777e-09	-0.959972	-0.765522	2.0011e-05	-1.74623	-1.15764
130777039	rs7949722	5.42717e-09	-0.982513	-0.761347	2.03095e-05	-1.73146	-1.1576
130777244	rs73028852	4.15398e-05	8.03324	-0.834113	0.000759015	1.34008	-0.608211
130777589	rs2276096	7.07286e-05	8.56917	-0.837847	0.00102696	1.6469	-0.61269
130777673	rs55633245	8.22889e-09	-1.47174e-10	-1.32763	9.62893e-05	-1.47174e-10	-1.33279
130777813	rs2276097	7.07286e-05	8.56917	-0.837847	0.00102696	1.6469	-0.61269
130777886	rs2276098	7.3968e-05	8.61396	-0.837847	0.00105392	1.67281	-0.61269
130778327	rs117723873	8.2573e-09	-1.47174e-10	-1.32418	9.67301e-05	-1.47174e-10	-1.32822
130778510	rs11600182	6.98412e-05	8.56917	-0.850473	0.0010115	1.6469	-0.62786
130778905	rs11222383	6.98412e-05	8.56917	-0.850473	0.0010115	1.6469	-0.62786
130778990	rs11222384	7.304e-05	8.61396	-0.850473	0.00103805	1.67281	-0.62786
130779052	rs11222385	1.62118e-05	7.06755	-0.809334	0.000612774	1.09639	-0.578546
130779068	rs11222386	1.42946e-05	6.95455	-0.822188	0.000565659	1.03176	-0.593919
130779273	rs4337054	7.87101e-05	8.68872	-0.850473	0.00115703	1.78133	-0.62786
130779410	rs80040482	2.99866e-09	-1.01747	-1.31964	1.72703e-05	-1.77981	-1.27134
130779479	rs4402303	7.03896e-05	8.58104	-0.854513	0.00100958	1.64986	-0.632721
130779621	rs4403815	7.57439e-05	8.65435	-0.854513	0.00105748	1.69621	-0.632721
130779646	rs4508210	7.304e-05	8.61396	-0.850473	0.00103805	1.67281	-0.62786
130779668	rs7107568	0.000287694	10.4231	-1.28868	6.91724e-05	-0.34064	-1.32291
130779674	rs4403816	6.95596e-05	8.56917	-0.854513	0.0010066	1.6469	-0.632721
130779787	rs11222387	5.30202e-09	-1.76719	-2.53031e-10	7.1997e-05	-1.62352	-2.53031e-10
130779803	rs1559671	6.95596e-05	8.56917	-0.854513	0.0010066	1.6469	-0.632721
130779904	rs11222388	1.25178e-08	-1.47174e-10	-0.908127	0.000131423	-1.47174e-10	-1.02173
130780015	rs1781	6.82573e-09	-0.837316	-0.677262	2.04194e-05	-1.77903	-1.10464
130780475	rs55938996	4.86548e-05	8.61396	-1.25673	0.000617239	1.67281	-1.14771
130780483	rs56098464	4.87386e-05	8.61396	-1.25501	0.000618807	1.67281	-1.14517
130780587	rs73028872	5.81563e-05	8.70014	-1.16452	0.00073564	1.72278	-1.02219
130780595	rs73028875	4.92374e-05	8.53127	-1.16214	0.000669237	1.625	-1.01901
130780616	rs73028877	6.05122e-05	8.74481	-1.16949	0.000750006	1.74875	-1.02882
130780649	rs73028878	6.02303e-05	8.74481	-1.17416	0.000745336	1.74875	-1.03506
130780771	rs73028880	4.8572e-05	8.61396	-1.25843	0.000615684	1.67281	-1.15023
130780828	rs117380486	4.8572e-05	8.61396	-1.25843	0.000615684	1.67281	-1.15023
130780865	rs139989165	4.849e-05	8.61396	-1.26012	0.000614142	1.67281	-1.15273
130781021	rs11222389	3.02525e-09	-1.00529	-1.32299	1.72266e-05	-1.77683	-1.27687
130781475	rs3751038	4.849e-05	8.61396	-1.26012	0.000614142	1.67281	-1.15273
130781675	rs12420822	5.03958e-05	8.65435	-1.26196	0.000626964	1.69621	-1.15547
130781685	rs12420847	5.26268e-05	8.69932	-1.26362	0.000641951	1.72231	-1.15795
130781767	rs12420834	5.03124e-05	8.65435	-1.26362	0.000625415	1.69621	-1.15795
130782058	rs73028887	5.98569e-05	8.82548	-1.26105	0.00069351	1.79573	-1.15411
130782064	rs73028888	5.72895e-05	8.78511	-1.26451	0.000673887	1.7722	-1.15929
130782087	rs77272503	5.2983e-05	8.70014	-1.25769	0.000647947	1.72278	-1.14912
130782101	rs73028892	4.43738e-05	8.53127	-1.26614	0.000580231	1.625	-1.16173
130782159	rs73028894	3.94848e-05	8.40852	-1.26012	0.00052627	1.5184	-1.15273
130782344	rs60290660	4.62045e-05	8.56917	-1.26362	0.000595324	1.6469	-1.15795
130782569	rs60550066	4.24475e-05	8.48437	-1.26362	0.000566883	1.59795	-1.15795
130782649	rs12146655	5.28192e-09	-1.77099	-2.53031e-10	7.31267e-05	-1.60796	-2.53031e-10
130782958	rs11822781	8.21938e-09	-1.47174e-10	-1.32878	9.61926e-05	-1.47174e-10	-1.3338
130783543	rs73028898	4.43104e-05	8.52896	-1.26526	0.000580224	1.62367	-1.16041
130783697	rs73028899	4.07144e-05	8.44432	-1.26526	0.000552598	1.57489	-1.16041
130783728	rs73028900	4.06483e-05	8.44432	-1.26688	0.00055125	1.57489	-1.16285
130783779	rs78178813	3.0639e-09	-0.983629	-1.33196	1.68501e-05	-1.78336	-1.29243
130783875	rs73028902	3.90442e-05	8.40243	-1.26526	0.000551429	1.57277	-1.16041
130784396	rs62621284	3.72437e-05	8.36005	-1.27009	0.000522656	1.52646	-1.16769
130784488	rs61734874	3.56331e-05	8.31584	-1.27009	0.000509576	1.50111	-1.16769
130784589	rs117834100	8.15728e-09	-1.47174e-10	-1.33637	9.55734e-05	-1.47174e-10	-1.34025
130784616	rs3190345	3.84545e-05	8.39992	-1.27797	0.000528354	1.54935	-1.17974
130784647	rs1050081	3.69514e-05	8.36005	-1.27797	0.000516395	1.52646	-1.17974
130784694	rs61736758	4.02004e-05	8.44432	-1.27797	0.000542018	1.57489	-1.17974
130784707	rs61736752	3.84545e-05	8.39992	-1.27797	0.000528354	1.54935	-1.17974
130784754	rs3751037	3.80066e-09	-0.964773	-1.13533	1.9847e-05	-1.58296	-1.32914
130784971	rs3751036	4.03659e-09	-0.910914	-1.12896	1.94124e-05	-1.60689	-1.32735
130785205	rs3751035	4.35257e-05	8.52896	-1.28313	0.000564569	1.62367	-1.18776
130785304	rs3751034	2.16109e-05	7.83166	-1.28598	0.000377733	1.22628	-1.19224
130785475	rs116957702	8.13245e-09	-1.47174e-10	-1.33942	9.53347e-05	-1.47174e-10	-1.34276
130785852	rs139042752	6.09294e-08	1.76188	-1.08744	0.000351409	1.13113	-1.16933
130786308	rs7106771	0.000334537	10.3715	-1.0863	0.000992798	1.8453	-0.844923
130786345	rs3751033	0.00321977	12.7344	-1.18484	7.711e-05	-0.205959	-1.34896
130786436	rs551843616	9.38308e-09	-1.47174e-10	-1.19637	0.0001073	-1.47174e-10	-1.22452
130786449	rs144301229	5.29346e-09	-1.76881	-2.53031e-10	6.10235e-05	-1.78889	-2.53031e-10
130786748	rs111758968	6.40628e-09	-1.578	-2.53031e-10	0.000168782	-0.771541	-2.53031e-10
130786954	rs73031108	1.04307e-08	-1.09053	-2.53031e-10	7.21763e-05	-1.62104	-2.53031e-10
130787746	rs117010980	2.92019e-08	-0.0610438	-2.53031e-10	0.000138754	-0.967443	-2.53031e-10
130787783	rs3763891	6.04247e-09	-0.340842	-1.29562	1.75169e-05	-1.69766	-1.33933
130788111	rs3763890	2.33224e-09	-1.35587	-1.23258	1.81323e-05	-1.72351	-1.27895
130788394	rs74471646	2.3144e-09	-1.82734	-0.768789	2.4614e-05	-1.74722	-0.949619
130788675	rs3794131	8.26153e-09	-1.47174e-10	-1.32367	9.65316e-05	-1.47174e-10	-1.33028
130789022	rs111541695	3.14279e-08	1.27151	-1.25909	0.000156901	0.429918	-1.27445
130790085	rs76890524	2.86258e-09	-1.036	-1.34756	1.55318e-05	-1.8113	-1.34596
130791301	rs1808473	1.02896e-08	-0.473491	-0.630656	2.57036e-05	-1.59247	-1.06104
130791400	rs2018036	0.000129005	9.62043	-1.2881	0.00137545	2.50744	-1.18106
130792048	rs11222391	0.00424931	12.8864	-1.05939	0.000163458	0.495627	-1.29922
130792129	rs138023848	8.65387e-09	-1.47174e-10	-1.27727	9.69919e-05	-1.47174e-10	-1.32552
130792988	rs117714405	6.46911e-09	-1.56824	-2.53031e-10	5.89092e-05	-1.82415	-2.53031e-10
130794196	rs117970222	5.60272e-09	-1.71203	-2.53031e-10	9.72577e-05	-1.32279	-2.53031e-10
130794253	rs7925214	0.00207616	12.2548	-1.144	3.00706e-05	-1.15478	-1.34183
130794272	rs11222394	0.00349407	12.5963	-0.964974	2.42772e-05	-1.36636	-1.34425
130794307	rs7940291	4.99307e-09	-1.82723	-2.53031e-10	7.8906e-05	-1.53189	-2.53031e-10
130794355	rs11222395	0.00404605	12.7887	-1.01072	2.50488e-05	-1.3315	-1.34782
130794894	rs11222396	5.04543e-09	-1.81679	-2.53031e-10	7.21932e-05	-1.6208	-2.53031e-10
130795698	rs7944782	0.00254555	12.4479	-1.13334	2.78216e-05	-1.23056	-1.34378
130796075	rs115087607	5.04806e-09	-1.81627	-2.53031e-10	7.20297e-05	-1.62307	-2.53031e-10
130796248	rs7933085	0.00201251	12.2291	-1.14949	2.71313e-05	-1.25855	-1.34091
130796941	rs112034587	5.16061e-09	-1.79422	-2.53031e-10	7.41255e-05	-1.59439	-2.53031e-10
130797076	rs142875538	8.25137e-09	-1.47174e-10	-1.3249	9.61611e-05	-1.47174e-10	-1.33412
130798612	rs77491995	1.32178e-09	-1.80845	-1.34785	3.7134e-05	-0.957846	-1.32777
130799041	rs73585980	8.23844e-09	-1.47174e-10	-1.32647	9.63397e-05	-1.47174e-10	-1.33227
130799162	rs117694498	8.72196e-09	-1.47174e-10	-1.26943	0.000100212	-1.47174e-10	-1.29286
130800330	rs10750455	0.00447091	12.5441	-0.666259	2.15036e-05	-1.55742	-1.2745
130800572	rs10736592	0.00419534	12.4805	-0.666259	2.13278e-05	-1.56563	-1.2745
130801396	rs1893225	1.89151e-08	0.33287	-0.828188	1.93327e-05	-1.6752	-1.26315
130801649	rs1991899	0.0107372	13.7752	-1.02125	2.63497e-05	-1.28073	-1.34796
130801786	rs1991898	0.014811	13.8157	-0.740119	2.48585e-05	-1.39015	-1.2968
130802818	rs76260298	8.3726e-09	-1.47174e-10	-1.31031	9.77193e-05	-1.47174e-10	-1.31805
130802922	rs73585996	8.22915e-09	-1.47174e-10	-1.3276	9.64093e-05	-1.47174e-10	-1.33155
130803416	rs79001224	5.00104e-09	-1.82563	-2.53031e-10	6.46285e-05	-1.73149	-2.53031e-10
130803634	rs12790299	0.0491699	14.9516	-0.676115	3.17232e-05	-1.16815	-1.27495
130804313	rs77140409	4.99471e-09	-1.8269	-2.53031e-10	6.38791e-05	-1.74316	-2.53031e-10
130804487	rs75137933	8.24416e-09	-1.47174e-10	-1.32577	9.67706e-05	-1.47174e-10	-1.32781
130804891	rs141005275	8.2675e-09	-1.47174e-10	-1.32295	9.68298e-05	-1.47174e-10	-1.32719
130804893	rs78540709	4.99391e-09	-1.82706	-2.53031e-10	6.37386e-05	-1.74536	-2.53031e-10
130805010	rs79060760	8.27683e-09	-1.47174e-10	-1.32182	9.69299e-05	-1.47174e-10	-1.32616
130805066	rs11222399	0.0110082	13.4685	-0.689649	2.3937e-05	-1.44377	-1.28095
130805334	rs7112616	0.0302091	14.7815	-0.993079	2.98739e-05	-1.15702	-1.34615
130805366	rs115289831	4.99618e-09	-1.8266	-2.53031e-10	6.40938e-05	-1.7398	-2.53031e-10
130805444	rs6590540	0.0172275	13.9608	-0.734099	2.5089e-05	-1.38301	-1.29471
130805871	rs73031129	1.90998e-05	7.73589	-1.31374	6.21985e-05	-0.581813	-1.18801
130806424	rs7131121	0.0190982	14.0458	-0.716019	2.5607e-05	-1.3687	-1.28858
130806804	rs112255339	7.26544e-08	0.850437	-2.53031e-10	0.000207047	-0.567204	-2.53031e-10
130807265	rs78187739	5.57832e-08	0.586196	-2.53031e-10	0.000173093	-0.746321	-2.53031e-10
130807788	rs76233093	4.99209e-09	-1.82742	-2.53031e-10	6.30704e-05	-1.7559	-2.53031e-10
130808131	rs138963744	2.10524e-08	-0.388264	-2.53031e-10	0.000153747	-0.864842	-2.53031e-10
130808483	rs10894287	0.0183415	13.9635	-0.674063	2.55056e-05	-1.38499	-1.27626
130808679	rs10894288	0.0202925	14.0909	-0.700376	2.58413e-05	-1.36346	-1.28472
130808685	rs10894289	0.0145992	13.8122	-0.751031	2.42928e-05	-1.41001	-1.29996
130809259	rs7106928	0.00168425	11.981	-1.07943	3.26118e-05	-1.07148	-1.34399
130809508	rs114750065	4.99734e-09	-1.82637	-2.53031e-10	6.42396e-05	-1.73753	-2.53031e-10
130810282	rs3910267	0.0136732	13.746	-0.750327	2.40643e-05	-1.42077	-1.29865
130811049	rs10894290	0.00855394	13.5933	-1.06668	2.40594e-05	-1.37072	-1.3489
130811437	rs11222400	0.0150916	13.7952	-0.700869	2.44801e-05	-1.41741	-1.28487
130813834	rs10894291	2.30398e-05	7.88551	-1.27581	6.85502e-05	-0.559373	-1.11321
130813840	rs75363295	8.4443e-09	-1.47174e-10	-1.30179	9.87486e-05	-1.47174e-10	-1.30757
130813981	rs76439645	5.53628e-09	-1.72395	-2.53031e-10	5.88341e-05	-1.82543	-2.53031e-10
130814039	rs77259464	5.55445e-09	-1.72068	-2.53031e-10	5.88621e-05	-1.82495	-2.53031e-10
130814093	rs11222406	0.00935736	13.66	-1.04364	2.43414e-05	-1.35918	-1.34879
130814272	rs3910266	0.0134449	13.7049	-0.726112	2.39608e-05	-1.43191	-1.29182
130814393	rs57582106	8.4636e-09	-1.47174e-10	-1.2995	9.89601e-05	-1.47174e-10	-1.30543
130814893	rs10791104	0.016316	13.8555	-0.683155	2.48581e-05	-1.4076	-1.27937
130814907	rs150111431	5.58187e-09	-1.71575	-2.53031e-10	5.91565e-05	-1.81996	-2.53031e-10
130815480	rs76190905	5.54212e-09	-1.7229	-2.53031e-10	5.88428e-05	-1.82528	-2.53031e-10
130816326	rs73031137	5.16202e-09	-1.79395	-2.53031e-10	7.74285e-05	-1.55079	-2.53031e-10
130816718	rs116993310	4.25992e-07	2.61914	-2.53031e-10	0.000506654	0.327679	-2.53031e-10
130817579	rs7940866	0.0279996	14.5629	-0.850519	3.43064e-05	-1.04361	-1.32121
130818354	rs61909183	9.67982e-09	-1.16523	-2.53031e-10	6.13004e-05	-1.78436	-2.53031e-10
130819628	rs7111478	0.00763569	13.393	-0.97997	2.3229e-05	-1.41009	-1.34466
130819634	rs10750456	0.013996	13.6616	-0.642609	2.46678e-05	-1.42903	-1.26562
130820757	rs10894292	0.00533318	13.0097	-0.955539	2.18807e-05	-1.47235	-1.34219
130821378	rs74961631	1.71209e-09	-1.73279	-1.16477	1.82234e-05	-1.73964	-1.2578
130821390	rs75186715	8.14197e-09	-1.47174e-10	-1.33825	0.000104486	-1.47174e-10	-1.25109
130821970	rs34303834	5.71494e-09	-1.69219	-2.53031e-10	5.92022e-05	-1.81919	-2.53031e-10
130822094	rs78842313	9.85545e-09	-1.47174e-10	-1.14725	0.000108818	-1.47174e-10	-1.21048
130823566	rs12806131	5.47622e-09	-1.73486	-2.53031e-10	5.87604e-05	-1.82668	-2.53031e-10
130823576	rs10466547	0.0203468	14.1791	-0.785962	2.64675e-05	-1.3174	-1.30683
130823681	rs12275613	9.10708e-06	6.72686	-1.04533	6.43246e-05	-0.916271	-0.819936
130824213	rs10894293	0.000367143	10.3748	-0.996558	1.88573e-05	-1.63687	-1.32638
130824978	rs138026059	2.29041e-08	-0.303963	-2.53031e-10	0.000148615	-0.898791	-2.53031e-10
130825033	rs61909184	7.91728e-09	-1.36623	-2.53031e-10	6.33211e-05	-1.75193	-2.53031e-10
130826405	rs145143959	8.53928e-09	-1.47174e-10	-1.2906	9.99715e-05	-1.47174e-10	-1.29526
130827813	rs11222408	8.36249e-09	-1.47174e-10	-1.31152	0.00011095	-1.47174e-10	-1.19107
130827855	rs78370016	5.19666e-09	-1.78726	-2.53031e-10	6.80575e-05	-1.6798	-2.53031e-10
130828219	rs12803569	5.07018e-09	-1.8119	-2.53031e-10	8.27e-05	-1.48493	-2.53031e-10
130828220	rs145713561	5.57037e-09	-1.71782	-2.53031e-10	6.12805e-05	-1.78469	-2.53031e-10
130828307	rs117935656	8.53928e-09	-1.47174e-10	-1.2906	9.99715e-05	-1.47174e-10	-1.29526
130828332	rs117373707	8.53928e-09	-1.47174e-10	-1.2906	9.99715e-05	-1.47174e-10	-1.29526
130828344	rs142838990	2.28979e-08	-1.47174e-10	-0.304232	0.000220362	-1.47174e-10	-0.504878
130829935	rs140426971	8.53055e-09	-1.47174e-10	-1.29162	9.98735e-05	-1.47174e-10	-1.29625
130830075	rs7928000	5.63572e-09	-1.70615	-2.53031e-10	5.90155e-05	-1.82235	-2.53031e-10
130830507	rs118174612	8.53055e-09	-1.47174e-10	-1.29162	9.98735e-05	-1.47174e-10	-1.29625
130830748	rs10894294	0.00357165	12.696	-1.04273	2.07337e-05	-1.51947	-1.34892
130830763	rs2162060	0.00681382	13.0347	-0.735527	2.15905e-05	-1.53071	-1.29719
130831224	rs2162059	0.00647607	12.9701	-0.721725	2.1475e-05	-1.53978	-1.29348
130831373	rs1821384	0.00647607	12.9701	-0.721725	2.1475e-05	-1.53978	-1.29348
130831995	rs117409086	1.45967e-08	-0.75448	-2.53031e-10	9.98024e-05	-1.29696	-2.53031e-10
130832276	rs7480903	0.0115487	13.605	-0.77819	2.40777e-05	-1.41557	-1.30329
130833161	rs118102399	8.5098e-09	-1.47174e-10	-1.29406	9.96405e-05	-1.47174e-10	-1.29858
130833994	rs11222410	0.00457667	12.9443	-1.04314	2.15177e-05	-1.4824	-1.34887
130834430	rs1117456	1.31538e-08	-0.858568	-2.53031e-10	7.09399e-05	-1.63832	-2.53031e-10
130834589	rs2324314	0.00720592	13.393	-1.0379	2.31324e-05	-1.41009	-1.34883
130834811	rs12420126	0.00838878	13.2337	-0.72656	2.25951e-05	-1.49035	-1.29206
130835228	rs7947847	8.16945e-09	-1.47174e-10	-1.33488	9.56384e-05	-1.47174e-10	-1.33957
130835809	rs149800495	8.12981e-09	-1.47174e-10	-1.33974	9.52682e-05	-1.47174e-10	-1.34345
130835883	rs1594821	0.00314477	12.301	-0.775026	1.96622e-05	-1.61247	-1.30898
130835974	rs2113929	0.00342595	12.3936	-0.782017	1.98702e-05	-1.60088	-1.31005
130835975	rs2113928	0.00462383	12.7277	-0.816272	2.13148e-05	-1.52704	-1.3137
130836269	rs7130842	0.00155631	11.8362	-1.01363	1.87608e-05	-1.62086	-1.34752
130836867	rs142315298	8.35418e-09	-1.47174e-10	-1.31252	0.000102006	-1.47174e-10	-1.27512
130837667	rs118000605	1.30014e-08	-0.87022	-2.53031e-10	0.000348929	-0.04528	-2.53031e-10
130838682	rs11222411	0.00148975	11.7733	-0.994491	1.86539e-05	-1.62853	-1.34557
130839161	rs10791105	0.00294516	12.2296	-0.76917	1.94939e-05	-1.62521	-1.30484
130839244	rs7942900	0.00193136	12.0198	-0.981318	1.92697e-05	-1.59725	-1.34437
130839342	rs117489672	8.12449e-09	-1.47174e-10	-1.34039	9.52202e-05	-1.47174e-10	-1.34396
130839357	rs12574247	1.88029e-09	-1.69763	-1.10622	2.03624e-05	-1.67064	-1.21582
130839547	rs61909201	8.8729e-05	8.91782	-0.959751	1.6492e-05	-1.77721	-1.32006
130839706	rs79434224	5.45385e-09	-1.73896	-2.53031e-10	0.00014732	-0.907541	-2.53031e-10
130839772	rs2324315	0.00303269	12.2296	-0.739884	1.9639e-05	-1.62521	-1.29742
130840150	rs150009511	8.12981e-09	-1.47174e-10	-1.33974	9.52682e-05	-1.47174e-10	-1.34345
130840244	rs73031157	5.17795e-09	-1.79087	-2.53031e-10	6.26364e-05	-1.7628	-2.53031e-10
130840351	rs146197873	1.97103e-08	-0.454135	-2.53031e-10	7.06723e-05	-1.6421	-2.53031e-10
130840433	rs10894296	0.00319112	12.2926	-0.752044	1.9742e-05	-1.61758	-1.29982
130840665	rs75948558	8.12981e-09	-1.47174e-10	-1.33974	9.52682e-05	-1.47174e-10	-1.34345
130840925	rs11222413	6.38041e-09	-0.247074	-1.33497	3.31576e-05	-1.05136	-1.34751
130841527	rs190487398	8.16561e-09	-1.47174e-10	-1.33535	9.56017e-05	-1.47174e-10	-1.33996
130841728	rs140194575	5.36218e-09	-1.75591	-2.53031e-10	7.45154e-05	-1.58914	-2.53031e-10
130842650	rs34244346	5.53918e-09	-1.72343	-2.53031e-10	5.91125e-05	-1.82071	-2.53031e-10
130842796	rs148496442	7.46855e-09	-1.42458	-2.53031e-10	7.81119e-05	-1.54201	-2.53031e-10
130843403	rs10894299	0.00630357	13.0526	-0.831284	2.21931e-05	-1.48378	-1.31659
130843428	rs117731383	8.16232e-09	-1.47174e-10	-1.33575	9.55705e-05	-1.47174e-10	-1.34029
130843961	rs181654894	1.79823e-08	-0.545887	-2.53031e-10	0.000135264	-0.992919	-2.53031e-10
130844941	rs113470537	5.02465e-09	-1.82092	-2.53031e-10	0.000119944	-1.11312	-2.53031e-10
130845445	rs144688674	8.11207e-09	-1.47174e-10	-1.34192	9.51105e-05	-1.47174e-10	-1.34511
130845590	rs7925594	0.00554225	12.8138	-0.721217	2.13197e-05	-1.54985	-1.29067
130845943	rs10894300	0.004666	12.6565	-0.735989	2.07586e-05	-1.57119	-1.296
130846278	rs78417326	5.46132e-09	-1.73759	-2.53031e-10	5.89229e-05	-1.82392	-2.53031e-10
130846432	rs10791106	0.00526139	12.8138	-0.773222	2.10042e-05	-1.54985	-1.30558
130846439	rs10791107	0.00460791	12.6565	-0.748517	2.07045e-05	-1.57119	-1.29861
130846521	rs12806220	5.64858e-09	-1.70387	-2.53031e-10	8.14631e-05	-1.5	-2.53031e-10
130846660	rs117523298	8.10481e-09	-1.47174e-10	-1.34282	9.50773e-05	-1.47174e-10	-1.34546
130846883	rs147239891	8.10038e-09	-1.47174e-10	-1.34337	9.50382e-05	-1.47174e-10	-1.34587
130847096	rs148442947	8.21704e-09	-1.32907	-2.53031e-10	5.99842e-05	-1.80607	-2.53031e-10
130848125	rs111425451	9.04033e-09	-1.47174e-10	-1.23358	0.000124134	-1.47174e-10	-1.07879
130848393	rs116842600	8.10679e-09	-1.47174e-10	-1.34258	9.51459e-05	-1.47174e-10	-1.34474
130849213	rs11222415	5.51565e-09	-1.72769	-2.53031e-10	0.000147818	-0.904169	-2.53031e-10
130849354	rs10791108	0.00589614	12.8559	-0.701338	2.16307e-05	-1.54097	-1.28506
130850277	rs10750457	0.0037544	12.6502	-0.947003	2.12159e-05	-1.50553	-1.33987
130850377	rs10791109	0.00396219	12.709	-0.951985	2.13882e-05	-1.4967	-1.3406
130851539	rs117338750	8.06832e-09	-1.47174e-10	-1.34733	9.47865e-05	-1.47174e-10	-1.34852
130852174	rs190897444	6.71777e-09	-1.53052	-2.53031e-10	7.01895e-05	-1.64895	-2.53031e-10
130852216	rs34348570	5.5877e-09	-1.71471	-2.53031e-10	5.92513e-05	-1.81836	-2.53031e-10
130852282	rs12800148	5.78644e-09	-1.67976	-2.53031e-10	6.62492e-05	-1.70673	-2.53031e-10
130852290	rs76704203	8.05614e-09	-1.47174e-10	-1.34884	9.4817e-05	-1.47174e-10	-1.3482
130852547	rs12799617	5.05158e-09	-1.81558	-2.53031e-10	6.54531e-05	-1.71882	-2.53031e-10
130853832	rs7939417	0.00576815	12.9144	-0.781823	2.1309e-05	-1.53275	-1.30827
130854032	rs140766365	8.06088e-09	-1.47174e-10	-1.34825	9.47452e-05	-1.47174e-10	-1.34896
130854195	rs150465531	8.05775e-09	-1.47174e-10	-1.34864	9.47436e-05	-1.47174e-10	-1.34897
130854444	rs10791110	0.00969738	13.425	-0.772907	2.39251e-05	-1.42384	-1.30138
130856146	rs369085971	8.06026e-09	-1.47174e-10	-1.34833	9.73208e-05	-1.47174e-10	-1.32214
130857320	rs201466542	9.33991e-09	-1.47174e-10	-1.20098	0.000111925	-1.47174e-10	-1.18232
130857903	rs144885445	9.39835e-09	-1.47174e-10	-1.19474	0.00010072	-1.47174e-10	-1.2878
130860150	rs186597652	8.08977e-09	-1.47174e-10	-1.34468	9.54692e-05	-1.47174e-10	-1.34135
130861244	rs11600358	1.20064e-06	4.88595	-1.23061	3.13014e-05	-1.41077	-1.04572
130861339	rs7940465	0.00345109	12.5943	-0.975334	2.09768e-05	-1.51279	-1.34394
130861799	rs147788741	8.73113e-09	-1.47174e-10	-1.26838	9.78979e-05	-1.47174e-10	-1.31622
130861846	rs140942968	5.65882e-07	2.90311	-2.53031e-10	0.000880067	0.879849	-2.53031e-10
130861994	rs10894302	0.00635307	13.0299	-0.800685	2.15586e-05	-1.5154	-1.31398
130863842	rs117172081	5.2533e-09	-1.77642	-2.53031e-10	6.67835e-05	-1.69869	-2.53031e-10
130864267	rs73031176	3.553e-08	0.135101	-2.53031e-10	0.000117245	-1.13589	-2.53031e-10
130864429	rs61909206	5.62651e-09	-1.70779	-2.53031e-10	6.57278e-05	-1.71463	-2.53031e-10
130865000	rs145119504	4.04021e-06	4.86877	-2.53031e-10	0.00883	3.18576	-2.53031e-10
130866084	rs1368853	0.00738966	13.3285	-0.948151	2.33513e-05	-1.40692	-1.34258
130866090	rs961491	0.00201557	12.1516	-1.07049	2.05653e-05	-1.52767	-1.34887
130867650	rs149319546	1.80066e-08	-0.54454	-2.53031e-10	0.000124147	-1.07869	-2.53031e-10
130868583	rs1347283	0.0013016	11.7205	-1.07665	1.86201e-05	-1.6271	-1.34881
130869818	rs61909207	1.04476e-08	-1.08891	-2.53031e-10	6.07189e-05	-1.79389	-2.53031e-10
130870215	rs10791112	0.0018261	11.9992	-1.01674	1.92728e-05	-1.59375	-1.3477
130870645	rs1364802	9.99395e-09	-1.1333	-2.53031e-10	6.29067e-05	-1.7585	-2.53031e-10
130870735	rs11222420	1.33499e-08	-0.843771	-2.53031e-10	6.47368e-05	-1.72982	-2.53031e-10
130870765	rs1820353	0.00239257	12.3017	-1.04912	2.00615e-05	-1.55245	-1.3489
130870814	rs1647971	5.52006e-09	-1.72689	-2.53031e-10	6.18455e-05	-1.77551	-2.53031e-10
130870956	rs1433980	0.00882004	13.5984	-1.04114	2.41884e-05	-1.3655	-1.34877
130871617	rs1433979	0.00210783	12.1243	-0.9984	1.96307e-05	-1.57672	-1.34633
130871991	rs80169163	8.06525e-09	-1.47174e-10	-1.34771	9.50558e-05	-1.47174e-10	-1.34568
130872101	rs61909208	2.43101e-08	-0.244386	-2.53031e-10	8.36223e-05	-1.47384	-2.53031e-10
130872351	rs11222421	0.00230063	12.2275	-1.01407	1.92001e-05	-1.59696	-1.34827
130872353	rs2324316	0.00519431	13.0325	-1.00469	2.21219e-05	-1.45668	-1.3469
130873165	rs10791113	0.0190184	14.3218	-0.996184	2.7559e-05	-1.23764	-1.34618
130873798	rs77648577	5.11218e-09	-1.80365	-2.53031e-10	7.47851e-05	-1.58553	-2.53031e-10
130873882	rs10894306	0.0165518	14.1936	-1.00684	2.68746e-05	-1.26194	-1.34703
130875123	rs1433976	0.00533774	13.1157	-1.06067	2.31335e-05	-1.40989	-1.34898
130875243	rs79621832	7.28826e-07	3.15616	-2.53031e-10	0.0010666	1.07209	-2.53031e-10
130875365	rs78383187	8.14618e-09	-1.47174e-10	-1.33773	9.63045e-05	-1.47174e-10	-1.33263
130875506	rs116734007	1.41028e-08	-1.47174e-10	-0.788904	0.00016961	-1.47174e-10	-0.766647
130875888	rs142260792	8.05607e-09	-1.47174e-10	-1.34885	9.63597e-05	-1.47174e-10	-1.33206
130876350	rs10894307	0.0111638	13.7324	-0.939534	2.3421e-05	-1.40521	-1.34131
130876372	rs78441346	8.08998e-09	-1.47174e-10	-1.34465	9.54725e-05	-1.47174e-10	-1.34131
130877142	rs2324317	0.0222862	14.1058	-0.621609	3.16204e-05	-1.21099	-1.23536
130877278	rs76657581	5.60045e-09	-1.71243	-2.53031e-10	5.92901e-05	-1.81771	-2.53031e-10
130877478	rs7949071	0.019145	13.9339	-0.60166	3.07888e-05	-1.2456	-1.22739
130877608	rs35070761	5.76156e-09	-1.68407	-2.53031e-10	6.0166e-05	-1.80304	-2.53031e-10
130878093	rs117497534	1.07207e-08	-1.0631	-2.53031e-10	0.000102498	-1.2703	-2.53031e-10
130879544	rs76229789	8.12758e-09	-1.47174e-10	-1.34001	9.60227e-05	-1.47174e-10	-1.33556
130880249	rs144258346	2.89734e-06	4.53627	-2.53031e-10	0.00662618	2.89863	-2.53031e-10
130882003	rs182311049	5.96204e-09	-1.64987	-2.53031e-10	6.07159e-05	-1.79394	-2.53031e-10
130882944	rs1865296	0.0105665	13.6871	-0.949159	2.33148e-05	-1.40961	-1.34145
130883622	rs71483646	5.79962e-09	-1.67748	-2.53031e-10	6.03322e-05	-1.80028	-2.53031e-10
130883828	rs11222431	5.80407e-09	-1.67672	-2.53031e-10	9.18539e-05	-1.37995	-2.53031e-10
130884521	rs73032807	3.26155e-08	0.0495106	-2.53031e-10	9.54349e-05	-1.34171	-2.53031e-10
130885313	rs7115549	8.0712e-09	-1.47174e-10	-1.34698	9.52268e-05	-1.47174e-10	-1.34389
130886918	rs74721497	8.05719e-09	-1.47174e-10	-1.34871	9.49185e-05	-1.47174e-10	-1.34713
130887337	rs75097098	8.06649e-09	-1.47174e-10	-1.34756	9.51356e-05	-1.47174e-10	-1.34485
130887552	rs2875322	7.79617e-08	1.76961	-0.84867	1.65993e-05	-1.81978	-1.27101
130887829	rs12788125	7.51485e-09	-1.4184	-2.53031e-10	7.15373e-05	-1.62993	-2.53031e-10
130888188	rs80168814	8.05639e-09	-1.47174e-10	-1.34881	9.48923e-05	-1.47174e-10	-1.34741
130889225	rs111531546	8.06065e-09	-1.47174e-10	-1.34828	9.50099e-05	-1.47174e-10	-1.34617
130889850	rs10791114	0.0449142	14.6498	-0.464846	3.38006e-05	-1.19768	-1.18199
130889851	rs114139315	8.0587e-09	-1.47174e-10	-1.34853	9.49613e-05	-1.47174e-10	-1.34668
130889945	rs76989720	8.05814e-09	-1.47174e-10	-1.34859	9.49464e-05	-1.47174e-10	-1.34684
130890190	rs80158386	8.05816e-09	-1.47174e-10	-1.34859	9.49469e-05	-1.47174e-10	-1.34683
130890315	rs76451422	8.05518e-09	-1.47174e-10	-1.34896	9.4836e-05	-1.47174e-10	-1.348
130890581	rs77977228	8.05765e-09	-1.47174e-10	-1.34866	9.49324e-05	-1.47174e-10	-1.34698
130890595	rs79329003	7.26562e-09	-1.45212	-2.53031e-10	0.000231709	-0.454666	-2.53031e-10
130890616	rs77585730	8.05719e-09	-1.47174e-10	-1.34871	9.49185e-05	-1.47174e-10	-1.34713
130890970	rs1118137	0.0137242	13.6254	-0.626024	2.86309e-05	-1.31105	-1.23462
130891046	rs56198420	5.31351e-07	4.00146	-1.16132	3.87339e-05	-1.0625	-1.18093
130891092	rs1118138	8.05558e-09	-1.47174e-10	-1.34891	9.47734e-05	-1.47174e-10	-1.34866
130891109	rs12808703	7.75337e-09	-1.38715	-2.53031e-10	7.31203e-05	-1.60804	-2.53031e-10
130891355	rs113254459	6.01863e-09	-1.64042	-2.53031e-10	5.88285e-05	-1.82552	-2.53031e-10
130891437	rs76775931	1.67805e-08	-0.61506	-2.53031e-10	0.000111224	-1.1886	-2.53031e-10
130891895	rs10894308	0.0792678	15.1518	-0.398723	3.9504e-05	-1.07212	-1.15163
130892029	rs7122268	0.0136383	13.5456	-0.552517	2.93503e-05	-1.31654	-1.20431
130892164	rs114059071	8.05645e-09	-1.47174e-10	-1.3488	9.47588e-05	-1.47174e-10	-1.34881
130892332	rs150783622	8.05502e-09	-1.47174e-10	-1.34898	9.48004e-05	-1.47174e-10	-1.34838
130892896	rs76392429	8.06212e-09	-1.47174e-10	-1.3481	9.47435e-05	-1.47174e-10	-1.34898
130893503	rs139822761	8.05639e-09	-1.47174e-10	-1.34881	9.48913e-05	-1.47174e-10	-1.34742
130893749	rs79470563	8.05755e-09	-1.47174e-10	-1.34867	9.49293e-05	-1.47174e-10	-1.34702
130894131	rs7130938	0.0101385	13.6511	-0.954551	2.47412e-05	-1.34962	-1.34206
130894484	rs75629860	8.05971e-09	-1.47174e-10	-1.3484	9.51044e-05	-1.47174e-10	-1.34517
130894493	rs76434685	8.07749e-09	-1.47174e-10	-1.3462	9.55191e-05	-1.47174e-10	-1.34082
130894699	rs10791115	3.99609e-06	5.95761	-1.09982	5.54753e-05	-1.0204	-0.863812
130894765	rs117506183	8.10379e-09	-1.47174e-10	-1.34295	9.48718e-05	-1.47174e-10	-1.34762
130894976	rs11222432	6.88198e-06	6.51732	-1.11594	7.23781e-05	-0.732975	-0.88527
130895530	rs7105738	8.72033e-09	-1.47174e-10	-1.26962	0.000103767	-1.47174e-10	-1.258
130895725	rs10894309	5.83188e-09	-1.51519	-0.156754	4.35924e-05	-1.82736	-0.297904
130896057	rs75044794	9.65177e-09	-1.47174e-10	-1.16814	0.000115764	-1.47174e-10	-1.1486
130896112	rs11222433	1.29881e-09	-1.82592	-1.34791	1.5342e-05	-1.8263	-1.34326
130896351	rs748540	1.30008e-09	-1.82524	-1.34761	1.54932e-05	-1.81174	-1.34801
130896567	rs7932277	2.84538e-08	-0.0869959	-2.53031e-10	0.000128266	-1.04605	-2.53031e-10
130896582	rs2875323	8.07803e-09	-1.47174e-10	-1.34613	9.55744e-05	-1.47174e-10	-1.34024
130896774	rs730732	1.57206e-09	-1.80878	-1.17411	2.99162e-05	-1.31755	-1.1842
130896845	rs730731	8.76234e-09	-1.47174e-10	-1.26481	0.000105835	-1.47174e-10	-1.23827
130897032	rs1793233	4.74901e-09	-1.77632	-0.101019	5.01142e-05	-1.81517	-0.170676
130897083	rs73032819	5.61107e-09	-1.71054	-2.53031e-10	6.18625e-05	-1.77523	-2.53031e-10
130897531	rs1793234	1.4732e-09	-1.82735	-1.22049	3.88587e-05	-1.03038	-1.20984
130897601	rs140378868	1.04504e-08	-1.47174e-10	-1.08864	0.000111993	-1.47174e-10	-1.18171
130898532	rs117222287	1.14149e-08	-1.00036	-2.53031e-10	9.97966e-05	-1.29702	-2.53031e-10
130898554	rs768706	3.52875e-09	-1.46902	-0.705317	3.06896e-05	-1.82494	-0.651287
130898615	rs768707	2.01197e-09	-1.78145	-0.95471	4.37826e-05	-1.16258	-0.958332
130898727	rs185467912	4.99642e-09	-1.82656	-2.53031e-10	5.91375e-05	-1.82028	-2.53031e-10
130898738	rs768708	2.98665e-09	-1.456	-0.885127	2.61264e-05	-1.76622	-0.870977
130899241	rs138232794	9.49809e-09	-1.47174e-10	-1.18419	0.00011586	-1.47174e-10	-1.14777
130899304	rs12808553	2.41773e-09	-1.56447	-0.987977	2.38667e-05	-1.75206	-0.975605
130899633	rs1655495	2.23435e-09	-1.80337	-0.82796	5.5182e-05	-1.06234	-0.827169
130899891	rs144583895	9.435e-09	-1.47174e-10	-1.19085	0.00011475	-1.47174e-10	-1.15739
130900054	rs1433981	2.72583e-09	-1.43263	-0.999878	6.00932e-05	-0.792428	-1.01182
130900099	rs1433982	2.2013e-09	-1.80775	-0.83848	5.60521e-05	-1.03617	-0.837697
130900218	rs1433983	1.78989e-09	-1.73967	-1.11345	2.43853e-05	-1.59789	-1.10827
130900405	rs1793235	2.14657e-09	-1.81169	-0.859716	5.63537e-05	-1.00955	-0.85895
130900456	rs1793236	3.29174e-09	-1.52103	-0.722826	3.16813e-05	-1.73543	-0.708993
130900691	rs2911844	3.43405e-09	-1.51225	-0.689288	3.26999e-05	-1.74015	-0.67263
130900785	rs2436789	1.89109e-09	-1.71303	-1.08509	2.43275e-05	-1.63113	-1.07741
130900854	rs2436790	3.38565e-09	-1.50334	-0.71239	3.18273e-05	-1.74474	-0.695086
130900861	rs529015351	2.61663e-08	-0.170804	-2.53031e-10	0.000332836	-0.0924991	-2.53031e-10
130901126	rs73032830	5.61557e-09	-1.70974	-2.53031e-10	6.18956e-05	-1.7747	-2.53031e-10
130901166	rs9787926	1.49521e-09	-1.80307	-1.22994	2.13157e-05	-1.61806	-1.22264
130902704	rs117688673	1.01261e-08	-1.47174e-10	-1.12016	0.000124285	-1.47174e-10	-1.07757
130903061	rs875982	4.88683e-09	-1.49028	-0.358451	3.8716e-05	-1.82559	-0.418311
130903093	rs875981	3.52956e-09	-1.60226	-0.571849	3.12553e-05	-1.8274	-0.630559
130903177	rs890145	2.30921e-09	-1.58436	-1.01402	5.17265e-05	-0.924384	-1.0298
130903582	rs10750459	5.92959e-09	-1.60409	-0.0512288	5.1103e-05	-1.81682	-0.149487
130903642	rs10750460	4.64055e-09	-1.65692	-0.243522	4.24315e-05	-1.80895	-0.343303
130904033	rs890146	3.4814e-09	-1.74225	-0.445598	5.42851e-05	-1.45136	-0.454535
130904111	rs890147	2.88017e-09	-1.81699	-0.560436	4.59946e-05	-1.44564	-0.625983
130904229	rs138690507	1.05858e-08	-1.47174e-10	-1.07577	0.00012753	-1.47174e-10	-1.0518
130904762	rs56321979	8.37177e-09	-1.31041	-2.53031e-10	7.76988e-05	-1.54731	-2.53031e-10
130904911	rs12420019	1.999e-09	-1.63596	-1.10667	3.01909e-05	-1.36739	-1.12522
130905201	rs75457487	4.47157e-08	-1.47174e-10	0.365047	0.000439447	-1.47174e-10	0.185369
130905252	rs138600673	1.06193e-08	-1.47174e-10	-1.0726	0.00012478	-1.47174e-10	-1.0736
130905452	rs1655496	2.78154e-09	-1.65652	-0.755753	3.0706e-05	-1.69285	-0.782839
130905652	rs147369421	1.15258e-08	-1.47174e-10	-0.990686	0.000135413	-1.47174e-10	-0.991817
130905881	rs73032840	5.11212e-08	0.498921	-2.53031e-10	0.000199229	-0.605697	-2.53031e-10
130906143	rs3018389	4.53201e-09	-1.75254	-0.17157	9.26671e-05	-1.14484	-0.226294
130906220	rs1793224	5.09953e-09	-1.80613	-2.53031e-10	9.33885e-05	-1.36338	-2.53031e-10
130906318	rs10894310	1.76541e-09	-1.81265	-1.05425	3.62072e-05	-1.23679	-1.07411
130906459	rs12420166	1.85463e-09	-1.62714	-1.19045	2.82295e-05	-1.35377	-1.20601
130906488	rs12420169	1.83474e-09	-1.63584	-1.19254	2.7798e-05	-1.3672	-1.20799
130906543	rs73032844	9.10893e-09	-1.22602	-2.53031e-10	8.34639e-05	-1.47573	-2.53031e-10
130906755	rs1655489	5.11546e-09	-1.80301	-2.53031e-10	9.47212e-05	-1.34921	-2.53031e-10
130906790	rs11222434	2.11091e-09	-1.63584	-1.05232	3.25325e-05	-1.3672	-1.05071
130906973	rs73032846	8.92019e-09	-1.24696	-2.53031e-10	8.14532e-05	-1.50012	-2.53031e-10
130907124	rs1793223	1.11035e-08	-1.34905	0.321033	0.000117063	-1.44996	0.312527
130907134	rs59597325	2.83508e-08	-0.090623	-2.53031e-10	0.000159766	-0.826441	-2.53031e-10
130907161	rs1647954	3.92926e-09	-1.74012	-0.326704	8.2615e-05	-1.10831	-0.377651
130907369	rs10894311	6.98205e-09	-1.58925	0.0973105	6.39011e-05	-1.82489	0.0820755
130907406	rs10894312	7.04242e-09	-1.58763	0.104302	6.42712e-05	-1.82607	0.0890306
130907434	rs73032854	8.87151e-09	-1.25243	-2.53031e-10	8.11195e-05	-1.50423	-2.53031e-10
130907451	rs1793222	1.09995e-07	-0.250989	1.51615	0.00142655	-0.109874	1.47274
130907913	rs190428288	1.10464e-08	-1.47174e-10	-1.03317	0.000129789	-1.47174e-10	-1.03424
130908246	rs117963893	2.10961e-08	-1.47174e-10	-0.38619	0.000215286	-1.47174e-10	-0.528181
130908391	rs4937587	8.43941e-09	-1.62509	0.322722	7.98194e-05	-1.82741	0.307031
130908408	rs1647955	2.12668e-09	-1.82209	-0.858624	3.55987e-05	-1.43887	-0.888968
130908502	rs73032858	1.18799e-08	-0.960427	-2.53031e-10	0.000105496	-1.24148	-2.53031e-10
130908597	rs79414886	6.08347e-09	-1.6297	-2.53031e-10	6.40906e-05	-1.73985	-2.53031e-10
130908630	rs11222435	2.05361e-09	-1.7348	-0.980883	2.96974e-05	-1.53035	-0.978734
130908928	rs1347280	8.37867e-09	-1.30959	-2.53031e-10	8.13388e-05	-1.50153	-2.53031e-10
130908989	rs1347281	1.20214e-08	-1.15204	0.203458	0.000115589	-1.34654	0.196427
130909025	rs1655490	5.13935e-09	-1.79835	-2.53031e-10	9.66276e-05	-1.32928	-2.53031e-10
130909287	rs1793220	5.13935e-09	-1.79835	-2.53031e-10	9.66276e-05	-1.32928	-2.53031e-10
130909397	rs6590541	7.28545e-09	-1.49753	0.0481314	6.09758e-05	-1.82371	0.034038
130909481	rs7482172	6.06052e-09	-1.63348	-2.53031e-10	6.39299e-05	-1.74236	-2.53031e-10
130909537	rs77947301	6.05026e-09	-1.63518	-2.53031e-10	6.38583e-05	-1.74348	-2.53031e-10
130909574	rs7105968	7.75458e-09	-1.57976	0.192764	7.02758e-05	-1.82542	0.177697
130909802	rs73032867	1.26026e-08	-0.901376	-2.53031e-10	0.000110763	-1.19276	-2.53031e-10
130909809	rs1647956	1.31166e-07	0.246911	1.19427	0.00151612	0.293537	1.13023
130909836	rs73032869	1.32069e-08	-0.854536	-2.53031e-10	0.000115154	-1.15388	-2.53031e-10
130909883	rs10791116	9.08661e-09	-1.44364	0.215161	7.27941e-05	-1.8125	0.199984
130909888	rs10791117	9.07012e-09	-1.45344	0.223145	7.32368e-05	-1.81438	0.20793
130909897	rs78969839	2.07003e-09	-1.66721	-1.04051	3.1344e-05	-1.41659	-1.03854
130910019	rs75187495	1.0854e-08	-1.47174e-10	-1.05074	0.000128827	-1.47174e-10	-1.04168
130910034	rs59571802	5.97659e-09	-1.64743	-2.53031e-10	6.33478e-05	-1.75151	-2.53031e-10
130910064	rs11222436	8.97768e-09	-1.47898	0.238442	7.38316e-05	-1.82152	0.223153
130910079	rs76275500	6.47266e-09	-1.56769	-2.53031e-10	5.97011e-05	-1.8108	-2.53031e-10
130910202	rs1623263	5.25334e-09	-1.77641	-2.53031e-10	0.0001048	-1.24809	-2.53031e-10
130910401	rs146784538	1.11629e-08	-1.47174e-10	-1.02269	0.000131156	-1.47174e-10	-1.02376
130910718	rs7946072	5.91381e-09	-1.65799	-2.53031e-10	6.29184e-05	-1.75831	-2.53031e-10
130910813	rs117314214	1.29552e-09	-1.82741	-1.34896	1.73704e-05	-1.69644	-1.34894
130911531	rs4937588	5.97721e-09	-1.57176	-0.0755633	5.38656e-05	-1.82464	-0.0890167
130911675	rs4937589	7.26448e-09	-1.44364	-0.00864498	5.82767e-05	-1.8125	-0.0224482
130911682	rs1793219	2.00454e-09	-1.6641	-1.07576	5.54944e-05	-0.806586	-1.07728
130911856	rs10894313	1.67568e-08	-0.616476	-2.53031e-10	7.94789e-05	-1.52466	-2.53031e-10
130911895	rs75850255	2.05961e-09	-1.68575	-1.02701	3.0831e-05	-1.44663	-1.025
130911938	rs2081451	1.01363e-08	-1.40318	0.28402	7.86458e-05	-1.80371	0.268512
130912051	rs1834331	7.28184e-09	-1.44364	-0.00625708	5.84153e-05	-1.8125	-0.0200727
130912486	rs1647957	5.15033e-09	-1.79622	-2.53031e-10	9.74734e-05	-1.32057	-2.53031e-10
130912555	rs78830267	5.91381e-09	-1.65799	-2.53031e-10	6.29184e-05	-1.75831	-2.53031e-10
130912596	rs1014566	9.98581e-09	-1.43371	0.299597	7.93346e-05	-1.81049	0.284015
130912620	rs1014565	9.98581e-09	-1.43371	0.299597	7.93346e-05	-1.81049	0.284015
130912873	rs1014564	1.00287e-08	-1.40646	0.276627	7.80298e-05	-1.80421	0.261154
130912985	rs1655493	5.16173e-09	-1.79401	-2.53031e-10	9.83341e-05	-1.31178	-2.53031e-10
130913042	rs1347282	1.03271e-08	-1.34098	0.240477	7.76861e-05	-1.77265	0.225178
130913254	rs1368851	4.102e-08	0.278782	-2.53031e-10	0.000173181	-0.745814	-2.53031e-10
130913408	rs1030341	2.05655e-09	-1.74826	-0.965987	4.12486e-05	-1.18778	-0.992748
130913590	rs1030342	7.48977e-09	-1.5412	0.119461	6.565e-05	-1.82057	0.104757
130913656	rs1030343	6.11145e-09	-1.53261	-0.0925029	5.32553e-05	-1.81919	-0.105866
130913789	rs1030344	6.08817e-09	-1.54966	-0.0792676	5.38188e-05	-1.82182	-0.0927013
130913880	rs1030345	7.26299e-09	-1.39607	-0.0564197	5.61738e-05	-1.80172	-0.0699741
130913977	rs74389987	1.27299e-08	-1.47174e-10	-0.891324	0.000148045	-1.47174e-10	-0.902632
130914487	rs7111333	5.9776e-09	-1.5412	-0.106058	5.28078e-05	-1.82057	-0.112921
130914808	rs148497034	1.04292e-08	-1.47174e-10	-1.09067	0.00012255	-1.47174e-10	-1.09163
130914828	rs76606985	5.88002e-09	-1.66372	-2.53031e-10	6.26897e-05	-1.76195	-2.53031e-10
130914861	rs11222438	7.52519e-09	-1.46744	0.0504161	6.22589e-05	-1.81153	0.0426853
130914970	rs142878238	1.58917e-06	5.1112	-1.17551	0.0166561	4.99163	-1.17125
130914978	rs151055054	8.36422e-09	-1.47174e-10	-1.31131	9.64289e-05	-1.47174e-10	-1.33134
130915390	rs71483649	8.31049e-08	0.984825	-2.53031e-10	0.000190479	-0.650608	-2.53031e-10
130915522	rs2324318	6.45254e-09	-1.54789	-0.0229164	5.72907e-05	-1.82157	-0.0304417
130915554	rs11222440	2.23795e-09	-1.60398	-1.02574	3.52097e-05	-1.3185	-1.02033
130915588	rs77930306	5.82522e-09	-1.67308	-2.53031e-10	6.23227e-05	-1.76782	-2.53031e-10
130916084	rs1655494	5.07171e-09	-1.8116	-2.53031e-10	9.08988e-05	-1.3904	-2.53031e-10
130916156	rs874848	6.07181e-09	-1.22102	-0.410599	3.95449e-05	-1.77794	-0.444769
130916158	rs77892167	4.64076e-08	0.402186	-2.53031e-10	0.000189287	-0.656884	-2.53031e-10
130916283	rs73032897	8.12598e-08	0.962374	-2.53031e-10	0.000285936	-0.244381	-2.53031e-10
130916399	rs79816521	1.34824e-08	-0.833893	-2.53031e-10	0.000117151	-1.13669	-2.53031e-10
130916424	rs7941716	5.71846e-09	-1.69158	-2.53031e-10	6.16242e-05	-1.77909	-2.53031e-10
130916768	rs145135417	6.04196e-09	-1.63655	-2.53031e-10	6.13417e-05	-1.78369	-2.53031e-10
130916773	rs1647959	5.4042e-09	-1.7481	-2.53031e-10	9.49842e-05	-1.34644	-2.53031e-10
130917006	rs138921964	1.01216e-08	-1.47174e-10	-1.12061	0.000120359	-1.47174e-10	-1.10967
130917123	rs75007448	5.79351e-09	-1.67854	-2.53031e-10	6.21128e-05	-1.7712	-2.53031e-10
130917359	rs11222441	2.3685e-09	-1.56703	-1.00599	3.78635e-05	-1.26345	-1.00271
130918069	rs11606451	1.65426e-09	-1.82468	-1.10724	2.22248e-05	-1.67452	-1.12442
130918578	rs79912163	9.60987e-09	-1.47174e-10	-1.17249	0.000114125	-1.47174e-10	-1.16286
130918707	rs77475207	6.37563e-09	-1.58279	-2.53031e-10	7.05815e-05	-1.64338	-2.53031e-10
130918809	rs56031272	1.64429e-09	-1.60257	-1.3354	1.87318e-05	-1.63091	-1.33901
130918823	rs7109342	8.92879e-09	-1.47174e-10	-1.246	0.000105799	-1.47174e-10	-1.23861
130919278	rs7947225	1.69943e-09	-1.56268	-1.34231	1.90197e-05	-1.60944	-1.34523
130919674	rs7126391	2.20987e-08	-0.21017	-0.129591	0.000244045	-0.368922	-0.0338759
130920196	rs75036576	8.11002e-09	-1.47174e-10	-1.34218	9.54661e-05	-1.47174e-10	-1.34138
130920387	rs61529848	3.28219e-09	-1.25719	-0.989578	2.75995e-05	-1.57392	-1.00843
130920438	rs56198315	1.82181e-09	-1.49186	-1.34359	1.66706e-05	-1.74344	-1.34307
130920536	rs12226797	3.98166e-09	-1.63621	-0.417371	5.0355e-05	-1.59816	-0.382888
130920893	rs60296134	4.87714e-09	-0.558823	-1.29189	3.05307e-05	-1.18919	-1.29223
130921263	rs12574084	1.04987e-08	-0.612824	-0.471201	9.57033e-05	-0.894113	-0.444784
130921333	rs12576258	1.09691e-08	-0.59976	-0.440436	9.34365e-05	-0.947815	-0.415052
130921418	rs72645499	1.0997e-08	-0.644905	-0.392754	9.43046e-05	-0.985962	-0.367656
130921436	rs113400594	3.2634e-08	0.0500761	-2.53031e-10	0.000167628	-0.778403	-2.53031e-10
130921596	rs80164317	2.74613e-08	-1.47174e-10	-0.122499	0.000304812	-1.47174e-10	-0.180456
130921649	rs10750461	3.52185e-09	-1.50784	-0.668447	4.79471e-05	-1.35438	-0.675675
130921688	rs73034503	1.23812e-08	-0.919095	-2.53031e-10	0.000116269	-1.14424	-2.53031e-10
130921752	rs1647960	5.93368e-09	-0.598398	-1.05624	0.000212382	0.507054	-1.04882
130922269	rs61198871	4.4969e-09	-0.704805	-1.22708	3.47507e-05	-1.11783	-1.23412
130922301	rs1655491	1.39499e-09	-1.76645	-1.33594	1.86925e-05	-1.62932	-1.3427
130922934	rs67946510	4.03186e-09	-1.12837	-0.912682	2.95927e-05	-1.60481	-0.907809
130922944	rs112740875	1.13661e-08	-1.00464	-2.53031e-10	0.000116775	-1.1399	-2.53031e-10
130922959	rs73034507	3.48769e-09	-1.22423	-0.961805	2.66642e-05	-1.65961	-0.957213
130922970	rs1647961	4.88775e-08	1.61679	-1.16274	0.000455287	1.3448	-1.12402
130923182	rs184125927	1.34528e-08	-1.47174e-10	-0.83609	0.000186095	-1.47174e-10	-0.67389
130923207	rs187161037	1.46869e-08	-1.47174e-10	-0.748319	0.000205706	-1.47174e-10	-0.573703
130923574	rs11821556	2.83934e-09	-1.3496	-1.04211	2.4142e-05	-1.70058	-1.01561
130923701	rs118080086	1.20031e-08	-1.47174e-10	-0.950115	0.000162086	-1.47174e-10	-0.81202
130923728	rs12804703	2.76316e-09	-1.11547	-1.30344	2.02044e-05	-1.58144	-1.31282
130923752	rs12804248	3.284e-09	-1.2281	-1.01811	2.61509e-05	-1.64565	-0.99062
130923853	rs12806011	3.2999e-09	-1.2281	-1.01328	2.62826e-05	-1.64565	-0.985594
130923958	rs75096111	1.21404e-08	-1.47174e-10	-0.938742	0.000164237	-1.47174e-10	-0.798837
130923969	rs4937592	3.42106e-09	-1.2281	-0.977222	2.72864e-05	-1.64565	-0.948115
130924080	rs58592839	1.19409e-08	0.388679	-1.34398	0.000236429	0.892912	-1.32741
130924167	rs57852956	1.79753e-08	-1.47174e-10	-0.54628	0.000256341	-1.47174e-10	-0.353641
130924241	rs4936126	3.44025e-09	-1.20365	-0.996088	2.71226e-05	-1.63207	-0.967715
130924754	rs11222443	5.05131e-09	-1.81563	-2.53031e-10	5.88406e-05	-1.82532	-2.53031e-10
130924837	rs116904580	5.0906e-09	-1.80788	-2.53031e-10	6.84533e-05	-1.674	-2.53031e-10
130925017	rs1559672	3.35266e-09	-1.21594	-1.00959	2.6562e-05	-1.63892	-0.98175
130925208	rs1560847	3.27246e-09	-1.24015	-1.00959	2.62101e-05	-1.65225	-0.98175
130925368	rs151092049	9.67508e-09	-1.47174e-10	-1.16572	0.000114539	-1.47174e-10	-1.15923
130925877	rs12575306	2.11042e-09	-1.63166	-1.05673	3.23204e-05	-1.41125	-1.0132
130926241	rs77855982	1.59708e-08	-1.47174e-10	-0.664518	0.000224383	-1.47174e-10	-0.486793
130926245	rs116985882	1.30671e-08	-1.47174e-10	-0.86518	0.000178756	-1.47174e-10	-0.714129
130926529	rs12416895	8.04022e-09	-0.52307	-0.827751	5.77307e-05	-1.09834	-0.74602
130926970	rs80044887	1.56489e-08	-1.47174e-10	-0.68488	0.000219309	-1.47174e-10	-0.509665
130927178	rs112851584	2.49659e-08	1.11873	-1.3365	0.0014679	2.73622	-1.34477
130927199	rs149423900	1.30831e-09	-1.82742	-1.33912	1.55906e-05	-1.81952	-1.33396
130927337	rs58705485	3.05196e-09	-1.17285	-1.14665	2.76825e-05	-1.46018	-1.11916
130927598	rs7943337	3.09751e-09	-1.25227	-1.05241	2.43316e-05	-1.68692	-1.02146
130927605	rs56356226	7.64558e-09	-1.40115	-2.53031e-10	7.20509e-05	-1.62278	-2.53031e-10
130927721	rs7943466	3.16019e-09	-1.22804	-1.05661	2.45194e-05	-1.67481	-1.02587
130927807	rs118149333	1.56658e-08	-1.47174e-10	-0.683796	0.000186545	-1.47174e-10	-0.671479
130927895	rs7946453	3.13402e-09	-1.22804	-1.06493	2.43059e-05	-1.67481	-1.03462
130927994	rs7933323	3.05049e-09	-1.24685	-1.07312	2.40833e-05	-1.67538	-1.04325
130927999	rs117828734	1.28217e-08	-1.47174e-10	-0.884142	0.00017491	-1.47174e-10	-0.735878
130928092	rs7947010	3.16019e-09	-1.22804	-1.05661	2.45194e-05	-1.67481	-1.02587
130928102	rs7947013	3.46312e-08	1.4287	-1.31922	0.00034157	1.23784	-1.30444
130928156	rs75371570	1.27303e-08	-1.47174e-10	-0.891292	0.000173479	-1.47174e-10	-0.744094
130928308	rs1368850	3.20427e-09	-1.22804	-1.04276	2.47865e-05	-1.67481	-1.01504
130928457	rs57357773	2.74972e-09	-1.25352	-1.17026	2.54041e-05	-1.51995	-1.14529
130928645	rs10791118	3.31696e-09	-1.21847	-1.01776	2.57974e-05	-1.66617	-0.983708
130928676	rs10791119	2.67631e-09	-1.14054	-1.3103	1.91911e-05	-1.62919	-1.31652
130929234	rs117619282	1.29203e-08	-1.47174e-10	-0.876478	0.000176455	-1.47174e-10	-0.72708
130929355	rs9666253	2.78328e-09	-1.20565	-1.206	2.1147e-05	-1.66625	-1.1824
130929497	rs12576039	5.05295e-08	1.81085	-1.32357	0.00323038	3.51844	-1.33823
130929552	rs11222445	3.99633e-09	-0.79772	-1.25218	2.557e-05	-1.422	-1.23673
130929804	rs150187972	5.50122e-09	-1.73031	-2.53031e-10	7.04523e-05	-1.64521	-2.53031e-10
130929931	rs77529659	1.34743e-08	-1.47174e-10	-0.834491	0.000185411	-1.47174e-10	-0.677575
130930051	rs4937593	2.93581e-09	-1.14606	-1.21224	2.16397e-05	-1.63752	-1.1881
130931415	rs4937594	4.3487e-08	1.68468	-1.3475	0.000429682	1.51187	-1.34898
130932352	rs7949764	2.75674e-09	-1.17379	-1.24744	2.04842e-05	-1.65236	-1.22814
130932445	rs7934699	2.74987e-09	-1.17379	-1.24994	2.04285e-05	-1.65236	-1.23086
130932463	rs7934779	2.7431e-09	-1.17379	-1.2524	2.03735e-05	-1.65236	-1.23356
130932502	rs4937595	2.74987e-09	-1.17379	-1.24994	2.04285e-05	-1.65236	-1.23086
130932566	rs74567400	2.15282e-09	-1.45776	-1.21074	2.1054e-05	-1.66345	-1.18961
130932660	rs67270464	4.63012e-08	1.72291	-1.32302	0.00278901	3.36987	-1.33657
130933037	rs11222446	2.60436e-09	-1.22325	-1.25484	1.98151e-05	-1.67749	-1.23622
130933103	rs11222447	2.48862e-09	-1.2637	-1.25985	1.93126e-05	-1.69768	-1.24171
130933135	rs57131664	2.83795e-09	-1.14389	-1.2483	2.53193e-05	-1.43842	-1.23016
130933185	rs10894316	3.82445e-08	1.55601	-1.34729	0.000379765	1.38838	-1.34898
130933195	rs10894317	2.97965e-09	-1.00372	-1.33975	2.06593e-05	-1.53594	-1.33604
130933204	rs10894318	2.98197e-09	-1.00372	-1.33897	2.06783e-05	-1.53594	-1.33513
130933596	rs9667505	2.52655e-09	-1.26098	-1.24744	1.9733e-05	-1.68972	-1.22814
130933672	rs11820012	2.56855e-09	-1.14877	-1.34316	1.86933e-05	-1.63182	-1.34016
130933683	rs9666898	1.63643e-08	-1.47174e-10	-0.640175	0.000230592	-1.47174e-10	-0.459499
130933687	rs142294010	1.95112e-08	-1.47174e-10	-0.464291	0.000226127	-1.47174e-10	-0.479054
130933737	rs117332321	1.39575e-08	-1.47174e-10	-0.799264	0.000192717	-1.47174e-10	-0.638927
130934031	rs77750679	1.64661e-08	-1.47174e-10	-0.633976	0.000232199	-1.47174e-10	-0.452556
130934125	rs4937596	2.53747e-09	-1.16189	-1.34222	1.85769e-05	-1.63884	-1.33939
130934211	rs4937597	2.46117e-09	-1.28479	-1.24985	1.94758e-05	-1.70133	-1.22965
130934501	rs117065004	1.40796e-08	-1.47174e-10	-0.790554	0.000194633	-1.47174e-10	-0.629033
130934617	rs4937598	2.62623e-09	-1.12685	-1.34287	1.87341e-05	-1.63077	-1.33903
130934738	rs138671041	5.93621e-09	-1.65421	-2.53031e-10	7.24649e-05	-1.61705	-2.53031e-10
130935142	rs11222448	2.42972e-09	-1.30058	-1.24692	1.91604e-05	-1.71701	-1.2303
130935582	rs117971498	1.49349e-08	-1.47174e-10	-0.731574	0.000208072	-1.47174e-10	-0.562265
130935753	rs147159797	8.49553e-09	-1.47174e-10	-1.29574	0.000102662	-1.47174e-10	-1.2687
130936208	rs118189341	1.40501e-08	-1.47174e-10	-0.792646	0.000194171	-1.47174e-10	-0.631408
130936242	rs76429214	1.40103e-08	-1.47174e-10	-0.795488	0.000193546	-1.47174e-10	-0.634637
130936797	rs117465675	1.4531e-08	-1.47174e-10	-0.758994	0.000201722	-1.47174e-10	-0.593256
130937051	rs7948247	1.60172e-08	-1.47174e-10	-0.661617	0.000225115	-1.47174e-10	-0.483538
130937219	rs78306149	1.39448e-08	-1.47174e-10	-0.800171	0.000192518	-1.47174e-10	-0.639958
130937291	rs117439389	1.39808e-08	-1.47174e-10	-0.797591	0.000193084	-1.47174e-10	-0.637026
130937335	rs80160769	3.59585e-09	-0.948063	-1.20743	3.42449e-05	-1.17479	-1.19182
130937513	rs7933667	1.6682e-08	-1.47174e-10	-0.620949	0.000235609	-1.47174e-10	-0.437976
130937638	rs61909238	1.60557e-09	-1.8172	-1.1446	1.94971e-05	-1.82458	-1.1053
130937699	rs61909239	1.60385e-09	-1.81628	-1.14659	1.94458e-05	-1.82504	-1.10748
130937728	rs58073176	1.682e-08	-1.47174e-10	-0.61271	0.00023779	-1.47174e-10	-0.428762
130937747	rs11222450	1.68268e-09	-1.5659	-1.34899	1.56721e-05	-1.79934	-1.34893
130937877	rs80171200	1.39808e-08	-1.47174e-10	-0.797591	0.000193084	-1.47174e-10	-0.637026
130938020	rs56168843	2.96551e-08	1.30082	-1.34647	0.00165872	2.86262	-1.34896
130938103	rs8181531	2.40716e-09	-1.21128	-1.34555	1.78862e-05	-1.67328	-1.34284
130938139	rs76171932	5.04546e-09	-1.81679	-2.53031e-10	6.06728e-05	-1.79465	-2.53031e-10
130938492	rs8181532	2.05394e-08	0.935485	-1.34842	0.000193768	0.715187	-1.34867
130938905	rs74520400	7.24842e-09	-1.45449	-2.53031e-10	9.42935e-05	-1.35374	-2.53031e-10
130938979	rs117030940	1.40207e-08	-1.47174e-10	-0.794746	0.000193709	-1.47174e-10	-0.633794
130939003	rs12787121	2.07814e-09	-1.3775	-1.32631	1.72468e-05	-1.73408	-1.31845
130939035	rs79325450	1.48221e-08	-1.47174e-10	-0.73916	0.000206297	-1.47174e-10	-0.570831
130939092	rs11222451	2.25248e-09	-1.36782	-1.25543	1.88092e-05	-1.72964	-1.23616
130939171	rs74678806	2.59993e-09	-1.32824	-1.15155	2.44716e-05	-1.57394	-1.1287
130939539	rs117713367	1.48221e-08	-1.47174e-10	-0.73916	0.000206297	-1.47174e-10	-0.570831
130939563	rs74198934	2.63756e-09	-1.32239	-1.14303	2.4796e-05	-1.56977	-1.1197
130939731	rs11222452	1.10515e-08	-1.47174e-10	-1.03271	0.000132543	-1.47174e-10	-1.01324
130939743	rs139746641	1.40427e-08	-1.47174e-10	-0.793176	0.000183562	-1.47174e-10	-0.687596
130939756	rs376092953	2.38892e-08	-1.47174e-10	-0.261853	0.000285848	-1.47174e-10	-0.244687
130939836	rs117450903	1.40571e-08	-1.47174e-10	-0.792154	0.00019428	-1.47174e-10	-0.630849
130940154	rs1655486	1.2516e-08	-0.908268	-2.53031e-10	9.69578e-05	-1.32587	-2.53031e-10
130940215	rs75202391	1.48221e-08	-1.47174e-10	-0.73916	0.000206297	-1.47174e-10	-0.570831
130940373	rs1647964	2.1766e-09	-1.30877	-1.34874	4.46418e-05	-0.752746	-1.34873
130940597	rs1030346	6.57933e-09	-0.214605	-1.33674	2.78144e-05	-1.25197	-1.32262
130940681	rs77660083	1.47828e-08	-1.47174e-10	-0.741816	0.000205679	-1.47174e-10	-0.573832
130940994	rs1793230	3.64767e-09	-1.18414	-0.957052	8.81628e-05	-0.576279	-0.844684
130941102	rs80266660	1.42118e-08	-1.47174e-10	-0.781202	0.00019671	-1.47174e-10	-0.61842
130941233	rs117363235	1.40571e-08	-1.47174e-10	-0.792154	0.00019428	-1.47174e-10	-0.630849
130941320	rs79265867	5.49924e-08	0.571917	-2.53031e-10	0.000418863	0.137394	-2.53031e-10
130941407	rs7128550	1.66589e-08	-1.47174e-10	-0.622333	0.000235244	-1.47174e-10	-0.439524
130941458	rs116856509	1.44582e-08	-0.764015	-2.53031e-10	0.00011789	-1.1304	-2.53031e-10
130941481	rs75888446	1.42529e-08	-1.47174e-10	-0.778317	0.000197354	-1.47174e-10	-0.615148
130941557	rs145813602	8.4407e-09	-1.47174e-10	-1.30221	0.000101799	-1.47174e-10	-1.27715
130941871	rs117379682	1.40571e-08	-1.47174e-10	-0.792154	0.00019428	-1.47174e-10	-0.630849
130941950	rs118133342	1.40973e-08	-1.47174e-10	-0.789295	0.000194911	-1.47174e-10	-0.627604
130942703	rs1655488	3.82782e-09	-1.20705	-0.885938	9.26673e-05	-0.608311	-0.762823
130942735	rs1647965	2.19834e-09	-1.29891	-1.34867	4.52739e-05	-0.73856	-1.34886
130942864	rs79072879	1.42529e-08	-1.47174e-10	-0.778317	0.000197354	-1.47174e-10	-0.615148
130943266	rs1647966	3.76524e-09	-1.20705	-0.902419	9.0963e-05	-0.608311	-0.781385
130943379	rs1793229	2.77912e-09	-1.08273	-1.33042	6.29318e-05	-0.42373	-1.33437
130943681	rs1647967	5.62582e-09	-0.37343	-1.33448	2.54474e-05	-1.34519	-1.31835
130943683	rs56181514	2.83425e-08	1.25726	-1.34818	0.0015804	2.80925	-1.34396
130943858	rs79340654	1.43698e-08	-1.47174e-10	-0.770149	0.00019919	-1.47174e-10	-0.605889
130943964	rs1647968	3.70064e-09	-1.23071	-0.896065	8.86195e-05	-0.641573	-0.774224
130944468	rs1540202	2.68071e-09	-1.12151	-1.32768	5.98024e-05	-0.47717	-1.33193
130944591	rs118161736	1.4531e-08	-1.47174e-10	-0.758994	0.000201722	-1.47174e-10	-0.593256
130944720	rs74967299	1.45738e-08	-1.47174e-10	-0.756055	0.000202394	-1.47174e-10	-0.589931
130944827	rs77246658	1.47303e-08	-1.47174e-10	-0.745369	0.000204855	-1.47174e-10	-0.577846
130944835	rs75720430	1.47303e-08	-1.47174e-10	-0.745369	0.000204855	-1.47174e-10	-0.577846
130944972	rs1945934	2.72998e-09	-1.10382	-1.32716	5.85395e-05	-0.498981	-1.33147
130945224	rs4936127	2.16769e-09	-1.31308	-1.34854	4.19582e-05	-0.814929	-1.34855
130945356	rs75124308	1.46955e-08	-1.47174e-10	-0.747736	0.000204308	-1.47174e-10	-0.580523
130945767	rs75706952	6.23037e-09	-1.60584	-2.53031e-10	0.000108681	-1.21174	-2.53031e-10
130945898	rs9804416	3.66998e-09	-1.24577	-0.889326	8.245e-05	-0.721322	-0.766636
130945922	rs66710573	2.7851e-08	1.2397	-1.3481	0.00154852	2.7877	-1.3428
130946013	rs11222456	1.35398e-08	-0.829644	-2.53031e-10	0.000140609	-0.954166	-2.53031e-10
130946186	rs9804418	3.60361e-09	-1.25728	-0.896065	8.05365e-05	-0.737214	-0.774224
130947127	rs12577994	2.43406e-09	-1.19977	-1.34594	4.92052e-05	-0.658226	-1.34592
130947517	rs75252095	7.41463e-09	-1.43182	-2.53031e-10	8.80765e-05	-1.42194	-2.53031e-10
130947920	rs4245099	3.72871e-09	-0.770231	-1.34898	7.24822e-05	-0.268548	-1.34826
130948840	rs10894319	2.40269e-09	-1.21173	-1.34695	4.83583e-05	-0.674573	-1.34694
130949044	rs118180327	5.55312e-08	-1.47174e-10	0.581667	0.000686745	-1.47174e-10	0.631814
130949657	rs79850624	1.47271e-08	-1.47174e-10	-0.74559	0.000205586	-1.47174e-10	-0.574285
130949719	rs78547420	2.96449e-08	-0.0459878	-2.53031e-10	0.000188611	-0.660464	-2.53031e-10
130950139	rs12226483	1.32065e-09	-1.8274	-1.32976	1.60444e-05	-1.80746	-1.31733
130950989	rs1945914	3.87546e-09	-0.73171	-1.3489	6.90049e-05	-0.316995	-1.34898
130951184	rs57565952	2.72367e-09	-1.31627	-1.11703	2.54216e-05	-1.56539	-1.09916
130952005	rs10894320	2.49266e-09	-1.1755	-1.34643	5.08238e-05	-0.62518	-1.34661
130952148	rs10894321	3.62352e-09	-0.800007	-1.34782	7.02355e-05	-0.299318	-1.34898
130952564	rs11222457	3.59127e-09	-0.853168	-1.3036	8.18237e-05	-0.192554	-1.30303
130952661	rs12420110	2.68528e-09	-1.09867	-1.34882	5.71394e-05	-0.50636	-1.34829
130953154	rs1114418	2.75635e-09	-1.07251	-1.34886	5.91783e-05	-0.471216	-1.34838
130953363	rs75031987	1.45174e-08	-1.47174e-10	-0.759928	0.000202271	-1.47174e-10	-0.590543
130955313	rs10894323	2.89419e-09	-1.16319	-1.20939	6.29241e-05	-0.608482	-1.14974
130955589	rs76805648	1.49193e-08	-1.47174e-10	-0.73262	0.000208628	-1.47174e-10	-0.559598
130956083	rs2298832	2.54728e-09	-1.25392	-1.24633	2.32209e-05	-1.52024	-1.23486
130956129	rs2298833	2.52416e-09	-1.26304	-1.24633	2.30667e-05	-1.5269	-1.23486
130956186	rs2298834	2.86417e-09	-1.1755	-1.2075	6.20216e-05	-0.62518	-1.14749
130956272	rs2298835	1.29943e-09	-1.82437	-1.34898	1.53853e-05	-1.81912	-1.34762
130956461	rs10791121	2.66006e-09	-1.18769	-1.26924	5.43309e-05	-0.641761	-1.26329
130956627	rs2298836	2.75722e-09	-1.09744	-1.32362	1.92548e-05	-1.62778	-1.31461
130956677	rs2298837	2.89737e-09	-1.16319	-1.20829	6.30067e-05	-0.608482	-1.14843
130956975	rs10160671	2.8919e-09	-1.16319	-1.21018	6.28648e-05	-0.608482	-1.15068
130957139	rs57414775	2.4263e-09	-1.30165	-1.24727	2.2438e-05	-1.55489	-1.2345
130957309	rs10160698	2.97809e-09	-1.12555	-1.21844	6.54887e-05	-0.557686	-1.16059
130957384	rs74929910	5.10484e-09	-1.80509	-2.53031e-10	5.89567e-05	-1.82335	-2.53031e-10
130957444	rs2276436	1.37453e-09	-1.77332	-1.34384	1.56096e-05	-1.81294	-1.33932
130957830	rs117340490	1.43356e-08	-0.772532	-2.53031e-10	0.000132835	-1.01104	-2.53031e-10
130958125	rs73022225	1.18527e-07	1.33986	-2.53031e-10	0.00129598	1.26687	-2.53031e-10
130958244	rs61522098	2.36099e-09	-1.3392	-1.23699	2.20518e-05	-1.58173	-1.22502
130958287	rs10160266	2.87983e-09	-1.15166	-1.22589	5.98708e-05	-0.58943	-1.21853
130958473	rs10160267	2.88699e-09	-1.15166	-1.22341	6.0024e-05	-0.58943	-1.21597
130958900	rs77530923	1.47955e-08	-1.47174e-10	-0.740957	0.000206668	-1.47174e-10	-0.569036
130959048	rs61911663	1.31305e-07	1.44224	-2.53031e-10	0.000265345	-0.319116	-2.53031e-10
130959064	rs11222460	1.29888e-09	-1.82485	-1.34893	1.54081e-05	-1.81827	-1.34699
130959328	rs1945918	2.97931e-09	-1.09804	-1.24555	6.59878e-05	-0.517217	-1.19346
130959664	rs10750462	2.8426e-09	-1.16408	-1.22648	5.88357e-05	-0.606259	-1.21914
130960022	rs1945919	2.82439e-09	-1.16208	-1.2349	6.13211e-05	-0.603557	-1.18047
130960061	rs77946253	1.48466e-08	-1.47174e-10	-0.737509	0.000191472	-1.47174e-10	-0.645408
130960852	rs77784866	1.35789e-07	1.47582	-2.53031e-10	0.00115161	1.14877	-2.53031e-10
130961021	rs10736593	2.7425e-09	-1.20899	-1.21741	5.85554e-05	-0.670826	-1.15935
130961130	rs117012142	1.55458e-08	-1.47174e-10	-0.69149	0.000218549	-1.47174e-10	-0.513139
130961304	rs7117282	3.77687e-09	-0.789807	-1.31657	0.000110308	0.122825	-1.3197
130961877	rs1945920	1.53806e-08	-1.47174e-10	-0.702169	0.000207975	-1.47174e-10	-0.562732
130961893	rs74728740	2.71549e-08	-1.47174e-10	-0.133719	0.000377157	-1.47174e-10	0.0325122
130962132	rs55644444	7.54257e-08	2.22824	-1.34037	0.00292076	3.42756	-1.34811
130962176	rs80293850	2.5452e-08	-1.47174e-10	-0.198484	0.000351972	-1.47174e-10	-0.0365984
130962382	rs1945921	1.41762e-09	-1.81861	-1.26769	1.73197e-05	-1.82742	-1.22088
130962620	rs11222461	1.15918e-08	-1.47174e-10	-0.984982	0.00014582	-1.47174e-10	-0.917774
130963018	rs10791122	1.41705e-09	-1.81538	-1.27132	1.7235e-05	-1.8271	-1.2261
130963323	rs10736594	1.43742e-09	-1.81538	-1.25704	1.73427e-05	-1.8271	-1.21988
130963394	rs1945922	2.20584e-07	3.02769	-1.06669	0.0110101	4.35022	-0.943799
130964070	rs56098711	8.88264e-08	2.38915	-1.33774	0.00335528	3.56541	-1.34727
130964084	rs1945923	4.99288e-09	-0.610888	-1.21638	0.000121002	0.079687	-1.18403
130964102	rs55786217	7.88939e-08	2.26824	-1.33541	0.00292577	3.42856	-1.3474
130964193	rs76341801	5.58698e-09	-1.71484	-2.53031e-10	6.2868e-05	-1.75911	-2.53031e-10
130964586	rs4326806	1.38494e-09	-1.8094	-1.30022	1.57528e-05	-1.82563	-1.3175
130965000	rs77158697	1.70525e-08	-1.47174e-10	-0.598981	0.000225666	-1.47174e-10	-0.481095
130965005	rs116880998	1.69265e-08	-1.47174e-10	-0.606397	0.000223872	-1.47174e-10	-0.489074
130965067	rs1945925	4.1581e-09	-0.677187	-1.33303	9.57495e-05	-0.00355814	-1.33486
130965143	rs1945926	1.32273e-09	-1.82484	-1.33074	1.5428e-05	-1.82445	-1.33952
130965192	rs67172950	7.63091e-08	2.23378	-1.33426	0.0028183	3.38951	-1.34577
130965619	rs11222462	8.9968e-09	-1.23841	-2.53031e-10	0.000107544	-1.22225	-2.53031e-10
130966120	rs55843936	9.76657e-08	2.48327	-1.337	0.00392315	3.72147	-1.34697
130966407	rs3819254	4.3655e-09	-0.696201	-1.26534	0.000100585	-0.0472498	-1.24189
130967410	rs6590547	1.01016e-07	2.44366	-1.26366	0.00449482	3.81215	-1.30162
130967646	rs1945927	1.11901e-07	2.5709	-1.28857	0.00510892	3.95823	-1.31963
130967699	rs1945928	1.08846e-07	2.5515	-1.29684	0.0049682	3.93597	-1.32531
130967738	rs1945929	1.0714e-07	2.53407	-1.29521	0.00487521	3.91597	-1.3242
130968284	rs11222463	4.03494e-09	-0.787667	-1.25262	8.80021e-05	-0.144189	-1.2786
130968426	rs80083550	1.22362e-08	-1.47174e-10	-0.93088	0.000159567	-1.47174e-10	-0.827684
130968742	rs79513263	1.74207e-08	-1.47174e-10	-0.577619	0.000230909	-1.47174e-10	-0.458126
130968829	rs77653943	1.73375e-08	-1.47174e-10	-0.582405	0.000229724	-1.47174e-10	-0.46327
130968865	rs11222464	2.92797e-09	-1.01755	-1.34342	2.16493e-05	-1.49573	-1.32944
130969077	rs34613249	6.26876e-09	-1.5997	-2.53031e-10	7.15683e-05	-1.6295	-2.53031e-10
130969273	rs55642629	7.34691e-08	2.1958	-1.33421	0.00316045	3.50407	-1.34575
130969329	rs7128774	1.50902e-08	-1.47174e-10	-0.72123	0.000197776	-1.47174e-10	-0.613013
130969399	rs7128889	1.18217e-07	2.5591	-1.22185	0.00602857	3.94469	-1.14058
130969410	rs7114800	1.11921e-08	-1.47174e-10	-1.02007	0.000144351	-1.47174e-10	-0.927899
130969518	rs59666738	8.80743e-08	2.37082	-1.32792	0.00355875	3.61966	-1.34264
130969596	rs73022255	8.76651e-08	2.37082	-1.33258	0.00355051	3.61966	-1.34496
130969601	rs11824313	1.70351e-08	-1.47174e-10	-0.6	0.000225418	-1.47174e-10	-0.482192
130969955	rs117567556	1.65376e-08	-1.47174e-10	-0.629641	0.000218339	-1.47174e-10	-0.514101
130970303	rs79694588	1.06402e-08	-1.47174e-10	-1.07064	0.000129342	-1.47174e-10	-1.03769
130970543	rs1105526	3.67892e-09	-0.804435	-1.32822	8.72354e-05	-0.101229	-1.33031
130970807	rs78335801	1.16719e-08	-1.47174e-10	-0.978092	0.000142798	-1.47174e-10	-0.938716
130971744	rs2276437	9.10606e-09	0.0975083	-1.32385	4.81945e-05	-0.690277	-1.33463
130971823	rs2276438	3.0763e-08	1.33883	-1.3478	0.00128595	2.60785	-1.34875
130971884	rs2276439	2.95062e-08	1.29733	-1.34801	0.00122446	2.55871	-1.3486
130971959	rs2276440	8.54191e-08	2.12117	-1.10887	0.00373897	3.33475	-1.00833
130972158	rs7948582	2.1838e-09	-1.71371	-0.940506	3.06202e-05	-1.60514	-0.873346
130972181	rs61296271	9.41657e-08	2.17186	-1.06208	0.00418183	3.39269	-0.954331
130972343	rs60150259	1.01408e-07	2.2761	-1.09222	0.00454598	3.51168	-0.989831
130972488	rs7933904	2.85678e-09	-1.56603	-0.819551	4.22395e-05	-1.3938	-0.762991
130972779	rs60347804	2.86806e-09	-1.56209	-0.819551	4.23658e-05	-1.39082	-0.762991
130972823	rs61188380	1.67504e-09	-1.57091	-1.34853	2.3314e-05	-1.40214	-1.34895
130972840	rs56747443	2.90203e-09	-1.55265	-0.817217	4.29864e-05	-1.37873	-0.760536
130972877	rs76367564	1.48644e-08	-1.47174e-10	-0.736305	0.000194573	-1.47174e-10	-0.629343
130972899	rs55988631	2.95026e-08	1.29733	-1.34813	0.00122451	2.55871	-1.34856
130973018	rs55968529	2.90959e-09	-1.55265	-0.814617	4.31042e-05	-1.37873	-0.757801
130973025	rs55738939	2.92413e-08	1.28809	-1.34778	0.00112306	2.47242	-1.34875
130973046	rs61242408	3.00166e-09	-1.51656	-0.819551	4.57386e-05	-1.31422	-0.762991
130973515	rs11222466	1.83411e-09	-1.81228	-1.01644	2.91002e-05	-1.46296	-1.06645
130973517	rs73022275	6.56397e-09	-1.55368	-2.53031e-10	6.98955e-05	-1.65315	-2.53031e-10
130973554	rs57314155	2.93768e-09	-1.54304	-0.814617	4.36357e-05	-1.36647	-0.757801
130973601	rs58865766	2.92454e-09	-1.55265	-0.809493	4.33371e-05	-1.37873	-0.752411
130973697	rs56151042	9.65745e-08	2.19004	-1.05501	0.00430514	3.41346	-0.946044
130973820	rs77060900	8.76275e-09	-1.47174e-10	-1.26477	0.000103095	-1.47174e-10	-1.26449
130973865	rs12270113	2.82871e-09	-1.21646	-1.179	2.2494e-05	-1.65747	-1.12943
130974221	rs12271602	1.6065e-09	-1.6203	-1.34092	3.74467e-05	-0.939643	-1.33759
130974501	rs61911664	8.4851e-09	0.0434156	-1.34038	4.57052e-05	-0.731764	-1.34617
130974503	rs78029879	2.81763e-09	-1.56758	-0.831798	4.20351e-05	-1.38577	-0.775879
130974545	rs55770381	6.49563e-09	-1.56415	-2.53031e-10	6.93157e-05	-1.66148	-2.53031e-10
130974829	rs117896464	1.65107e-08	0.70649	-1.33776	0.000366127	1.35035	-1.34752
130974884	rs12292215	2.73397e-09	-1.22109	-1.20844	2.18951e-05	-1.65019	-1.16369
130974894	rs7123641	2.81665e-09	-1.16247	-1.23726	2.16516e-05	-1.62539	-1.19968
130974923	rs7123981	8.31158e-08	2.16797	-1.18302	0.00378851	3.43803	-1.09845
130975255	rs79528350	1.2342e-08	-1.47174e-10	-0.922273	0.000151005	-1.47174e-10	-0.882834
130975269	rs12273490	2.8025e-09	-1.19146	-1.21331	2.2018e-05	-1.63401	-1.17427
130975316	rs67546837	8.59983e-08	2.19777	-1.17872	0.00373702	3.42229	-1.09639
130975394	rs12286754	9.41971e-09	0.138905	-1.33138	4.94981e-05	-0.658409	-1.33981
130975671	rs12286937	3.98067e-09	-0.870727	-1.1831	2.76746e-05	-1.44488	-1.13476
130975732	rs12286995	1.49278e-08	0.605794	-1.33785	7.06416e-05	-0.298258	-1.34427
130975788	rs145845544	1.43067e-08	-1.47174e-10	-0.774549	0.000186663	-1.47174e-10	-0.670842
130976032	rs149622894	2.43857e-08	-1.47174e-10	-0.241282	0.000286315	-1.47174e-10	-0.243055
130976105	rs74541184	2.82851e-09	-1.54922	-0.846312	4.23968e-05	-1.36191	-0.791163
130976160	rs75479387	2.87476e-09	-1.56209	-0.817217	4.247e-05	-1.39082	-0.760536
130976228	rs12278763	3.79471e-09	-0.895453	-1.20622	2.65373e-05	-1.46045	-1.16115
130976287	rs1981426	1.79011e-09	-1.71425	-1.13875	1.91693e-05	-1.82189	-1.12495
130976311	rs12291865	1.4222e-09	-1.73575	-1.34733	2.9265e-05	-1.17848	-1.34528
130976473	rs61911666	1.37589e-09	-1.76725	-1.34892	2.6428e-05	-1.27752	-1.3482
130976740	rs61911667	3.71246e-09	-0.931505	-1.19208	2.63708e-05	-1.48292	-1.14498
130976824	rs79555020	2.15829e-09	-1.7338	-0.932158	3.00295e-05	-1.63363	-0.864341
130976879	rs1945937	1.40237e-09	-1.7484	-1.34872	2.78841e-05	-1.22312	-1.34897
130976924	rs188846333	8.54481e-09	-1.47174e-10	-1.28995	0.000103416	-1.47174e-10	-1.26139
130977695	rs11222468	1.56021e-09	-1.76974	-1.22072	2.00717e-05	-1.67264	-1.2282
130977775	rs7936000	4.08806e-09	-0.84671	-1.1805	2.7897e-05	-1.43983	-1.1318
130977860	rs7951026	1.68454e-09	-1.75713	-1.15666	3.39405e-05	-1.22993	-1.14561
130978284	rs7130448	3.95018e-09	-0.884141	-1.17738	2.71978e-05	-1.46323	-1.13379
130978597	rs66749566	8.5617e-08	2.17978	-1.16517	0.00376183	3.40174	-1.06922
130978913	rs11824370	3.04104e-09	-1.57676	-0.74632	4.50449e-05	-1.39775	-0.694739
130979030	rs117755822	9.52473e-09	-1.47174e-10	-1.18139	0.000108647	-1.47174e-10	-1.21204
130979403	rs1945938	2.91701e-09	-1.59021	-0.774513	4.29745e-05	-1.41541	-0.724127
130979546	rs7119043	1.55492e-08	-1.47174e-10	-0.691271	0.000204291	-1.47174e-10	-0.580603
130979607	rs60560426	1.29945e-08	0.478052	-1.3488	6.37914e-05	-0.39813	-1.3464
130980051	rs6590548	1.92366e-09	-1.69138	-1.08967	2.49576e-05	-1.62526	-1.05771
130980153	rs6590549	1.42061e-09	-1.77252	-1.31167	2.67754e-05	-1.29369	-1.31898
130980269	rs6590550	4.28274e-09	-0.661977	-1.31871	0.000110678	0.126097	-1.31962
130980470	rs78071182	2.08992e-09	-1.73233	-0.96582	2.87737e-05	-1.63152	-0.909172
130980711	rs10894324	1.97687e-09	-1.49424	-1.25952	1.75514e-05	-1.80815	-1.22686
130981263	rs12288135	1.76929e-09	-1.52055	-1.34415	5.51335e-05	-0.551069	-1.33932
130981464	rs146385355	8.32879e-09	-1.47174e-10	-1.31556	9.81538e-05	-1.47174e-10	-1.31361
130981573	rs12804541	1.85192e-09	-1.51805	-1.30101	1.67737e-05	-1.79137	-1.28897
130981720	rs115718363	8.65966e-09	-1.47174e-10	-1.2766	0.000103347	-1.47174e-10	-1.26206
130981860	rs10894325	1.7297e-09	-1.75573	-1.1316	2.21619e-05	-1.65389	-1.14789
130982648	rs7101509	2.69155e-09	-1.21066	-1.2345	0.000124806	0.167232	-1.24062
130982838	rs7105053	2.4179e-09	-1.7487	-0.803682	3.01829e-05	-1.78861	-0.704262
130982877	rs7105173	2.29727e-09	-1.76042	-0.843138	2.91697e-05	-1.77718	-0.749841
130983017	rs6590551	2.30694e-09	-1.76829	-0.83107	2.97709e-05	-1.7699	-0.736713
130983109	rs77122539	1.78788e-08	-1.47174e-10	-0.551663	0.000247688	-1.47174e-10	-0.387979
130983153	rs147649602	9.93189e-09	-1.13953	-2.53031e-10	7.12517e-05	-1.63393	-2.53031e-10
130983300	rs55867029	1.12375e-07	2.09577	-0.809208	0.00491648	3.30571	-0.70551
130983565	rs1945911	3.53445e-09	-1.53804	-0.634681	5.32974e-05	-1.34564	-0.578618
130983631	rs11222471	1.58572e-08	0.667984	-1.33964	7.52873e-05	-0.247783	-1.33105
130983824	rs10894326	2.0055e-09	-1.49838	-1.24101	1.80589e-05	-1.80114	-1.20537
130983980	rs57865488	1.97738e-09	-1.72115	-1.03236	2.72177e-05	-1.6156	-0.980683
130984045	rs10894327	2.00735e-09	-1.53648	-1.20198	1.85803e-05	-1.81107	-1.16698
130984345	rs11222472	3.57849e-09	-1.00913	-1.15121	6.82926e-05	-0.555298	-1.12105
130985237	rs10791123	1.96107e-09	-1.53648	-1.2253	1.82026e-05	-1.81107	-1.18752
130985690	rs143011592	2.99491e-09	-1.59406	-0.744302	4.47379e-05	-1.41537	-0.683955
130985861	rs7939872	2.63766e-09	-1.22625	-1.23914	0.000118859	0.0996203	-1.22183
130985947	rs117370082	1.39683e-08	-1.47174e-10	-0.798485	0.000181867	-1.47174e-10	-0.696872
130986085	rs55810374	3.18389e-09	-1.54352	-0.733652	4.81497e-05	-1.35305	-0.672788
130986520	rs7118615	4.82429e-08	1.24736	-0.806392	0.00210512	2.50948	-0.757501
130986670	rs58401087	2.70921e-08	1.20471	-1.34075	0.00111327	2.45879	-1.34388
130986718	rs111396216	2.06083e-09	-1.53648	-1.17568	1.92529e-05	-1.81107	-1.13142
130986769	rs149872575	1.40559e-08	-1.47174e-10	-0.792237	0.000183108	-1.47174e-10	-0.690073
130986822	rs143933807	1.97566e-09	-1.55781	-1.19656	1.87172e-05	-1.81581	-1.15489
130986986	rs112060191	2.91228e-07	2.23883	-2.53031e-10	0.0115501	3.4543	-2.53031e-10
130987230	rs117649289	1.41444e-08	-1.47174e-10	-0.785957	0.000184363	-1.47174e-10	-0.683242
130987535	rs2187560	4.79144e-09	-0.528761	-1.33968	0.000127843	0.290842	-1.34019
130987586	rs79097572	1.41396e-08	-1.47174e-10	-0.786295	0.000184295	-1.47174e-10	-0.68361
130987730	rs11222474	2.93322e-09	-1.16324	-1.19594	0.000136704	0.19459	-1.17692
130987774	rs68038678	2.86552e-07	2.22264	-2.53031e-10	0.0113389	3.43585	-2.53031e-10
130988060	rs10894328	2.14009e-09	-1.54481	-1.12962	2.0096e-05	-1.81583	-1.08379
130989300	rs11222475	1.80926e-09	-1.76345	-1.07892	2.07865e-05	-1.80176	-1.06409
130989409	rs11222476	2.1125e-09	-1.58604	-1.10137	2.06623e-05	-1.82289	-1.04895
130989530	rs35218064	1.76019e-09	-1.53963	-1.33023	1.60453e-05	-1.80057	-1.32416
130989721	rs75622955	2.35789e-09	-1.69592	-0.881593	3.34379e-05	-1.58053	-0.809931
130990226	rs12294945	1.31937e-08	0.48755	-1.34309	6.21444e-05	-0.434621	-1.33607
130990402	rs117990728	1.22771e-08	-1.47174e-10	-0.927541	0.000157915	-1.47174e-10	-0.838095
130990591	rs76881726	3.17007e-09	-1.55719	-0.724336	4.69012e-05	-1.38833	-0.663776
130990843	rs74344577	1.27732e-08	-1.47174e-10	-0.887925	0.000162007	-1.47174e-10	-0.812513
130991178	rs4937599	4.68525e-09	-0.546417	-1.34444	0.0001232	0.258448	-1.34479
130992111	rs1945913	1.64499e-09	-1.68241	-1.25514	1.80203e-05	-1.74467	-1.26398
130992278	rs56043870	3.21794e-08	1.38177	-1.34572	0.00128969	2.59688	-1.33486
130992697	rs73024288	5.42718e-09	-1.74386	-2.53031e-10	6.20001e-05	-1.77301	-2.53031e-10
130992814	rs61909566	1.55011e-09	-1.79369	-1.20326	1.71802e-05	-1.82381	-1.23259
130993591	rs7947449	1.43298e-08	0.215868	-0.988803	0.000224634	0.469009	-0.954684
130993936	rs4366497	1.29722e-08	0.172956	-1.04542	0.000194001	0.380969	-1.01325
130996316	rs11222477	1.4602e-09	-1.77891	-1.27779	1.62586e-05	-1.82438	-1.28714
130996834	rs4937600	4.17089e-09	-0.736702	-1.27045	8.85565e-05	-0.145785	-1.27072
130996847	rs11530770	1.42343e-09	-1.77695	-1.30526	1.583e-05	-1.82742	-1.31083
130997353	rs35961356	1.71113e-09	-1.55567	-1.34245	2.33466e-05	-1.40965	-1.34005
130997485	rs10894329	4.89156e-09	-0.498912	-1.34885	9.30924e-05	-0.0177216	-1.34884
130998617	rs1945931	1.44909e-09	-1.80654	-1.2578	1.6699e-05	-1.81549	-1.26931
130998864	rs1945932	2.46834e-08	1.11462	-1.34377	0.000862673	2.19093	-1.33105
130999043	rs73024294	1.79367e-09	-1.81482	-1.0362	3.05388e-05	-1.46241	-1.01874
130999307	rs78378790	3.24198e-09	-1.29325	-0.96584	4.11592e-05	-1.25304	-0.929667
131000184	rs12576023	1.59281e-09	-1.72556	-1.24422	1.67567e-05	-1.82543	-1.25592
131000885	rs1945935	3.18581e-09	-1.30007	-0.976499	4.04158e-05	-1.26011	-0.940821
131000973	rs73024296	5.95355e-08	0.651296	-2.53031e-10	0.00155412	1.44851	-2.53031e-10
131000974	rs116909754	8.38964e-09	-1.47174e-10	-1.30828	9.8951e-05	-1.47174e-10	-1.30552
131001038	rs4145056	2.14543e-09	-1.36707	-1.30487	3.96386e-05	-0.902431	-1.31791
131001053	rs4145055	1.48524e-09	-1.69078	-1.34893	1.52516e-05	-1.82706	-1.3484
131001402	rs4145054	2.11326e-09	-1.39241	-1.29464	3.95862e-05	-0.912429	-1.30924
131001534	rs11222479	2.7826e-09	-1.62034	-0.791551	5.0729e-05	-1.20533	-0.768323
131001581	rs11222480	2.8542e-09	-1.04041	-1.34607	3.5017e-05	-1.00548	-1.33884
131001813	rs76845508	1.52639e-09	-1.77231	-1.24006	1.68094e-05	-1.81796	-1.26025
131001863	rs77798563	2.23596e-09	-1.74227	-0.888336	2.42267e-05	-1.82712	-0.885569
131002235	rs10750463	2.53684e-09	-1.2584	-1.24596	4.13137e-05	-0.959018	-1.21994
131002364	rs59950958	2.71162e-09	-1.43214	-1.00559	3.47552e-05	-1.38052	-0.971304
131002513	rs1114224	4.52398e-09	-0.577126	-1.34876	8.71067e-05	-0.0841068	-1.34891
131002938	rs10750464	2.56792e-09	-1.24304	-1.24914	4.41723e-05	-0.888555	-1.2235
131003042	rs12288529	1.44808e-09	-1.71661	-1.34843	1.82824e-05	-1.64861	-1.3456
131003448	rs77684502	1.42998e-09	-1.81966	-1.25795	1.63399e-05	-1.82677	-1.27978
131003809	rs4145057	2.82172e-09	-1.59376	-0.804166	5.03607e-05	-1.19255	-0.788388
131003813	rs55790245	3.19294e-09	-1.27323	-1.00111	4.06817e-05	-1.23228	-0.962092
131004190	rs56201124	3.13935e-09	-1.28507	-1.00619	4.07648e-05	-1.22487	-0.967456
131004347	rs1894183	7.56815e-09	-1.41133	-2.53031e-10	6.55738e-05	-1.71697	-2.53031e-10
131004410	rs11222483	2.90147e-09	-1.54267	-0.827389	5.37998e-05	-1.10997	-0.804913
131004786	rs73026273	2.8809e-09	-1.53728	-0.839892	5.35727e-05	-1.10143	-0.817684
131004829	rs61909568	3.20902e-08	0.033274	-2.53031e-10	0.000165461	-0.791414	-2.53031e-10
131004831	rs11604769	2.78499e-09	-1.56139	-0.849645	5.10415e-05	-1.13986	-0.827648
131004857	rs76808992	8.05766e-09	-1.47174e-10	-1.34865	9.48289e-05	-1.47174e-10	-1.34807
131004868	rs1894184	1.49561e-09	-1.6842	-1.34855	1.91857e-05	-1.60038	-1.34561
131005297	rs79799641	1.47934e-08	-1.47174e-10	-0.741094	0.000191059	-1.47174e-10	-0.647568
131006073	rs1945912	1.46111e-09	-1.7071	-1.34899	1.85983e-05	-1.62947	-1.34761
131006126	rs61569923	3.06458e-09	-1.22538	-1.08999	3.82158e-05	-1.19742	-1.05948
131006520	rs4122127	4.78103e-09	-0.522179	-1.34844	9.64416e-05	0.0150841	-1.3463
131006544	rs73026275	2.78619e-09	-1.52468	-0.885925	5.15366e-05	-1.08156	-0.876292
131006669	rs12418579	1.41503e-09	-1.73924	-1.34889	1.77299e-05	-1.6777	-1.34719
131006715	rs11823005	3.86764e-09	-1.11085	-0.971782	4.94333e-05	-1.06439	-0.935139
131006990	rs61909569	1.44139e-09	-1.79502	-1.27465	1.61131e-05	-1.82423	-1.29629
131007393	rs11222487	2.54956e-09	-1.51546	-0.983896	4.95854e-05	-1.0314	-0.965053
131007396	rs11222488	1.59954e-09	-1.78352	-1.18204	1.79328e-05	-1.8232	-1.19032
131007422	rs11603395	5.36411e-09	-1.75555	-2.53031e-10	0.000100697	-1.28804	-2.53031e-10
131007769	rs76132159	2.21249e-08	-1.47174e-10	-0.338574	0.000293297	-1.47174e-10	-0.218963
131009037	rs146065431	1.57766e-08	-0.676752	-2.53031e-10	8.84504e-05	-1.41771	-2.53031e-10
131009303	rs7118650	2.42318e-09	-1.20123	-1.34897	2.3203e-05	-1.40778	-1.34808
131009474	rs73026289	2.82297e-09	-1.2723	-1.12519	6.49308e-05	-0.616446	-1.11038
131009622	rs10894330	2.62216e-09	-1.12332	-1.34796	2.69271e-05	-1.26011	-1.34691
131009644	rs1793594	1.44071e-09	-1.82115	-1.24899	1.74676e-05	-1.76796	-1.27185
131009660	rs2213117	1.86755e-09	-1.476	-1.33465	1.88219e-05	-1.622	-1.34313
131010793	rs1627835	2.90734e-09	-1.09814	-1.2699	5.85315e-05	-0.565839	-1.26474
131010947	rs1793834	2.75026e-09	-1.09454	-1.32904	5.80768e-05	-0.513117	-1.32527
131010994	rs1945916	2.78097e-09	-1.08812	-1.32436	5.63215e-05	-0.548892	-1.32018
131011246	rs117364952	1.55014e-08	-1.47174e-10	-0.69435	0.000204018	-1.47174e-10	-0.58194
131011279	rs11222490	5.17497e-09	-1.1183	-0.673141	0.000112424	-0.429681	-0.748192
131011290	rs1632088	1.36773e-09	-1.81943	-1.30269	1.59662e-05	-1.81857	-1.31111
131011292	rs1793833	1.31525e-09	-1.82742	-1.33383	1.5656e-05	-1.82676	-1.32253
131011367	rs7112984	9.08467e-09	-1.47174e-10	-1.22869	0.000101644	-1.47174e-10	-1.27867
131012407	rs12420945	1.40443e-09	-1.76921	-1.32643	1.5794e-05	-1.81228	-1.32824
131012797	rs61909570	6.81283e-09	-1.51647	-2.53031e-10	0.000101388	-1.2812	-2.53031e-10
131012915	rs147860797	8.546e-09	-1.47174e-10	-1.28981	0.000102737	-1.47174e-10	-1.26798
131012943	rs77140817	6.01462e-09	-1.64108	-2.53031e-10	6.86112e-05	-1.67169	-2.53031e-10
131012949	rs12290361	8.31944e-09	-1.31668	-2.53031e-10	7.15246e-05	-1.63011	-2.53031e-10
131013004	rs1793595	2.2728e-09	-1.27067	-1.3436	4.05578e-05	-0.848716	-1.34871
131013063	rs73028211	9.10723e-07	3.81804	-0.439082	0.0165528	3.93566	-0.121498
131013211	rs117367959	7.11806e-09	-1.47264	-2.53031e-10	0.000105779	-1.23879	-2.53031e-10
131013602	rs1793831	2.52813e-09	-1.33501	-1.17279	4.0842e-05	-0.958893	-1.23154
131013625	rs1793596	6.78896e-09	-0.183128	-1.33685	7.93836e-05	-0.177582	-1.34827
131013910	rs1793830	2.70631e-09	-1.81885	-0.620839	3.36406e-05	-1.82101	-0.563408
131014584	rs61415651	6.15623e-09	-1.61781	-2.53031e-10	7.03669e-05	-1.64643	-2.53031e-10
131014585	rs1113876	6.4482e-09	-1.69792	0.126445	0.000160397	-1.45806	0.635562
131014747	rs1114190	5.62633e-09	-1.74446	0.0366384	8.53227e-05	-1.75306	0.299354
131014920	rs11222491	6.4695e-09	-1.63054	0.0623631	0.000165397	-1.35405	0.562249
131014935	rs73577692	6.38597e-09	-1.58117	-2.53031e-10	7.28114e-05	-1.61228	-2.53031e-10
131015160	rs1793597	8.59941e-09	-0.749579	-0.534005	8.65142e-05	-0.735535	-0.704306
131015364	rs1793829	1.13825e-08	-0.344119	-0.659078	0.000115223	-0.338851	-0.814426
131015373	rs2213118	6.81132e-09	-1.61249	0.0957952	0.000174977	-1.33549	0.600001
131016406	rs73028222	4.1075e-07	3.74499	-1.16228	0.00827047	4.14007	-1.01978
131016587	rs1793828	5.76886e-09	-0.968245	-0.714559	6.0256e-05	-0.941787	-0.85976
131017125	rs60689637	1.52178e-09	-1.81561	-1.19979	1.79122e-05	-1.81907	-1.1956
131017278	rs184622648	9.11292e-09	-1.22558	-2.53031e-10	9.62317e-05	-1.33339	-2.53031e-10
131018257	rs1793826	4.44819e-09	-1.01425	-0.928529	4.77735e-05	-0.990827	-1.04285
131018399	rs1793598	2.51438e-09	-1.18057	-1.33268	4.32194e-05	-0.785606	-1.34825
131018675	rs1793825	2.3663e-09	-1.24194	-1.33201	3.99706e-05	-0.863901	-1.34811
131018732	rs11222492	1.58927e-09	-1.81852	-1.15348	1.99171e-05	-1.7475	-1.16107
131018820	rs73028231	8.99669e-08	2.33717	-1.27301	0.00170234	2.7191	-1.17949
131018844	rs1793824	3.14706e-08	-0.21762	0.231396	0.00039432	-0.211793	0.288808
131018851	rs1793599	2.49529e-09	-1.18979	-1.33109	4.27819e-05	-0.795956	-1.34808
131018917	rs1793823	2.63483e-09	-1.141	-1.32546	4.55314e-05	-0.735547	-1.3462
131019081	rs61909582	8.31878e-09	-1.51875	0.201986	0.000235702	-1.18224	0.744665
131019691	rs1894186	9.20659e-09	-1.55213	0.336767	0.000255103	-1.24552	0.887041
131019871	rs1793821	4.60501e-09	-0.96389	-0.944243	4.95661e-05	-0.939756	-1.05709
131020013	rs1793820	3.62338e-09	-1.01425	-1.13362	3.9884e-05	-0.990827	-1.22335
131020602	rs1793819	5.02442e-09	-0.974878	-0.846089	5.31944e-05	-0.950897	-0.975299
131020654	rs4937602	1.74177e-09	-1.79734	-1.08304	2.27454e-05	-1.68603	-1.08976
131020798	rs61469545	1.64515e-08	-1.47174e-10	-0.634859	0.000195152	-1.47174e-10	-0.62637
131020834	rs12574805	1.77014e-09	-1.81166	-1.05256	2.26631e-05	-1.71976	-1.05965
131020924	rs7925168	2.02307e-08	-1.65323	1.22516	0.000611962	-1.39943	1.91595
131021493	rs10894332	4.04699e-09	-1.32434	-0.712969	5.46022e-05	-1.34687	-0.553207
131022101	rs7942675	3.95042e-09	-1.32434	-0.737122	5.34856e-05	-1.34687	-0.57387
131022116	rs4937603	7.16178e-09	-1.73658	0.270061	9.83705e-05	-1.81937	0.507959
131022242	rs7942711	5.51171e-09	-1.7284	-2.53031e-10	6.39574e-05	-1.74193	-2.53031e-10
131022254	rs1793600	8.22538e-09	-0.435307	-0.892747	8.62277e-05	-0.430203	-1.01295
131022581	rs1793601	7.0808e-09	-0.552908	-0.924983	7.46848e-05	-0.544845	-1.04203
131022714	rs35118721	1.06052e-08	-1.61905	0.545113	0.000300324	-1.34494	1.14965
131023956	rs11222496	5.77598e-09	-1.37129	-0.310285	0.000115075	-1.02877	-0.125792
131024109	rs1793818	2.93103e-09	-1.02008	-1.33984	5.88911e-05	-0.512228	-1.31223
131024248	rs1618107	2.72006e-09	-1.09533	-1.3393	5.68497e-05	-0.548579	-1.31116
131024769	rs1793817	2.43568e-09	-1.82482	-0.720235	2.51969e-05	-1.82713	-0.846294
131025320	rs74238150	1.07363e-08	-1.47174e-10	-1.06165	0.000128183	-1.47174e-10	-1.04669
131025711	rs79312559	2.93153e-09	-1.42705	-0.932705	3.16084e-05	-1.61402	-0.832706
131026377	rs1793816	8.344e-09	0.0187851	-1.33252	0.000169027	0.531637	-1.30173
131026563	rs77892769	8.47022e-09	-1.47174e-10	-1.29872	0.000106455	-1.47174e-10	-1.23243
131027530	rs10894333	3.65611e-08	1.31892	-1.15521	0.00158318	2.5257	-1.05866
131027862	rs12574230	3.26411e-09	-1.56469	-0.687602	6.11444e-05	-1.21585	-0.571062
131028071	rs11222497	2.06002e-07	0.589715	1.30289	0.0155546	1.38674	2.36522
131028685	rs11222498	2.29218e-07	0.721457	1.27794	0.0163653	1.47184	2.33093
131028689	rs117097495	8.1621e-09	-1.47174e-10	-1.33578	9.4758e-05	-1.47174e-10	-1.34882
131028900	rs10750465	1.6274e-07	1.05148	0.605396	0.00525891	1.70211	0.96542
131029181	rs10894334	4.17691e-08	1.40574	-1.10886	0.00193647	2.67095	-1.00248
131029193	rs11222499	2.79061e-07	0.816601	1.37955	0.0217142	1.63783	2.44774
131029354	rs9787831	1.78836e-07	1.22989	0.521304	0.00558474	1.87438	0.85326
131029564	rs76547816	3.51573e-09	-1.48935	-0.688675	3.76124e-05	-1.61916	-0.653658
131029568	rs59542291	5.74488e-09	-1.81166	0.124687	8.19262e-05	-1.81241	0.318081
131030302	rs1613845	6.77967e-09	-1.34427	-0.177078	7.73198e-05	-1.37512	-0.177082
131030331	rs11822474	8.46582e-09	-1.47174e-10	-1.29924	0.000111249	-1.47174e-10	-1.18838
131030366	rs78884532	5.31147e-09	-1.76541	-2.53031e-10	5.93126e-05	-1.81733	-2.53031e-10
131030381	rs1123627	4.56513e-08	1.53424	-1.14848	0.00202792	2.76505	-1.05044
131030628	rs1894187	7.92372e-08	2.04772	-1.11056	0.00460495	3.39079	-0.856053
131030712	rs10894335	5.21144e-08	1.67669	-1.15853	0.00236547	2.9313	-1.06272
131030795	rs10894336	5.19051e-08	1.67669	-1.16255	0.00235382	2.9313	-1.06766
131030798	rs80095230	3.50738e-09	-1.47685	-0.703555	3.74664e-05	-1.60778	-0.66893
131030927	rs1894188	7.93144e-08	2.04772	-1.10958	0.00459627	3.39079	-0.85794
131030965	rs1894189	8.57641e-08	2.1464	-1.13007	0.00501701	3.50792	-0.887482
131031045	rs1894190	8.61336e-09	-1.47174e-10	-1.28196	0.000114686	-1.47174e-10	-1.15795
131031161	rs10894337	8.86783e-08	2.15576	-1.10602	0.00545946	3.5578	-0.85284
131031201	rs75540649	8.60931e-09	-1.47174e-10	-1.28243	0.000114595	-1.47174e-10	-1.15875
131031407	rs10894338	5.16176e-08	1.64676	-1.13818	0.00234181	2.89642	-1.03789
131031464	rs11222500	5.18583e-08	1.64676	-1.13352	0.00235506	2.89642	-1.03224
131031657	rs11222501	7.49718e-08	1.98796	-1.10613	0.00430941	3.32141	-0.852999
131031817	rs11827825	8.5535e-09	-1.47174e-10	-1.28894	0.000113135	-1.47174e-10	-1.17157
131031909	rs10894339	5.42928e-08	1.65476	-1.09564	0.00241281	2.86827	-0.979871
131032023	rs10791125	5.30965e-08	1.64676	-1.10993	0.00243915	2.89642	-0.997159
131032248	rs10791126	4.99314e-08	1.61994	-1.14457	0.00230066	2.86513	-1.02433
131033017	rs12420585	5.50644e-08	1.67669	-1.10346	0.00253417	2.9313	-0.993832
131033073	rs12419137	5.45783e-08	1.67669	-1.11233	0.00250724	2.9313	-1.00451
131033190	rs1793602	2.99768e-09	-1.45019	-0.887248	3.76015e-05	-1.35681	-0.916298
131033332	rs34485579	2.10849e-07	0.666375	1.24949	0.0152328	1.46125	2.26981
131033729	rs7481341	8.65503e-08	1.98796	-0.962515	0.00526144	3.32141	-0.653397
131034037	rs9804563	7.56053e-08	1.92557	-1.03532	0.0044271	3.24889	-0.753534
131034191	rs59274755	2.65276e-09	-1.65462	-0.805054	2.92938e-05	-1.74954	-0.773231
131034265	rs78145908	9.71207e-09	-1.16191	-2.53031e-10	9.76278e-05	-1.31899	-2.53031e-10
131034436	rs9804658	5.15716e-08	1.64676	-1.13907	0.00234403	2.89642	-1.03694
131035157	rs2105810	1.05708e-07	0.0620607	1.16334	0.00704155	0.766415	2.19302
131035187	rs79614209	2.5441e-09	-1.69732	-0.804184	2.86329e-05	-1.7719	-0.773693
131035519	rs35758898	4.48999e-08	1.53673	-1.16757	0.00197322	2.75919	-1.07192
131036105	rs3133276	6.94673e-09	-1.81849	0.321482	8.88048e-05	-1.82742	0.413711
131036165	rs3133289	5.43214e-09	-1.81849	0.0755444	6.89608e-05	-1.82742	0.160808
131036658	rs149772536	8.36726e-09	-1.47174e-10	-1.31095	0.000101518	-1.47174e-10	-1.27991
131037202	rs1793524	2.71233e-09	-1.65974	-0.777726	3.40002e-05	-1.56369	-0.810092
131037442	rs139632993	1.0489e-07	1.21763	-2.53031e-10	0.000967472	0.974537	-2.53031e-10
131038446	rs1793771	2.55818e-09	-1.28415	-1.21184	3.03371e-05	-1.24396	-1.24382
131038455	rs7130447	2.95667e-09	-1.24013	-1.11108	5.98979e-05	-0.754537	-1.05297
131038478	rs78020328	6.73106e-09	-1.52854	-2.53031e-10	7.6873e-05	-1.55799	-2.53031e-10
131038959	rs77707522	2.11781e-08	-1.47174e-10	-0.382309	0.000245468	-1.47174e-10	-0.396983
131039179	rs142088261	1.01795e-08	-1.1149	-2.53031e-10	0.000192313	-0.641024	-2.53031e-10
131039354	rs75593352	2.30583e-09	-1.70289	-0.896951	2.62873e-05	-1.76192	-0.86914
131039498	rs61909584	7.69158e-09	-1.39515	-2.53031e-10	8.21614e-05	-1.49146	-2.53031e-10
131039682	rs1793770	2.7778e-09	-1.21071	-1.20291	3.18105e-05	-1.20436	-1.23599
131039776	rs1793769	2.61814e-09	-1.80809	-0.664719	3.33207e-05	-1.80228	-0.591692
131039902	rs1632231	2.54879e-09	-1.67439	-0.825265	3.19593e-05	-1.57945	-0.856234
131040019	rs77237402	1.57766e-08	-1.47174e-10	-0.676753	0.000236298	-1.47174e-10	-0.435057
131040246	rs75156847	2.23889e-09	-1.7245	-0.904804	2.52988e-05	-1.77731	-0.892081
131040317	rs60013575	9.88168e-09	-1.47174e-10	-1.1446	0.000141267	-1.47174e-10	-0.949496
131040590	rs1793768	1.03024e-07	1.71037	-0.510688	0.00816177	3.22422	-0.117151
131040800	rs9943602	6.57572e-08	1.76617	-1.01548	0.00406506	3.11723	-0.707191
131041148	rs11222502	3.85088e-09	-1.78041	-0.306569	4.86508e-05	-1.82711	-0.188368
131041160	rs1793525	3.0704e-09	-1.48864	-0.824832	4.13671e-05	-1.32787	-0.849791
131041311	rs10894340	4.74429e-08	0.55643	-0.132181	0.00149194	1.29388	0.113799
131041376	rs34688811	6.75357e-08	-0.13295	0.910329	0.00459135	0.707512	1.82427
131041389	rs1946025	6.93774e-08	-0.113086	0.91737	0.00499104	0.780237	1.83501
131041440	rs1946026	9.64494e-08	0.35039	0.783351	0.00541678	1.02344	1.67366
131041953	rs80278574	1.05425e-08	-1.47174e-10	-1.07986	0.000127963	-1.47174e-10	-1.04841
131042367	rs1793767	2.31162e-09	-1.4026	-1.19473	3.16498e-05	-1.43263	-1.01279
131043075	rs1793766	3.12348e-09	-1.54205	-0.754281	4.16544e-05	-1.38986	-0.780887
131044763	rs3133290	2.43199e-09	-1.22588	-1.32069	2.85126e-05	-1.24615	-1.30365
131045239	rs1540229	3.10388e-09	-1.57366	-0.728966	4.09187e-05	-1.43242	-0.756138
131045787	rs1109945	6.67481e-08	-0.196471	0.962119	0.00467066	0.662743	1.88616
131045824	rs10894341	2.07788e-08	0.557687	-0.95903	0.000624595	1.33911	-0.802154
131045833	rs10894342	3.50729e-08	0.631239	-0.509088	0.00109523	1.41761	-0.319035
131046160	rs12226862	6.16226e-08	-0.184833	0.870583	0.00398417	0.61224	1.77769
131046251	rs574334407	7.3442e-09	-1.44137	-2.53031e-10	7.36589e-05	-1.6007	-2.53031e-10
131046294	rs139161900	2.14952e-08	-1.47174e-10	-0.367446	0.000242137	-1.47174e-10	-0.410644
131046295	rs1793612	1.9495e-09	-1.52686	-1.24084	2.67651e-05	-1.52769	-1.08536
131046468	rs56179168	6.02451e-08	-0.184833	0.847977	0.00387865	0.61224	1.75085
131046615	rs1946041	3.04606e-08	0.532353	-0.551197	0.000869308	1.23067	-0.363123
131046991	rs74702593	5.57024e-09	-1.71784	-2.53031e-10	6.04045e-05	-1.79909	-2.53031e-10
131047247	rs4937605	5.75033e-08	-0.184833	0.801398	0.00363299	0.61224	1.68542
131047340	rs10791127	3.33068e-08	0.661084	-0.5906	0.000905081	1.32151	-0.413637
131047356	rs4937606	5.68358e-08	-0.184833	0.789721	0.00358294	0.61224	1.67155
131047488	rs35208351	5.68358e-08	-0.184833	0.789721	0.00358294	0.61224	1.67155
131047637	rs1793765	2.35514e-09	-1.34316	-1.23552	2.72727e-05	-1.33753	-1.25673
131047733	rs1106968	5.62371e-08	-0.184833	0.779132	0.00353812	0.61224	1.65896
131047914	rs1106967	5.32429e-08	-0.103411	0.642998	0.00332125	0.711254	1.49669
131048174	rs67941970	7.09295e-08	0.297068	0.529341	0.00371287	0.960808	1.3586
131048948	rs1793611	1.18366e-08	-0.771675	-0.19241	0.000444871	-0.252615	0.450249
131049167	rs1793610	1.24064e-08	-0.722633	-0.194436	0.00047759	-0.192841	0.461444
131049232	rs1793763	2.21403e-09	-1.32212	-1.31834	2.68699e-05	-1.30845	-1.30069
131049815	rs75967640	4.99487e-09	-1.82687	-2.53031e-10	5.8722e-05	-1.82733	-2.53031e-10
131049825	rs80011645	8.73393e-09	-1.47174e-10	-1.26806	0.000117262	-1.47174e-10	-1.13573
131050214	rs11222506	5.19139e-08	-0.159324	0.673633	0.00326577	0.66253	1.52857
131050617	rs118114376	1.99156e-08	-0.443777	-2.53031e-10	0.000556211	0.420999	-2.53031e-10
131050671	rs139056224	5.16966e-09	-1.79247	-2.53031e-10	5.91125e-05	-1.82071	-2.53031e-10
131050894	rs1793609	1.60816e-08	-0.788604	0.131001	0.000635448	-0.310793	0.864975
131051294	rs11222508	1.04405e-08	-0.0775798	-1.01201	0.000332355	0.775302	-0.869249
131051995	rs76034125	8.08853e-09	-1.47174e-10	-1.34483	9.54537e-05	-1.47174e-10	-1.34151
131052171	rs1946040	6.33318e-08	-0.323497	1.03661	0.00386409	0.397322	1.96201
131052357	rs1622234	2.38867e-09	-1.31791	-1.24663	2.89717e-05	-1.2671	-1.26673
131052399	rs1946039	6.37627e-08	-0.304429	1.02432	0.00389786	0.420501	1.94753
131053100	rs2511785	2.22648e-09	-1.29436	-1.3405	2.70694e-05	-1.26878	-1.33296
131053534	rs76508004	5.54632e-09	-1.72214	-2.53031e-10	6.04859e-05	-1.79774	-2.53031e-10
131053560	rs74398047	5.50852e-09	-1.72898	-2.53031e-10	6.02698e-05	-1.80132	-2.53031e-10
131053786	rs11222509	7.84939e-08	0.209794	0.717949	0.00485502	0.994992	1.59263
131053853	rs76577319	1.03802e-08	-1.47174e-10	-1.09537	0.000151152	-1.47174e-10	-0.881864
131054331	rs4937607	7.98226e-08	0.291807	0.652722	0.00459116	1.01957	1.51216
131054514	rs78673146	5.26807e-09	-1.77361	-2.53031e-10	6.66662e-05	-1.70045	-2.53031e-10
131055198	rs6590555	2.31669e-09	-1.36302	-1.23211	2.89427e-05	-1.28117	-1.25366
131055220	rs35872959	7.97145e-08	0.258109	0.685065	0.00511467	1.08467	1.55505
131055275	rs7119756	5.97312e-09	-1.64801	-2.53031e-10	6.32048e-05	-1.75377	-2.53031e-10
131055458	rs75706196	4.60097e-09	-1.62646	-0.282548	5.66469e-05	-1.73887	-0.124445
131055781	rs1793804	4.01349e-09	-0.771381	-1.27424	7.2343e-05	-0.3315	-1.28723
131056420	rs77507913	7.80283e-09	-1.38079	-2.53031e-10	9.0505e-05	-1.39474	-2.53031e-10
131056807	rs7128647	9.76901e-09	-1.47174e-10	-1.15606	0.000116786	-1.47174e-10	-1.13981
131057008	rs117681682	9.93496e-09	-1.47174e-10	-1.13922	0.000106496	-1.47174e-10	-1.23204
131057093	rs145891249	7.96816e-08	0.942761	-2.53031e-10	0.000743435	0.711132	-2.53031e-10
131057332	rs74613193	5.04424e-09	-1.73358	-0.0834507	6.44624e-05	-1.8256	0.091532
131057375	rs1793803	3.86951e-09	-0.789133	-1.29302	6.59709e-05	-0.403347	-1.30759
131057390	rs10894343	1.95315e-08	0.877149	-1.3404	0.000543969	1.74773	-1.34898
131057596	rs112422900	9.90644e-09	-1.47174e-10	-1.14209	0.000119103	-1.47174e-10	-1.12016
131057848	rs4542424	2.09862e-08	0.951405	-1.34282	0.000592558	1.83303	-1.34873
131059819	rs4937609	3.42215e-08	-0.624697	0.722273	0.000794921	-0.691804	1.4699
131060210	rs77312094	1.06501e-08	-1.47174e-10	-1.06971	0.000136726	-1.47174e-10	-0.982172
131060281	rs76408566	8.58378e-09	-1.47174e-10	-1.2854	0.000111997	-1.47174e-10	-1.18167
131060415	rs1793603	3.74404e-08	1.23768	-1.05021	0.00100309	2.01234	-1.00165
131060543	rs11222510	3.74816e-08	-0.627026	0.815599	0.000894747	-0.69664	1.59303
131060734	rs36059275	3.84895e-08	-0.567218	0.782326	0.000909979	-0.640947	1.55422
131061125	rs10894344	4.12183e-08	-0.567218	0.850823	0.000984635	-0.640947	1.63307
131061538	rs1894228	3.89148e-08	-0.599952	0.826048	0.000927653	-0.672703	1.60521
131061566	rs1793604	5.19525e-09	-0.542633	-1.2449	9.68924e-05	-0.0613783	-1.26517
131061957	rs1106190	3.93657e-08	-0.599952	0.83757	0.000940191	-0.672703	1.61864
131062611	rs1106424	2.52842e-09	-1.79173	-0.715954	3.01585e-05	-1.78387	-0.709812
131062659	rs1106423	5.68621e-08	-0.693511	1.29886	0.00203018	-0.562723	2.27845
131063412	rs141724195	9.29336e-09	-1.20598	-2.53031e-10	0.000192356	-0.640804	-2.53031e-10
131063451	rs75837718	6.22563e-09	-1.6066	-2.53031e-10	6.97896e-05	-1.65466	-2.53031e-10
131064324	rs1793605	4.98459e-09	-0.606221	-1.22271	9.0421e-05	-0.150529	-1.24514
131064432	rs11601759	2.11258e-08	-0.642203	0.25742	0.000420815	-0.738598	0.880642
131064743	rs1626138	8.20415e-09	-1.75117	0.420531	0.000153914	-1.5141	0.650346
131065081	rs142916806	1.12496e-08	-1.01494	-2.53031e-10	0.000249247	-0.381705	-2.53031e-10
131065499	rs79521496	8.99117e-09	-1.47174e-10	-1.23903	0.000106337	-1.47174e-10	-1.23354
131065529	rs140974697	8.74469e-09	-1.47174e-10	-1.26683	0.000103905	-1.47174e-10	-1.25667
131065700	rs4937610	2.34905e-08	-0.570975	0.292295	0.000494294	-0.672275	0.975255
131065733	rs10894345	1.94282e-08	-0.510158	0.0416059	0.000352721	-0.617009	0.582538
131066026	rs79610691	3.38906e-08	-1.47174e-10	0.0878613	0.000345285	-1.47174e-10	-0.0557778
131066140	rs11222513	7.99533e-09	-1.35642	-2.53031e-10	8.43742e-05	-1.46489	-2.53031e-10
131066235	rs58290844	9.59427e-09	-1.47174e-10	-1.17411	0.000134643	-1.47174e-10	-0.997524
131066269	rs74753223	5.85109e-09	-1.66865	-2.53031e-10	6.41972e-05	-1.73819	-2.53031e-10
131066781	rs36074849	3.10319e-08	-0.617832	0.617571	0.000825417	-0.58327	1.39901
131067018	rs75328461	8.09056e-09	-1.47174e-10	-1.34458	9.47717e-05	-1.47174e-10	-1.34868
131067082	rs117146145	1.17682e-08	-1.47174e-10	-0.969879	0.000154892	-1.47174e-10	-0.857419
131067315	rs59635936	5.81261e-09	-1.67525	-2.53031e-10	5.88043e-05	-1.82593	-2.53031e-10
131067372	rs76498304	1.012e-08	-1.47174e-10	-1.12077	0.000145005	-1.47174e-10	-0.923381
131067893	rs78520059	9.35073e-09	-1.47174e-10	-1.19982	0.000129768	-1.47174e-10	-1.0344
131068141	rs11222514	9.86824e-09	0.202101	-1.34806	0.000165611	0.554358	-1.34486
131068171	rs144316447	8.62684e-09	-1.2804	-2.53031e-10	8.36021e-05	-1.47408	-2.53031e-10
131068401	rs1105722	3.24241e-08	1.24836	-1.20473	0.000736819	1.96988	-1.26769
131068450	rs1105721	5.16223e-08	-0.559277	1.06795	0.00117662	-0.726178	1.89643
131068667	rs12798423	6.67678e-08	2.02165	-1.2557	0.0016008	2.70732	-1.22921
131068819	rs1793607	3.74837e-09	-0.784545	-1.32941	7.45225e-05	-0.273086	-1.31596
131069014	rs146716243	4.99399e-09	-1.82704	-2.53031e-10	6.2395e-05	-1.76666	-2.53031e-10
131069242	rs1540235	9.46687e-09	-1.77122	0.583743	0.000136601	-1.7845	0.801416
131069405	rs77400604	5.15423e-09	-1.79546	-2.53031e-10	6.03756e-05	-1.79956	-2.53031e-10
131069672	rs1946038	3.30104e-09	-1.03725	-1.20379	6.33398e-05	-0.541495	-1.21014
131069933	rs113171529	1.53018e-08	-0.707307	-2.53031e-10	0.000205512	-0.574643	-2.53031e-10
131071191	rs1624663	2.43642e-09	-1.6037	-0.941044	2.95575e-05	-1.5667	-0.947108
131071245	rs1625376	1.4221e-09	-1.76286	-1.32028	1.76637e-05	-1.69954	-1.3291
131071762	rs10894346	1.04638e-07	2.41562	-1.20039	0.00139126	2.5013	-1.16349
131071864	rs140362050	5.08794e-09	-1.8084	-2.53031e-10	5.87501e-05	-1.82686	-2.53031e-10
131072045	rs75368730	1.50812e-09	-1.67597	-1.34844	1.80588e-05	-1.65789	-1.34863
131072265	rs4937612	1.8677e-09	-1.73528	-1.07529	2.33783e-05	-1.71533	-1.03301
131073128	rs141984445	3.0765e-08	-0.00889928	-2.53031e-10	0.000541863	0.394864	-2.53031e-10
131073513	rs10791128	1.30559e-09	-1.82408	-1.34454	1.53452e-05	-1.82289	-1.34645
131074211	rs6590556	1.94426e-08	-0.46781	-2.53031e-10	0.000262411	-0.330236	-2.53031e-10
131074261	rs4254083	1.34364e-09	-1.80668	-1.33321	1.70169e-05	-1.76783	-1.29811
131074518	rs1793827	2.40867e-09	-1.23817	-1.31804	2.5155e-05	-1.33957	-1.33552
131074590	rs61909587	5.27582e-09	-1.78824	0.0160979	6.03902e-05	-1.81339	0.0140647
131074648	rs7119277	1.24265e-08	0.429666	-1.34512	0.000123057	0.260173	-1.34767
131075133	rs6590557	4.62452e-09	-1.51255	-0.391352	5.1715e-05	-1.69654	-0.257861
131075365	rs76471026	1.15088e-08	-0.992163	-2.53031e-10	0.000118241	-1.12743	-2.53031e-10
131075623	rs10894347	4.62904e-09	-0.885959	-1.01697	0.000113034	-0.164931	-1.00753
131075829	rs11222518	1.35116e-09	-1.81824	-1.31607	1.89786e-05	-1.61734	-1.3395
131075871	rs143122184	5.07468e-09	-1.81101	-2.53031e-10	5.87291e-05	-1.82721	-2.53031e-10
131076079	rs11222519	2.88806e-09	-1.17759	-1.1971	5.61576e-05	-0.695836	-1.17615
131076171	rs34384190	5.1054e-09	-0.72736	-1.07762	0.000107993	-0.167114	-1.05097
131077313	rs75872375	8.22388e-09	-1.47174e-10	-1.32824	9.59541e-05	-1.47174e-10	-1.33628
131077439	rs1793562	1.97382e-09	-1.48725	-1.26805	1.98974e-05	-1.66829	-1.24127
131077501	rs150634945	2.12418e-08	-1.47174e-10	-0.379307	0.00027066	-1.47174e-10	-0.299285
131077554	rs10450637	5.14923e-09	-1.79643	-2.53031e-10	5.88571e-05	-1.82504	-2.53031e-10
131077730	rs73031845	3.17824e-09	-1.78125	-0.497705	3.3406e-05	-1.80618	-0.585234
131078384	rs77769667	1.0057e-08	-1.12701	-2.53031e-10	8.95234e-05	-1.40565	-2.53031e-10
131079238	rs1793514	1.34644e-09	-1.78935	-1.34847	1.5821e-05	-1.7901	-1.34872
131079482	rs7939619	2.4492e-09	-1.44743	-1.09209	3.11235e-05	-1.37327	-1.08892
131079503	rs7939625	2.63732e-09	-1.37028	-1.09523	3.35751e-05	-1.29518	-1.09118
131079710	rs1793810	1.82045e-09	-1.50073	-1.33547	1.80574e-05	-1.68237	-1.32422
131080289	rs2511784	1.58835e-09	-1.82091	-1.15167	2.36497e-05	-1.58617	-1.15062
131080652	rs7930379	3.21876e-09	-1.47164	-0.794642	6.29705e-05	-0.987705	-0.769777
131080861	rs73579660	5.00373e-09	-1.82509	-2.53031e-10	5.9598e-05	-1.81253	-2.53031e-10
131080968	rs1793513	1.60702e-09	-1.82504	-1.13586	2.13243e-05	-1.70853	-1.13178
131080971	rs1793797	1.60494e-09	-1.82274	-1.13945	2.08211e-05	-1.72878	-1.1354
131081460	rs1793512	1.55007e-09	-1.82575	-1.17123	2.06512e-05	-1.70369	-1.16869
131081648	rs3133291	1.57145e-09	-1.82422	-1.15906	2.07453e-05	-1.7114	-1.15643
131081822	rs78136235	5.28789e-09	-1.76986	-2.53031e-10	5.87429e-05	-1.82698	-2.53031e-10
131081952	rs2511499	1.54095e-09	-1.82378	-1.17909	1.9884e-05	-1.73362	-1.17661
131081954	rs7950797	4.05397e-09	-1.00905	-1.02653	6.13099e-05	-0.755389	-1.02882
131082198	rs112977801	8.73728e-09	-1.26768	-2.53031e-10	8.04072e-05	-1.51305	-2.53031e-10
131082514	rs1793511	1.58855e-09	-1.81479	-1.15767	1.96101e-05	-1.76586	-1.15824
131082567	rs12785455	8.27493e-09	-1.32205	-2.53031e-10	7.91413e-05	-1.52891	-2.53031e-10
131082765	rs56229070	3.58024e-09	-1.10208	-1.05776	6.0071e-05	-0.766545	-1.03808
131083317	rs1793510	2.28631e-09	-1.27383	-1.33451	2.16397e-05	-1.50269	-1.32292
131084207	rs61466773	5.41094e-09	-1.74685	-2.53031e-10	5.94788e-05	-1.81453	-2.53031e-10
131084277	rs3133292	1.53629e-09	-1.78616	-1.21974	1.77295e-05	-1.80611	-1.21881
131084683	rs73579670	5.88099e-09	-1.66355	-2.53031e-10	6.20365e-05	-1.77243	-2.53031e-10
131084854	rs1793509	2.27267e-09	-1.27017	-1.34415	2.12226e-05	-1.50138	-1.3437
131084869	rs1793785	2.42546e-09	-1.81456	-0.734697	2.84739e-05	-1.80066	-0.750498
131084929	rs4454728	2.77174e-09	-1.62779	-0.78801	3.96885e-05	-1.40962	-0.809468
131085009	rs1793786	1.54808e-09	-1.74364	-1.25463	1.65696e-05	-1.82702	-1.26556
131085110	rs10791130	4.78497e-09	-0.948865	-0.920933	5.03869e-05	-1.07553	-0.904883
131085304	rs12577916	1.12724e-08	-1.47174e-10	-1.01292	0.000137513	-1.47174e-10	-0.976433
131085448	rs1946024	5.47557e-09	-0.676753	-1.05823	3.99018e-05	-1.10159	-1.11214
131085554	rs1793787	2.08027e-09	-1.77256	-0.930216	2.69451e-05	-1.63817	-0.968177
131085743	rs1946023	1.73884e-09	-1.54569	-1.33637	1.71204e-05	-1.71562	-1.34425
131085891	rs1630972	4.36976e-09	-1.08957	-0.870995	4.97215e-05	-1.13614	-0.857573
131085910	rs1793788	7.06011e-09	-0.35164	-1.12918	4.78538e-05	-0.910135	-1.12186
131086041	rs1793789	1.9337e-09	-1.78133	-0.994508	2.50286e-05	-1.65001	-1.03012
131086057	rs1629407	1.93726e-09	-1.78683	-0.98717	2.49959e-05	-1.66096	-1.02047
131086171	rs1628508	7.96302e-09	-0.237125	-1.12335	4.91087e-05	-0.890177	-1.11594
131086172	rs1628505	1.9289e-09	-1.78293	-0.995402	2.48168e-05	-1.66031	-1.02831
131086266	rs1793619	1.88359e-09	-1.77668	-1.02542	2.49678e-05	-1.62569	-1.05687
131086535	rs1793618	1.94915e-09	-1.76135	-1.00653	2.58705e-05	-1.61253	-1.03451
131086565	rs1793790	1.72103e-09	-1.76843	-1.12392	1.98888e-05	-1.80368	-1.10631
131086857	rs73031860	5.82041e-09	-1.67391	-2.53031e-10	5.97984e-05	-1.80917	-2.53031e-10
131086889	rs1793617	1.91016e-09	-1.78578	-1.00231	2.47999e-05	-1.65884	-1.03047
131087458	rs11222520	4.78354e-09	-0.557194	-1.3129	2.85357e-05	-1.23979	-1.3092
131087505	rs1793774	9.11294e-09	-0.0993132	-1.12627	5.9989e-05	-0.692679	-1.11331
131087769	rs71483657	5.1626e-09	-1.76352	-0.0303189	7.32768e-05	-1.53682	-0.0690889
131087787	rs11222521	5.01439e-09	-1.82297	-2.53031e-10	5.87209e-05	-1.82735	-2.53031e-10
131087800	rs77651113	5.07016e-09	-1.8119	-2.53031e-10	5.87171e-05	-1.82742	-2.53031e-10
131088026	rs1793615	1.67919e-09	-1.5806	-1.33636	1.7485e-05	-1.69907	-1.33973
131088416	rs1793776	3.4073e-09	-0.861946	-1.34741	2.96136e-05	-1.16836	-1.34356
131088597	rs11222522	1.55121e-09	-1.65639	-1.33985	1.56615e-05	-1.80756	-1.34138
131088868	rs1793777	1.48937e-09	-1.76447	-1.27246	1.74796e-05	-1.75637	-1.28275
131088999	rs141623991	1.06351e-08	-1.47174e-10	-1.07112	0.000127699	-1.47174e-10	-1.05047
131089343	rs1793614	1.414e-09	-1.82401	-1.26485	1.6938e-05	-1.81324	-1.25736
131089354	rs1540228	2.66831e-09	-1.22904	-1.22479	2.9382e-05	-1.2856	-1.23416
131089561	rs1540227	1.49045e-09	-1.79059	-1.24562	1.7398e-05	-1.80646	-1.23733
131089814	rs1540226	1.3585e-09	-1.7835	-1.34539	1.6031e-05	-1.77827	-1.34736
131089896	rs11222524	1.44033e-09	-1.81278	-1.25762	1.66918e-05	-1.8272	-1.25803
131090007	rs12292972	1.45832e-09	-1.8237	-1.23429	1.73874e-05	-1.79682	-1.24758
131090194	rs1793778	1.51708e-09	-1.76724	-1.25125	1.78903e-05	-1.7727	-1.24319
131090388	rs1793569	1.40985e-09	-1.77473	-1.31707	1.65063e-05	-1.78401	-1.3124
131090686	rs1793570	1.48805e-09	-1.82369	-1.21412	1.7595e-05	-1.80058	-1.23196
131091104	rs1793571	1.48435e-09	-1.70275	-1.33755	1.58667e-05	-1.79642	-1.3395
131091229	rs11222526	2.34345e-09	-1.67975	-0.9039	2.51449e-05	-1.77977	-0.895723
131091382	rs1540234	1.47214e-09	-1.80226	-1.2463	1.67546e-05	-1.82338	-1.25809
131091943	rs112512648	2.94292e-08	-0.0532898	-2.53031e-10	0.000395461	0.0799025	-2.53031e-10
131092014	rs61536538	5.42169e-09	-1.74487	-2.53031e-10	5.97447e-05	-1.81007	-2.53031e-10
131092240	rs11222527	2.01509e-08	0.903492	-1.33552	0.000270314	1.02755	-1.32811
131092435	rs1793552	1.46662e-09	-1.82584	-1.22647	1.80816e-05	-1.80508	-1.20017
131092933	rs1793835	2.46054e-08	-0.232312	-2.53031e-10	0.000192293	-0.641126	-2.53031e-10
131093556	rs7946126	3.081e-09	-0.961246	-1.34878	3.39907e-05	-1.02642	-1.34764
131093769	rs112323318	5.70986e-09	-1.69308	-2.53031e-10	7.09836e-05	-1.6377	-2.53031e-10
131093996	rs11222529	2.28393e-09	-1.45273	-1.15665	2.55446e-05	-1.49358	-1.16614
131094102	rs11222530	2.233e-09	-1.45646	-1.17547	2.53494e-05	-1.48292	-1.18448
131094185	rs11222531	2.07655e-09	-1.58978	-1.11479	2.35412e-05	-1.62207	-1.11933
131094288	rs11222532	2.31253e-09	-1.42406	-1.17287	2.58344e-05	-1.46649	-1.18195
131095230	rs36011556	2.9738e-09	-0.996693	-1.34874	3.28093e-05	-1.0605	-1.34894
131095559	rs1793836	1.8848e-09	-1.46802	-1.33343	1.90725e-05	-1.60988	-1.34202
131096604	rs10894348	2.67437e-09	-1.31469	-1.13687	2.96193e-05	-1.3897	-1.12202
131097348	rs7119094	2.23318e-09	-1.43339	-1.19846	2.55447e-05	-1.45734	-1.20238
131097525	rs78240273	5.01695e-09	-1.82246	-2.53031e-10	6.1324e-05	-1.78398	-2.53031e-10
131097709	rs1113928	1.98468e-09	-1.42641	-1.32341	1.95865e-05	-1.59051	-1.3348
131097789	rs1113927	2.5572e-09	-1.49049	-1.00587	2.89628e-05	-1.60836	-0.925772
131098141	rs11222533	3.08365e-09	-0.962456	-1.34671	3.24457e-05	-1.07223	-1.34835
131098819	rs1793515	1.91198e-09	-1.45695	-1.33019	1.90469e-05	-1.61384	-1.33941
131099469	rs1625725	1.95293e-09	-1.43313	-1.33281	1.93539e-05	-1.59566	-1.34159
131099798	rs1628402	1.97277e-09	-1.57087	-1.18497	2.15039e-05	-1.664	-1.16791
131099841	rs1628519	4.4937e-09	-0.588561	-1.34404	3.70902e-05	-0.939985	-1.34681
131100151	rs144986419	9.46045e-09	-1.18816	-2.53031e-10	0.000181299	-0.7	-2.53031e-10
131100362	rs7101398	2.3977e-09	-1.3193	-1.24147	2.63134e-05	-1.38383	-1.24624
131100563	rs11222534	3.12994e-09	-0.950381	-1.34388	3.42863e-05	-1.01881	-1.34659
131100601	rs144919665	5.14701e-09	-1.79686	-2.53031e-10	5.87179e-05	-1.82741	-2.53031e-10
131100602	rs116998289	4.99228e-09	-1.82738	-2.53031e-10	5.96988e-05	-1.81084	-2.53031e-10
131100871	rs115813392	5.21286e-09	-1.78415	-2.53031e-10	5.87663e-05	-1.82658	-2.53031e-10
131100922	rs1793516	1.97099e-09	-1.60664	-1.15011	2.1318e-05	-1.70545	-1.13514
131100999	rs138755001	4.99698e-09	-1.82644	-2.53031e-10	5.87382e-05	-1.82706	-2.53031e-10
131101008	rs58442254	1.48148e-09	-1.82699	-1.21525	1.7116e-05	-1.82638	-1.23376
131101502	rs76740328	2.1106e-08	-1.47174e-10	-0.385719	0.000256995	-1.47174e-10	-0.351094
131101710	rs73031890	2.8158e-09	-1.15884	-1.2412	2.69446e-05	-1.35909	-1.24728
131101780	rs12794558	3.35554e-09	-0.901448	-1.32322	3.9412e-05	-0.899251	-1.32683
131101791	rs7946717	6.24278e-09	-1.60385	-2.53031e-10	7.96307e-05	-1.52275	-2.53031e-10
131102600	rs193070824	9.88197e-09	-1.47174e-10	-1.14457	0.000113816	-1.47174e-10	-1.16556
131102906	rs1793517	1.94704e-09	-1.42594	-1.34303	1.93675e-05	-1.5891	-1.34745
131102967	rs186869192	1.02091e-08	-1.47174e-10	-1.112	0.000117822	-1.47174e-10	-1.13098
131103087	rs7129945	1.43822e-09	-1.8247	-1.24717	1.66446e-05	-1.824	-1.26406
131103173	rs7114275	2.76661e-09	-1.1529	-1.26476	2.70933e-05	-1.33074	-1.27012
131103259	rs77103917	7.32923e-09	-1.44341	-2.53031e-10	9.56876e-05	-1.33906	-2.53031e-10
131103267	rs7114436	1.44834e-09	-1.81652	-1.24834	1.6852e-05	-1.81055	-1.26513
131103549	rs73581406	5.84623e-09	-1.66948	-2.53031e-10	7.20357e-05	-1.62299	-2.53031e-10
131103957	rs73581407	8.08045e-09	-1.34583	-2.53031e-10	0.000106743	-1.22973	-2.53031e-10
131104035	rs34509245	3.29189e-09	-0.912882	-1.33093	3.23973e-05	-1.08746	-1.33461
131104222	rs78980958	1.57147e-08	-1.47174e-10	-0.680683	0.0001759	-1.47174e-10	-0.730235
131104392	rs1793520	2.31841e-09	-1.26177	-1.33262	2.95091e-05	-1.18601	-1.32944
131104476	rs138719875	3.31206e-08	-1.47174e-10	0.0648773	0.000395019	-1.47174e-10	0.0787847
131104521	rs57197267	1.51864e-09	-1.82741	-1.19005	1.85895e-05	-1.78603	-1.19152
131104913	rs1793521	1.83556e-09	-1.76837	-1.05956	2.21335e-05	-1.78067	-1.02239
131104948	rs1793522	2.01437e-09	-1.73826	-0.996716	2.42604e-05	-1.75353	-0.957772
131105098	rs1793523	1.31084e-09	-1.81599	-1.34862	1.60249e-05	-1.77951	-1.34649
131105448	rs1110016	2.42435e-09	-1.81964	-0.730072	3.24947e-05	-1.7928	-0.626277
131105718	rs1894231	1.63898e-09	-1.59299	-1.34821	2.20563e-05	-1.46097	-1.34557
131105997	rs1110396	1.94409e-09	-1.42385	-1.34663	2.71035e-05	-1.25228	-1.3482
131106301	rs1793568	1.91122e-09	-1.79541	-0.992127	2.43564e-05	-1.81422	-0.893138
131106347	rs1616038	1.87243e-09	-1.56208	-1.24596	2.58186e-05	-1.39266	-1.2564
131106679	rs10894350	1.51208e-09	-1.77058	-1.25121	2.12976e-05	-1.58039	-1.26117
131106726	rs60641478	2.33652e-09	-1.79059	-0.796026	2.57432e-05	-1.77868	-0.873302
131106856	rs10894351	2.17462e-09	-1.79624	-0.862184	2.9914e-05	-1.72899	-0.772835
131106909	rs7108272	2.02366e-09	-1.7258	-1.00457	2.30072e-05	-1.6994	-1.06494
131107032	rs118003301	1.1792e-08	-1.47174e-10	-0.967858	0.00013466	-1.47174e-10	-0.997399
131107321	rs11222536	2.01893e-09	-1.78874	-0.943969	2.70742e-05	-1.74989	-0.851678
131107323	rs7124776	1.49329e-09	-1.80986	-1.22444	1.7377e-05	-1.82742	-1.21758
131107406	rs11222537	2.00771e-09	-1.79407	-0.944215	2.78231e-05	-1.72233	-0.851951
131107604	rs7108892	2.33345e-09	-1.53668	-1.05125	3.25064e-05	-1.4364	-0.982312
131107642	rs192667861	1.4295e-08	-0.775369	-2.53031e-10	0.000198507	-0.609327	-2.53031e-10
131107842	rs4937614	2.06928e-09	-1.80548	-0.902598	2.82031e-05	-1.75477	-0.805945
131108164	rs35109600	2.30366e-08	-0.298192	-2.53031e-10	0.00021855	-0.513134	-2.53031e-10
131108247	rs12281792	1.47871e-09	-1.81352	-1.23058	1.70875e-05	-1.82715	-1.23465
131109239	rs12283834	1.62428e-09	-1.78754	-1.16267	1.84288e-05	-1.8164	-1.16983
131109243	rs12290647	1.57111e-09	-1.80574	-1.17776	1.79798e-05	-1.82627	-1.18462
131109392	rs12419597	5.8734e-09	-1.66484	-2.53031e-10	6.18993e-05	-1.77464	-2.53031e-10
131109523	rs112977473	5.22696e-09	-1.78145	-2.53031e-10	6.35292e-05	-1.74865	-2.53031e-10
131109605	rs1793574	2.36302e-09	-1.59291	-0.982424	2.95515e-05	-1.51799	-0.99602
131109740	rs1793575	1.64566e-09	-1.6161	-1.32103	2.33513e-05	-1.44769	-1.30181
131109826	rs78028869	2.55958e-09	-1.50702	-0.988414	3.6592e-05	-1.33717	-0.963149
131110068	rs1793793	1.4563e-09	-1.82656	-1.23282	1.71489e-05	-1.80942	-1.2488
131110196	rs78736861	1.65386e-09	-1.71741	-1.21476	2.27223e-05	-1.59871	-1.17809
131110309	rs73581417	3.51744e-09	-1.82547	-0.35207	3.81809e-05	-1.80941	-0.448408
131110345	rs74831736	3.28929e-09	-1.71936	-0.52525	4.26378e-05	-1.67876	-0.468653
131110473	rs79093668	3.9061e-08	-1.73704	1.96689	0.0004536	-1.77596	1.99302
131110709	rs1793544	1.55626e-09	-1.82706	-1.16593	1.85928e-05	-1.82609	-1.15128
131110711	rs1793792	1.50916e-09	-1.82741	-1.19632	1.80998e-05	-1.82258	-1.18167
131111013	rs1793791	1.69815e-09	-1.81266	-1.09308	2.14669e-05	-1.76137	-1.07226
131111310	rs2511766	2.62778e-08	-1.48079	1.31423	0.00034267	-1.44136	1.37798
131112313	rs1108340	1.60654e-08	-1.40742	0.748817	0.0003205	-0.981478	0.851212
131112789	rs1108339	1.73325e-09	-1.78511	-1.10017	2.05434e-05	-1.79597	-1.08164
131112866	rs77058805	6.54478e-09	-1.55661	-2.53031e-10	8.49051e-05	-1.45861	-2.53031e-10
131114797	rs11603196	5.13836e-09	-1.79854	-2.53031e-10	6.76849e-05	-1.68529	-2.53031e-10
131115145	rs79653586	1.29713e-09	-1.82615	-1.34897	1.58771e-05	-1.79058	-1.34469
131115204	rs1793773	4.36187e-08	-1.32049	1.6607	0.000602149	-1.29738	1.79774
131115352	rs1793547	1.66827e-09	-1.77818	-1.14531	1.8996e-05	-1.82716	-1.12876
131115485	rs1793548	2.0504e-09	-1.58602	-1.13122	2.07679e-05	-1.75373	-1.11301
131115643	rs1793549	1.92779e-09	-1.64665	-1.13225	2.00995e-05	-1.78537	-1.11408
131116689	rs12800878	1.49705e-09	-1.82301	-1.20878	1.73986e-05	-1.826	-1.21776
131116997	rs11222539	2.99517e-09	-1.29388	-1.0444	3.54528e-05	-1.26313	-1.06882
131117306	rs182867493	3.08013e-08	-0.00771952	-2.53031e-10	0.000505882	0.326154	-2.53031e-10
131117445	rs10791132	3.79535e-09	-1.20804	-0.893464	4.55621e-05	-1.16738	-0.913691
131117478	rs117979652	6.20983e-09	-1.60914	-2.53031e-10	7.20273e-05	-1.6231	-2.53031e-10
131118434	rs35645883	1.65585e-09	-1.77543	-1.15554	2.23372e-05	-1.66665	-1.12724
131118492	rs2511767	2.29482e-08	-1.6927	1.39066	0.000311002	-1.65566	1.49531
131119644	rs7930292	1.11502e-08	-1.02382	-2.53031e-10	0.000162737	-0.808013	-2.53031e-10
131120323	rs143214037	5.14758e-09	-1.79675	-2.53031e-10	5.88431e-05	-1.82527	-2.53031e-10
131120590	rs78617127	5.32919e-09	-1.76208	-2.53031e-10	6.77604e-05	-1.68417	-2.53031e-10
131120712	rs76342852	8.05863e-09	-1.47174e-10	-1.34853	9.49205e-05	-1.47174e-10	-1.34711
131120859	rs1793796	1.78547e-09	-1.50792	-1.34767	2.06254e-05	-1.52966	-1.34397
131123164	rs149780612	8.25603e-09	-1.47174e-10	-1.32433	9.63702e-05	-1.47174e-10	-1.33195
131124855	rs11222540	1.74678e-09	-1.8271	-1.0504	2.02499e-05	-1.82741	-1.06459
131124915	rs75776278	2.16295e-09	-1.82134	-0.842464	2.69144e-05	-1.78178	-0.825702
131125080	rs10894353	2.31709e-09	-1.46669	-1.12827	3.46012e-05	-1.21997	-1.13629
131125092	rs74770156	5.94282e-09	-1.65309	-2.53031e-10	6.18513e-05	-1.77542	-2.53031e-10
131125455	rs1793538	2.51542e-09	-1.82544	-0.687404	3.03995e-05	-1.81746	-0.668266
131125959	rs11222542	2.53658e-09	-1.8271	-0.677355	3.07764e-05	-1.81533	-0.658074
131126273	rs12276281	8.2644e-09	-1.78022	0.456898	0.000116915	-1.69855	0.559848
131126332	rs140183700	5.95313e-09	-1.65136	-2.53031e-10	6.05786e-05	-1.79621	-2.53031e-10
131127084	rs2511501	4.46865e-09	-1.75745	-0.18074	5.73712e-05	-1.68146	-0.169152
131127135	rs12785619	3.13059e-08	0.00852744	-2.53031e-10	0.000449128	0.207158	-2.53031e-10
131127421	rs77776966	1.52018e-09	-1.78253	-1.23392	1.68524e-05	-1.82033	-1.25532
131127422	rs80013847	1.50303e-09	-1.79469	-1.23311	1.6746e-05	-1.8274	-1.25459
131127509	rs145992537	4.99523e-09	-1.8268	-2.53031e-10	5.8723e-05	-1.82732	-2.53031e-10
131127544	rs139902853	1.34289e-09	-1.81749	-1.32297	1.60473e-05	-1.80474	-1.31987
131127558	rs2511771	3.94059e-09	-1.72652	-0.337425	4.57739e-05	-1.74477	-0.331669
131127585	rs2511502	3.5338e-09	-1.81488	-0.358025	4.43457e-05	-1.77886	-0.329278
131127713	rs11222546	7.18736e-09	-1.46295	-2.53031e-10	0.000110866	-1.19183	-2.53031e-10
131127718	rs2511772	4.16822e-09	-1.82569	-0.182099	5.36622e-05	-1.81838	-0.0990637
131127861	rs1793798	1.82085e-09	-1.78635	-1.04962	2.09403e-05	-1.80677	-1.05171
131127876	rs1793799	3.96746e-09	-1.70761	-0.349539	4.68384e-05	-1.66569	-0.387753
131127898	rs1793540	5.35343e-08	0.545045	-2.53031e-10	0.000704843	0.657826	-2.53031e-10
131128032	rs1793541	2.74551e-09	-1.81684	-0.608473	3.19775e-05	-1.8274	-0.607723
131128267	rs185658861	5.86315e-09	-1.66659	-2.53031e-10	6.80589e-05	-1.67978	-2.53031e-10
131128356	rs142497217	1.88805e-08	-0.497149	-2.53031e-10	0.000218003	-0.51564	-2.53031e-10
131128366	rs4373938	3.17891e-09	-1.79557	-0.483172	3.63765e-05	-1.81757	-0.488659
131128466	rs1793800	4.25264e-09	-1.48394	-0.503794	5.68223e-05	-1.33812	-0.522099
131128507	rs1793801	1.81335e-09	-1.81377	-1.02634	2.08461e-05	-1.82576	-1.03723
131128826	rs11821035	3.12785e-09	-1.56701	-0.727923	3.3477e-05	-1.64569	-0.7436
131129031	rs146080585	5.65883e-09	-1.70206	-2.53031e-10	5.91682e-05	-1.81977	-2.53031e-10
131129460	rs11601547	5.77456e-09	-1.68182	-2.53031e-10	5.89285e-05	-1.82382	-2.53031e-10
131130485	rs1793563	2.56977e-09	-1.65518	-0.836281	2.79576e-05	-1.71889	-0.850567
131130694	rs1793779	2.59131e-09	-1.64953	-0.833585	2.81596e-05	-1.7144	-0.847858
131130773	rs117435193	5.01456e-09	-1.82293	-2.53031e-10	6.41647e-05	-1.7387	-2.53031e-10
131131479	rs1793566	2.39854e-09	-1.64911	-0.91131	2.62103e-05	-1.70954	-0.924455
131132389	rs75536247	5.1847e-09	-1.78957	-2.53031e-10	5.87722e-05	-1.82648	-2.53031e-10
131132698	rs1557480	1.72686e-09	-1.79401	-1.09496	1.96199e-05	-1.82239	-1.10121
131133249	rs11222553	1.90122e-08	-0.490199	-2.53031e-10	0.000252527	-0.368633	-2.53031e-10
131133428	rs1793565	2.56618e-09	-1.59456	-0.898297	2.75962e-05	-1.66984	-0.912632
131133590	rs1793564	1.74814e-09	-1.78482	-1.0919	1.97564e-05	-1.81848	-1.09819
131134559	rs138894440	2.09617e-08	-0.392582	-2.53031e-10	0.000279611	-0.266752	-2.53031e-10
131136791	rs28810092	2.28006e-09	-1.4602	-1.15088	2.42567e-05	-1.5909	-1.12055
131136965	rs77452249	5.55523e-09	-1.72054	-2.53031e-10	6.13586e-05	-1.78341	-2.53031e-10
131137158	rs118030803	5.62312e-09	-1.70839	-2.53031e-10	6.83126e-05	-1.67606	-2.53031e-10
131137177	rs1793572	3.34347e-09	-1.62928	-0.598991	3.76038e-05	-1.74184	-0.531202
131137503	rs2511509	2.47191e-09	-1.55854	-0.971751	2.69551e-05	-1.62112	-0.984856
131137516	rs2511773	2.47191e-09	-1.55854	-0.971751	2.69551e-05	-1.62112	-0.984856
131137837	rs3133288	2.48941e-09	-1.55148	-0.971751	2.71224e-05	-1.61493	-0.984856
131137838	rs184474008	5.07884e-09	-1.8102	-2.53031e-10	6.93951e-05	-1.66033	-2.53031e-10
131138099	rs4303239	2.47018e-09	-1.55449	-0.9765	2.64179e-05	-1.63659	-0.989521
131138241	rs11222554	3.55138e-09	-0.82543	-1.34251	2.68503e-05	-1.27783	-1.33204
131138363	rs7935220	1.72093e-09	-1.59675	-1.29566	1.7711e-05	-1.72814	-1.29782
131138501	rs536366463	2.22818e-08	-0.331506	-2.53031e-10	0.000265262	-0.319432	-2.53031e-10
131138723	rs10894360	1.8738e-09	-1.51999	-1.28732	1.90507e-05	-1.6634	-1.28965
131138808	rs11222555	1.88376e-09	-1.51468	-1.28732	1.88817e-05	-1.67231	-1.28965
131139005	rs138957468	6.39125e-09	-1.58035	-2.53031e-10	6.2728e-05	-1.76134	-2.53031e-10
131139012	rs4359216	2.38862e-09	-1.58858	-0.975984	2.57427e-05	-1.66299	-0.989014
131139144	rs12289260	1.62924e-09	-1.79613	-1.15103	1.8549e-05	-1.82319	-1.15654
131139412	rs147421780	5.58988e-09	-1.71432	-2.53031e-10	6.16058e-05	-1.77939	-2.53031e-10
131139650	rs2511500	1.6199e-09	-1.79888	-1.15403	1.84905e-05	-1.82339	-1.1595
131140137	rs139509611	5.15901e-09	-1.79453	-2.53031e-10	5.87348e-05	-1.82712	-2.53031e-10
131140470	rs117345705	5.06186e-09	-1.81354	-2.53031e-10	6.05975e-05	-1.7959	-2.53031e-10
131140981	rs145842108	6.25716e-09	-1.60155	-2.53031e-10	7.70224e-05	-1.55605	-2.53031e-10
131141290	rs142786837	5.97803e-09	-1.64719	-2.53031e-10	6.4512e-05	-1.7333	-2.53031e-10
131141293	rs1793580	2.18415e-09	-1.54001	-1.11405	2.3155e-05	-1.63357	-1.12436
131141368	rs142409042	5.09575e-09	-1.80687	-2.53031e-10	5.87415e-05	-1.827	-2.53031e-10
131141547	rs1793581	2.40895e-09	-1.5615	-0.994585	2.58011e-05	-1.64245	-1.00728
131141807	rs2853199	2.40895e-09	-1.5615	-0.994585	2.58011e-05	-1.64245	-1.00728
131141916	rs7950768	1.83198e-09	-1.5406	-1.28928	1.85077e-05	-1.6904	-1.29157
131142048	rs2213130	1.67948e-09	-1.6182	-1.2986	1.74165e-05	-1.74203	-1.3007
131142056	rs2213131	1.68138e-09	-1.6182	-1.29747	1.74358e-05	-1.74203	-1.29959
131142786	rs148186913	5.12663e-09	-1.80083	-2.53031e-10	5.88009e-05	-1.82599	-2.53031e-10
131143643	rs7104201	2.023e-09	-1.418	-1.3127	1.9885e-05	-1.59302	-1.31716
131144725	rs117057135	5.49586e-09	-1.73128	-2.53031e-10	7.08315e-05	-1.63985	-2.53031e-10
131145517	rs113646243	3.21682e-09	-1.54258	-0.724304	4.95701e-05	-1.26958	-0.727185
131145550	rs143544373	8.25665e-09	-1.47174e-10	-1.32426	9.61413e-05	-1.47174e-10	-1.33433
131145862	rs1793762	1.48363e-09	-1.80601	-1.23477	1.69871e-05	-1.82737	-1.24032
131146294	rs1793606	1.45482e-09	-1.80164	-1.25875	1.65842e-05	-1.82728	-1.26441
131146492	rs78203178	1.29934e-09	-1.82636	-1.34706	1.54489e-05	-1.81392	-1.34869
131146657	rs1616002	1.57509e-09	-1.7909	-1.19006	1.85049e-05	-1.82503	-1.15709
131146750	rs7925908	1.38003e-09	-1.76447	-1.3487	1.53111e-05	-1.82623	-1.34534
131146964	rs1793761	1.75937e-09	-1.66302	-1.2073	1.96021e-05	-1.742	-1.18251
131147144	rs1620145	1.40887e-09	-1.75732	-1.33517	1.54878e-05	-1.81646	-1.34363
131147428	rs12806486	1.61372e-08	-0.654151	-2.53031e-10	0.000186454	-0.671965	-2.53031e-10
131147696	rs1125429	1.65085e-09	-1.65434	-1.27964	1.75262e-05	-1.73768	-1.29877
131148167	rs1793760	1.35261e-09	-1.78926	-1.34398	1.54031e-05	-1.82739	-1.3382
131148311	rs1105885	8.66055e-09	-1.47174e-10	-1.2765	0.000102	-1.47174e-10	-1.27518
131148377	rs1105884	1.63366e-09	-1.68694	-1.25752	1.94021e-05	-1.66952	-1.26525
131148484	rs1793759	1.36591e-09	-1.77613	-1.34733	1.53302e-05	-1.82679	-1.34353
131148608	rs1105883	1.78158e-09	-1.58618	-1.2716	1.82685e-05	-1.70308	-1.29189
131148713	rs12790269	2.07528e-09	-1.44909	-1.25609	2.20066e-05	-1.53142	-1.27739
131149051	rs1793758	1.66378e-09	-1.58317	-1.34301	1.62087e-05	-1.76756	-1.34704
131149052	rs75006696	9.73812e-09	-1.15923	-2.53031e-10	0.0001493	-0.894192	-2.53031e-10
131149110	rs11222559	1.98691e-09	-1.47274	-1.27596	1.96843e-05	-1.6247	-1.29563
131149260	rs10894362	1.87511e-09	-1.54623	-1.26038	1.87548e-05	-1.68649	-1.28221
131149442	rs149937945	5.76199e-09	-1.68399	-2.53031e-10	7.06371e-05	-1.64259	-2.53031e-10
131149599	rs79424554	8.12835e-09	-1.47174e-10	-1.33992	9.57137e-05	-1.47174e-10	-1.33879
131149978	rs1793518	1.34492e-09	-1.8226	-1.31635	1.58666e-05	-1.81517	-1.32076
131150123	rs10894363	1.89415e-09	-1.5294	-1.26711	1.88115e-05	-1.67765	-1.28803
131150242	rs1793756	1.37263e-09	-1.8059	-1.31265	1.63761e-05	-1.78762	-1.31671
131150793	rs11607763	1.88234e-09	-1.53771	-1.26505	1.87924e-05	-1.68045	-1.28625
131151194	rs12281530	1.44576e-09	-1.80753	-1.25911	1.75147e-05	-1.78782	-1.24929
131151525	rs78939119	5.15447e-09	-1.79541	-2.53031e-10	5.92041e-05	-1.81916	-2.53031e-10
131151539	rs79948503	1.41814e-08	-1.47174e-10	-0.783346	0.000170531	-1.47174e-10	-0.761234
131152012	rs1626623	1.37626e-09	-1.80775	-1.30816	1.64041e-05	-1.79016	-1.31246
131152096	rs1793533	1.37263e-09	-1.8059	-1.31265	1.63761e-05	-1.78762	-1.31671
131152157	rs1793534	1.37331e-09	-1.80396	-1.3141	1.63968e-05	-1.785	-1.31806
131152169	rs79412944	5.27369e-09	-1.77255	-2.53031e-10	5.8762e-05	-1.82665	-2.53031e-10
131152477	rs76944577	1.43745e-09	-1.81526	-1.25714	1.73185e-05	-1.79912	-1.24925
131152737	rs72645502	4.36138e-08	-1.47174e-10	0.340097	0.000521403	-1.47174e-10	0.356374
131152756	rs1793542	1.37431e-09	-1.82424	-1.29309	1.61855e-05	-1.81789	-1.29814
131152766	rs1793543	1.37431e-09	-1.82424	-1.29309	1.61855e-05	-1.81789	-1.29814
131152891	rs1793852	1.38156e-09	-1.82061	-1.29145	1.63047e-05	-1.81212	-1.29658
131153087	rs142877090	5.04701e-09	-1.81648	-2.53031e-10	5.92954e-05	-1.81762	-2.53031e-10
131153398	rs10894364	2.0287e-09	-1.48486	-1.24303	1.99045e-05	-1.64216	-1.26704
131153425	rs1793851	1.38788e-09	-1.80193	-1.30557	1.65742e-05	-1.78229	-1.31001
131153496	rs10894365	1.82206e-09	-1.60812	-1.22719	1.87958e-05	-1.71347	-1.25304
131153602	rs1793850	1.3901e-09	-1.80193	-1.30397	1.65993e-05	-1.78229	-1.30849
131153766	rs35055882	4.33038e-08	0.332964	-2.53031e-10	0.000337198	-0.0794777	-2.53031e-10
131154466	rs10894367	1.78137e-09	-1.62278	-1.23511	1.84694e-05	-1.72397	-1.26006
131154508	rs10894368	1.96474e-09	-1.54998	-1.20994	2.0122e-05	-1.66067	-1.23767
131155127	rs1793561	1.40479e-09	-1.81547	-1.27992	1.65898e-05	-1.80581	-1.28555
131155629	rs116948880	8.07775e-09	-1.47174e-10	-1.34616	9.48714e-05	-1.47174e-10	-1.34763
131155785	rs1557482	1.9803e-09	-1.5421	-1.20994	1.99675e-05	-1.66838	-1.23767
131155806	rs1557483	2.17943e-09	-1.42903	-1.22719	2.16513e-05	-1.57204	-1.25304
131156841	rs7127286	1.86598e-09	-1.57107	-1.24042	1.85883e-05	-1.71287	-1.26474
131156954	rs149562621	8.61627e-09	-1.47174e-10	-1.28163	0.000101204	-1.47174e-10	-1.28301
131157310	rs1793573	2.89904e-09	-1.81405	-0.556852	3.42709e-05	-1.82391	-0.541942
131157422	rs1793805	1.81874e-09	-1.50202	-1.33511	1.70113e-05	-1.72445	-1.34182
131157468	rs144308275	3.717e-08	-1.47174e-10	0.180224	0.000447792	-1.47174e-10	0.204181
131157713	rs74349870	8.0836e-09	-1.47174e-10	-1.34544	9.52446e-05	-1.47174e-10	-1.3437
131157754	rs10894369	1.84291e-09	-1.60812	-1.21581	1.8987e-05	-1.71347	-1.24292
131157825	rs148739886	5.32277e-09	-1.76328	-2.53031e-10	6.15673e-05	-1.78002	-2.53031e-10
131157945	rs1110256	1.84291e-09	-1.60812	-1.21581	1.8987e-05	-1.71347	-1.24292
131158052	rs1104974	1.79056e-09	-1.63694	-1.21581	1.8602e-05	-1.73396	-1.24292
131158533	rs1894218	1.7663e-09	-1.65058	-1.21581	1.84265e-05	-1.74344	-1.24292
131158599	rs1110302	1.37959e-09	-1.80952	-1.30397	1.64289e-05	-1.79261	-1.30849
131158830	rs1110301	1.80165e-09	-1.60615	-1.24042	1.87255e-05	-1.70552	-1.26474
131158907	rs4245100	1.99173e-09	-1.52188	-1.22439	2.04753e-05	-1.63037	-1.25056
131158943	rs1793576	1.37739e-09	-1.80952	-1.30557	1.64041e-05	-1.79261	-1.31001
131159007	rs4937616	1.71934e-09	-1.68185	-1.21149	1.8112e-05	-1.76452	-1.23906
131159565	rs2511786	1.66782e-09	-1.58936	-1.3344	1.62524e-05	-1.77061	-1.3413
131159692	rs7106592	1.67555e-09	-1.68786	-1.23128	1.77261e-05	-1.76845	-1.25667
131159880	rs1793807	1.66648e-09	-1.58936	-1.3352	1.6243e-05	-1.77061	-1.34188
131160194	rs72653403	5.30665e-08	-1.47174e-10	0.536268	0.000634991	-1.47174e-10	0.553462
131160404	rs1793577	1.38483e-09	-1.82696	-1.28274	1.62499e-05	-1.82381	-1.28825
131161521	rs10458944	1.70616e-09	-1.70873	-1.1923	1.80975e-05	-1.78324	-1.22113
131161643	rs10458945	1.64957e-09	-1.7246	-1.21017	1.76411e-05	-1.7927	-1.23722
131162075	rs2156864	1.85089e-09	-1.58035	-1.23926	1.91056e-05	-1.68884	-1.26132
131162168	rs2156865	1.91954e-09	-1.56154	-1.22166	1.98426e-05	-1.66481	-1.2475
131162820	rs75760237	5.94912e-09	-1.65203	-2.53031e-10	7.76185e-05	-1.54834	-2.53031e-10
131163920	rs1621498	1.42246e-09	-1.81488	-1.26801	1.69522e-05	-1.7958	-1.27395
131164164	rs61908873	5.22199e-09	-1.7824	-2.53031e-10	6.49536e-05	-1.72648	-2.53031e-10
131164192	rs1793808	1.43188e-09	-1.81021	-1.26609	1.71065e-05	-1.7886	-1.2721
131164789	rs11222565	2.01206e-09	-1.53339	-1.20273	1.97135e-05	-1.68739	-1.23145
131164915	rs1793579	1.75665e-09	-1.52611	-1.34576	1.64096e-05	-1.75386	-1.34842
131165074	rs1793809	1.433e-09	-1.82717	-1.24834	1.68149e-05	-1.82252	-1.25537
131165352	rs79161100	4.20707e-08	-1.47174e-10	0.304075	0.000502866	-1.47174e-10	0.320175
131165488	rs4937617	1.70729e-09	-1.73672	-1.16365	1.89595e-05	-1.79024	-1.16761
131165492	rs4937618	1.73788e-09	-1.68805	-1.19456	1.91035e-05	-1.75211	-1.19817
131166543	rs147598514	3.44227e-08	0.103437	-2.53031e-10	0.000533564	0.379431	-2.53031e-10
131166563	rs7928689	1.86099e-08	-0.511584	-2.53031e-10	0.000211179	-0.547442	-2.53031e-10
131166641	rs7928614	7.50932e-09	-1.41913	-2.53031e-10	8.06975e-05	-1.50944	-2.53031e-10
131167143	rs7939158	1.39637e-09	-1.76881	-1.33259	1.57596e-05	-1.80488	-1.33782
131167367	rs67539087	1.50788e-09	-1.67721	-1.34737	1.57049e-05	-1.79882	-1.34736
131167705	rs77087904	1.34815e-09	-1.79927	-1.33727	1.54391e-05	-1.82671	-1.33653
131167910	rs80175218	1.35589e-09	-1.79007	-1.34075	1.53635e-05	-1.82742	-1.34073
131168266	rs7107440	1.38358e-09	-1.77142	-1.33919	1.54085e-05	-1.82661	-1.33862
131169033	rs139754157	6.00627e-09	-1.64247	-2.53031e-10	7.69742e-05	-1.55668	-2.53031e-10
131169060	rs143450584	6.01459e-09	-1.64109	-2.53031e-10	7.71032e-05	-1.555	-2.53031e-10
131169949	rs12576780	1.69607e-09	-1.5663	-1.34067	2.91844e-05	-1.1795	-1.34702
131170006	rs11222567	2.73473e-09	-1.16862	-1.26063	3.96703e-05	-0.930669	-1.28888
131170478	rs150219561	2.25019e-08	-1.47174e-10	-0.321676	0.000285479	-1.47174e-10	-0.245979
131170790	rs116929924	8.107e-09	-1.47174e-10	-1.34255	9.51295e-05	-1.47174e-10	-1.34491
131170920	rs1793582	2.06293e-09	-1.36665	-1.3445	2.10933e-05	-1.50221	-1.34899
131171000	rs1793811	2.86422e-09	-1.40574	-0.97724	3.8189e-05	-1.32497	-0.932626
131171315	rs1793812	2.95856e-09	-1.38502	-0.965554	3.95834e-05	-1.30238	-0.919361
131171610	rs1793813	3.00307e-09	-1.37448	-0.961166	4.02269e-05	-1.2909	-0.914717
131172880	rs1793814	1.60088e-09	-1.61683	-1.34789	1.72998e-05	-1.71034	-1.33911
131173788	rs79309450	1.45994e-08	-0.754295	-2.53031e-10	0.000241271	-0.414229	-2.53031e-10
131173875	rs1793584	2.11274e-09	-1.33917	-1.34813	2.17936e-05	-1.47869	-1.33984
131174104	rs1793585	3.05434e-09	-1.37297	-0.945747	4.1204e-05	-1.27737	-0.904242
131174374	rs2511787	2.85812e-09	-1.38514	-0.999973	3.8128e-05	-1.29797	-0.961228
131174431	rs142122813	6.1064e-09	-1.62594	-2.53031e-10	6.85411e-05	-1.67272	-2.53031e-10
131174562	rs7117891	2.72412e-09	-1.11836	-1.31477	3.08549e-05	-1.16274	-1.30812
131175011	rs1793586	1.15066e-08	-1.81548	0.823129	0.000144623	-1.82643	0.900414
131175325	rs1114296	1.62978e-09	-1.59859	-1.34824	1.75132e-05	-1.69665	-1.34055
131175900	rs1793587	2.23291e-09	-1.28306	-1.34891	2.2771e-05	-1.43104	-1.34362
131176364	rs1793847	3.18327e-09	-1.38094	-0.896427	4.22619e-05	-1.2956	-0.860662
131176476	rs1793846	3.21234e-09	-1.38094	-0.887337	4.26628e-05	-1.2956	-0.851221
131177704	rs1793589	2.87197e-09	-1.45799	-0.922286	3.80206e-05	-1.37277	-0.889249
131177719	rs1793844	2.86382e-09	-1.45164	-0.931478	3.76493e-05	-1.37304	-0.898792
131178273	rs1793843	1.57422e-09	-1.63488	-1.34664	1.71176e-05	-1.7237	-1.33634
131178533	rs1793842	1.78985e-09	-1.6558	-1.19734	2.05358e-05	-1.71974	-1.15824
131178722	rs78769976	5.31291e-09	-1.76514	-2.53031e-10	5.9984e-05	-1.80607	-2.53031e-10
131178764	rs1793590	1.57942e-09	-1.63156	-1.34666	1.6804e-05	-1.74206	-1.33647
131178859	rs78981567	1.3731e-08	-1.47174e-10	-0.815621	0.000159275	-1.47174e-10	-0.829515
131178903	rs1793841	1.72798e-09	-1.54287	-1.34545	1.78117e-05	-1.68647	-1.33382
131180042	rs1793840	4.87911e-09	-1.03031	-0.820009	7.36746e-05	-0.815243	-0.785248
131180633	rs1793526	1.45041e-09	-1.72162	-1.34181	1.62537e-05	-1.78482	-1.32702
131181387	rs1793527	1.45358e-09	-1.71485	-1.3464	1.61272e-05	-1.78374	-1.3359
131181804	rs1540230	1.66122e-09	-1.58657	-1.34115	1.72026e-05	-1.7292	-1.32589
131182455	rs148865865	3.51763e-08	0.125096	-2.53031e-10	0.000577971	0.459375	-2.53031e-10
131183040	rs117810735	5.9735e-09	-1.64794	-2.53031e-10	8.99133e-05	-1.4013	-2.53031e-10
131183338	rs1793838	8.48841e-09	-0.682023	-0.614552	0.000126934	-0.50164	-0.554843
131183485	rs1616085	1.724e-09	-1.59325	-1.29737	1.86621e-05	-1.70958	-1.26408
131183863	rs1793529	8.04429e-09	-0.656646	-0.693669	0.000120031	-0.480074	-0.632323
131183986	rs1793530	1.75871e-09	-1.57679	-1.2939	1.91946e-05	-1.68587	-1.25964
131184018	rs140674968	1.25816e-08	-0.903044	-2.53031e-10	0.000211686	-0.545044	-2.53031e-10
131184044	rs1793531	1.76307e-09	-1.56859	-1.29963	1.91471e-05	-1.68102	-1.26697
131184174	rs1793837	1.8185e-09	-1.5416	-1.29567	1.96333e-05	-1.66055	-1.26237
131184613	rs149928270	8.2658e-09	-1.47174e-10	-1.32315	9.94188e-05	-1.47174e-10	-1.30081
131184615	rs10894374	2.71281e-09	-1.40742	-1.02987	4.01928e-05	-1.143	-1.06346
131184711	rs7107714	7.12563e-09	-1.47158	-2.53031e-10	7.23918e-05	-1.61806	-2.53031e-10
131185419	rs78721674	7.30341e-09	-1.44694	-2.53031e-10	7.37802e-05	-1.59906	-2.53031e-10
131185737	rs58226977	7.18989e-09	-1.4626	-2.53031e-10	7.28929e-05	-1.61116	-2.53031e-10
131185852	rs112329073	1.46089e-09	-1.73985	-1.31638	1.70821e-05	-1.77694	-1.28518
131187650	rs150566780	5.01515e-09	-1.82281	-2.53031e-10	6.08597e-05	-1.79158	-2.53031e-10
131187853	rs143488014	1.89437e-08	-0.493806	-2.53031e-10	0.000271343	-0.296766	-2.53031e-10
131188044	rs140258197	1.07752e-08	-1.47174e-10	-1.05803	0.000127817	-1.47174e-10	-1.04955
131189769	rs11222571	5.16361e-09	-1.79364	-2.53031e-10	6.11026e-05	-1.7876	-2.53031e-10
131189777	rs1557479	1.8924e-09	-1.55022	-1.24721	2.07875e-05	-1.66574	-1.20006
131189944	rs58628881	5.29967e-09	-1.76763	-2.53031e-10	5.93747e-05	-1.81628	-2.53031e-10
131190411	rs2511507	5.17445e-09	-1.07505	-0.71649	8.06452e-05	-0.85047	-0.659621
131190412	rs1946031	7.30341e-09	-1.44694	-2.53031e-10	7.37802e-05	-1.59906	-2.53031e-10
131190566	rs2513531	5.22034e-09	-1.08832	-0.694393	8.12875e-05	-0.865597	-0.63656
131190603	rs139945292	2.78686e-09	-1.82621	-0.584148	3.2059e-05	-1.82728	-0.605295
131190651	rs141739091	1.44652e-08	-0.763533	-2.53031e-10	0.000249275	-0.381594	-2.53031e-10
131191236	rs142660611	5.2182e-09	-1.78312	-2.53031e-10	5.87343e-05	-1.82713	-2.53031e-10
131191556	rs11222572	1.5001e-09	-1.78533	-1.24442	1.82733e-05	-1.72083	-1.27388
131192172	rs1946032	2.7525e-09	-1.42443	-0.998332	3.28546e-05	-1.48884	-0.919216
131192181	rs4625476	2.3964e-09	-1.42509	-1.13622	2.75231e-05	-1.50946	-1.07567
131192757	rs117826297	1.33301e-08	-0.845253	-2.53031e-10	0.000182326	-0.694351	-2.53031e-10
131192767	rs1793782	2.19625e-09	-1.54744	-1.10109	2.58595e-05	-1.61797	-1.0295
131192829	rs1793567	1.7697e-09	-1.67556	-1.18891	2.034e-05	-1.73936	-1.1482
131193742	rs1793553	1.90503e-09	-1.82352	-0.967256	2.29627e-05	-1.82676	-0.939518
131194042	rs117162739	6.33844e-09	-1.58865	-2.53031e-10	9.74916e-05	-1.32038	-2.53031e-10
131194043	rs1793554	1.76865e-09	-1.82222	-1.04284	2.13656e-05	-1.8236	-1.01477
131194047	rs117861479	6.1864e-09	-1.61292	-2.53031e-10	9.40747e-05	-1.35606	-2.53031e-10
131194243	rs1793555	1.7579e-09	-1.80721	-1.06394	2.10327e-05	-1.81002	-1.04405
131194361	rs1793781	1.63067e-09	-1.82681	-1.11947	1.9534e-05	-1.82687	-1.10112
131194466	rs76686124	7.41781e-07	-0.588325	3.7621	0.00795867	-0.821225	3.90309
131194688	rs1540231	1.67097e-09	-1.82414	-1.09774	2.00033e-05	-1.82521	-1.07904
131194723	rs1540232	1.72437e-09	-1.8114	-1.07902	2.06272e-05	-1.81389	-1.05965
131195979	rs78930450	8.32958e-09	-1.47174e-10	-1.31546	0.000100227	-1.47174e-10	-1.29271
131196306	rs1793560	1.63581e-09	-1.81142	-1.13172	1.93782e-05	-1.81963	-1.11638
131196396	rs2511504	1.76676e-09	-1.5525	-1.31363	1.98455e-05	-1.61755	-1.29462
131197431	rs2511505	2.8402e-09	-1.40439	-0.987015	3.49126e-05	-1.44284	-0.904461
131197551	rs2511506	1.61054e-09	-1.82103	-1.13768	1.92169e-05	-1.82654	-1.11782
131198260	rs2513527	1.62611e-09	-1.82125	-1.12784	1.94621e-05	-1.82482	-1.10686
131198336	rs182786812	5.00389e-09	-1.82506	-2.53031e-10	5.87169e-05	-1.82742	-2.53031e-10
131198723	rs10894375	2.10155e-09	-1.73812	-0.954483	2.27344e-05	-1.77675	-0.999516
131198745	rs2511781	1.73123e-09	-1.54355	-1.3429	1.91784e-05	-1.61248	-1.33389
131199176	rs12279977	2.96452e-09	-1.39821	-0.950352	3.75263e-05	-1.40683	-0.868275
131199276	rs2511780	1.73204e-09	-1.8078	-1.07817	2.07161e-05	-1.81477	-1.05447
131199957	rs142916566	5.61689e-09	-1.7095	-2.53031e-10	6.13609e-05	-1.78338	-2.53031e-10
131200413	rs2513539	1.55873e-09	-1.82713	-1.16428	1.95399e-05	-1.81768	-1.11001
131200889	rs145738045	2.07356e-08	-0.403426	-2.53031e-10	0.000288198	-0.2365	-2.53031e-10
131201432	rs2156872	2.06788e-09	-1.81798	-0.890773	2.64835e-05	-1.82557	-0.798054
131201996	rs2511778	1.66893e-09	-1.59105	-1.33204	1.81249e-05	-1.6698	-1.33306
131202548	rs2511777	2.08504e-09	-1.82072	-0.879769	2.67759e-05	-1.82665	-0.785994
131202636	rs2513536	2.08243e-09	-1.82197	-0.879769	2.67657e-05	-1.82704	-0.785994
131203041	rs2511776	1.599e-09	-1.63484	-1.33106	1.75121e-05	-1.70515	-1.33211
131203612	rs2513533	2.10106e-09	-1.81519	-0.877649	2.74465e-05	-1.79986	-0.788051
131203815	rs2511775	1.42773e-09	-1.75163	-1.32756	1.65869e-05	-1.76534	-1.3262
131203879	rs7938687	2.31066e-09	-1.40943	-1.18832	4.75915e-05	-0.861631	-1.17586
131204524	rs2511774	2.475e-09	-1.18403	-1.34501	3.20627e-05	-1.08742	-1.34504
131204813	rs2513532	2.58468e-09	-1.74755	-0.738122	3.35074e-05	-1.75788	-0.6305
131204890	rs10894376	2.50118e-09	-1.7714	-0.747116	3.19602e-05	-1.78952	-0.646134
131204953	rs10894377	2.55297e-09	-1.75202	-0.746003	3.30667e-05	-1.76204	-0.63958
131204959	rs71483659	5.72989e-09	-1.68958	-2.53031e-10	8.27977e-05	-1.48375	-2.53031e-10
131205421	rs12574281	1.51574e-09	-1.68609	-1.33328	1.75175e-05	-1.70362	-1.33333
131205998	rs10791137	4.70188e-09	-1.38467	-0.502642	6.12419e-05	-1.40903	-0.376292
131206462	rs7947194	1.44528e-09	-1.72476	-1.34222	1.70485e-05	-1.72184	-1.34225
131206562	rs7947624	2.65694e-09	-1.76056	-0.697537	3.45731e-05	-1.76998	-0.587089
131206783	rs7929151	1.44524e-09	-1.72476	-1.34225	1.7048e-05	-1.72184	-1.34228
131206997	rs10894378	4.98292e-09	-1.38467	-0.444588	6.51699e-05	-1.40903	-0.314125
131208346	rs141370187	5.2664e-09	-1.77393	-2.53031e-10	6.75959e-05	-1.6866	-2.53031e-10
131208444	rs10750471	2.58722e-09	-1.82723	-0.657463	3.41055e-05	-1.82689	-0.5438
131208603	rs10791138	2.74544e-09	-1.81039	-0.61495	3.63329e-05	-1.80945	-0.497976
131209091	rs142173332	1.71972e-08	-0.590533	-2.53031e-10	0.000198911	-0.60729	-2.53031e-10
131209472	rs11222577	2.63082e-09	-1.82549	-0.642495	3.46437e-05	-1.82738	-0.527655
131209990	rs7119741	3.39919e-09	-1.71715	-0.494595	4.42511e-05	-1.7426	-0.367666
131210088	rs2511782	2.32211e-07	2.01237	-2.53031e-10	0.00282996	2.04787	-2.53031e-10
131210366	rs149767876	2.8588e-08	-1.47174e-10	-0.0822912	0.000372601	-1.47174e-10	0.020358
131210877	rs11222578	5.94632e-09	-1.25333	-0.399176	7.5704e-05	-1.30773	-0.265586
131211082	rs12417208	1.49499e-09	-1.68468	-1.34848	1.74519e-05	-1.69223	-1.34847
131211278	rs10894379	5.16885e-09	-1.37309	-0.419537	6.76972e-05	-1.39776	-0.287339
131211900	rs7949579	2.67143e-09	-1.82498	-0.627681	3.52043e-05	-1.82729	-0.511689
131212500	rs34745492	2.89613e-09	-1.25999	-1.11191	3.74064e-05	-1.17611	-1.1022
131212574	rs117501956	9.05666e-09	-1.47174e-10	-1.23178	0.00010478	-1.47174e-10	-1.24828
131212847	rs73039530	3.40653e-09	-1.24974	-0.959843	3.55423e-05	-1.4357	-0.893725
131213135	rs2513526	8.10893e-09	-0.673682	-0.66863	0.000120923	-0.436363	-0.668632
131213694	rs7103289	3.51779e-09	-1.40006	-0.777383	3.80119e-05	-1.46025	-0.802005
131213762	rs11222579	2.73458e-09	-1.28957	-1.13973	4.15382e-05	-1.0067	-1.16684
131213827	rs7106443	3.54196e-09	-1.38256	-0.788041	3.76276e-05	-1.45998	-0.812429
131213874	rs11606643	2.75231e-09	-1.28629	-1.13655	4.16288e-05	-1.00749	-1.16387
131215076	rs11222580	1.78224e-09	-1.56581	-1.2916	2.34982e-05	-1.43599	-1.30724
131216216	rs11222581	2.77172e-09	-1.18099	-1.23482	4.14627e-05	-0.967465	-1.20789
131217200	rs7358495	3.3499e-09	-1.04286	-1.18349	4.6873e-05	-0.904962	-1.14775
131217695	rs12288364	2.39546e-09	-1.21273	-1.34897	2.32786e-05	-1.40439	-1.34823
131217949	rs150775474	4.99869e-09	-1.8261	-2.53031e-10	6.08824e-05	-1.79121	-2.53031e-10
131217955	rs7952557	2.70353e-09	-1.82679	-0.613928	3.90998e-05	-1.67449	-0.559539
131218040	rs7952585	2.53381e-09	-1.36748	-1.13808	2.18149e-05	-1.66488	-1.15267
131219334	rs12418516	5.01316e-09	-1.82321	-2.53031e-10	5.87235e-05	-1.82731	-2.53031e-10
131219482	rs116865592	5.14302e-09	-1.79764	-2.53031e-10	6.16686e-05	-1.77837	-2.53031e-10
131221046	rs4077685	1.87428e-09	-1.46017	-1.34688	2.27796e-05	-1.42694	-1.34734
131221525	rs11222583	1.61934e-09	-1.74215	-1.21111	1.96408e-05	-1.72	-1.20254
131221910	rs73039544	5.29306e-09	-1.76888	-2.53031e-10	5.89238e-05	-1.8239	-2.53031e-10
131221933	rs11222584	1.60767e-09	-1.81803	-1.14246	1.96367e-05	-1.80406	-1.11869
131222575	rs12271227	5.28491e-09	-1.77042	-2.53031e-10	5.88886e-05	-1.8245	-2.53031e-10
131223299	rs79648607	5.19675e-09	-1.78725	-2.53031e-10	6.38785e-05	-1.74317	-2.53031e-10
131223970	rs61901873	3.10071e-08	-0.00106188	-2.53031e-10	0.000282099	-0.25789	-2.53031e-10
131224077	rs73039547	1.84464e-09	-1.56818	-1.25481	2.06467e-05	-1.61695	-1.25564
131224448	rs4128590	3.03057e-09	-1.61457	-0.711958	3.1124e-05	-1.76693	-0.695243
131224564	rs11222585	1.96829e-09	-1.42669	-1.33142	1.99728e-05	-1.58142	-1.32436
131224588	rs4128594	2.43232e-09	-1.20382	-1.34261	1.79467e-05	-1.667	-1.34575
131224674	rs57045715	9.69234e-09	-1.16394	-2.53031e-10	0.000145243	-0.921739	-2.53031e-10
131224790	rs4128591	2.08253e-09	-1.58198	-1.11972	2.07161e-05	-1.76451	-1.10473
131224949	rs4128595	3.9212e-09	-1.37602	-0.692859	3.79787e-05	-1.50611	-0.757018
131225242	rs12418096	1.43138e-09	-1.77672	-1.29991	1.69406e-05	-1.77988	-1.29056
131225430	rs7101414	7.96421e-09	-1.70653	0.346206	8.78789e-05	-1.78671	0.362523
131225574	rs7939384	9.24806e-09	-1.32231	0.11145	0.000135697	-1.14434	0.154609
131225692	rs11222586	1.3464e-09	-1.82271	-1.31513	1.67402e-05	-1.7562	-1.32614
131226118	rs79889405	8.61971e-09	-1.47174e-10	-1.28123	0.000103053	-1.47174e-10	-1.26491
131226236	rs34547019	1.48074e-09	-1.69993	-1.34281	1.56598e-05	-1.80534	-1.34371
131227013	rs182772099	5.08646e-09	-1.8087	-2.53031e-10	6.18562e-05	-1.77534	-2.53031e-10
131228105	rs7121543	4.90107e-09	-1.34339	-0.502438	5.33161e-05	-1.42178	-0.502129
131228209	rs7107107	1.44365e-09	-1.82395	-1.24415	1.7674e-05	-1.78788	-1.24018
131228886	rs71483660	1.44864e-09	-1.7163	-1.34835	1.54781e-05	-1.81183	-1.3489
131229127	rs10736595	1.46166e-09	-1.81284	-1.24287	1.85399e-05	-1.73942	-1.24081
131230168	rs10750472	2.66551e-09	-1.78126	-0.673619	2.88038e-05	-1.82598	-0.713658
131230245	rs10750473	1.69537e-09	-1.78029	-1.12709	2.129e-05	-1.69127	-1.15064
131230463	rs61398568	2.16073e-09	-1.77429	-0.890538	2.68619e-05	-1.74903	-0.860408
131230674	rs7130820	1.8128e-09	-1.76644	-1.07396	2.30698e-05	-1.66776	-1.09386
131231193	rs7120044	4.11954e-09	-1.4156	-0.603939	4.4231e-05	-1.49759	-0.613129
131231425	rs4936129	9.50275e-09	-1.72111	0.537413	0.000105	-1.81471	0.568517
131232010	rs7930775	8.58574e-09	-1.74255	0.457371	9.71896e-05	-1.81733	0.493841
131232029	rs77384822	1.19412e-08	-0.955281	-2.53031e-10	0.000169695	-0.766147	-2.53031e-10
131232156	rs4394848	2.53097e-09	-1.74691	-0.75977	2.72272e-05	-1.81248	-0.783457
131232633	rs10750474	2.02765e-09	-1.80058	-0.927821	2.26734e-05	-1.82715	-0.951805
131232925	rs7112386	2.09352e-09	-1.7954	-0.901027	2.34737e-05	-1.82637	-0.917894
131233139	rs78750347	5.1596e-09	-1.79442	-2.53031e-10	5.87506e-05	-1.82685	-2.53031e-10
131234106	rs142692352	7.83363e-09	-1.37685	-2.53031e-10	7.93051e-05	-1.52685	-2.53031e-10
131234510	rs11222587	5.25718e-09	-1.78549	0.00981112	6.98334e-05	-1.69908	0.0450402
131236611	rs4414226	7.35696e-09	-1.43963	-2.53031e-10	7.34583e-05	-1.60343	-2.53031e-10
131236802	rs35665773	1.48513e-09	-1.69459	-1.34518	1.57411e-05	-1.80309	-1.34079
131237023	rs11222588	3.63376e-09	-1.81588	-0.329135	4.65771e-05	-1.75562	-0.303418
131237141	rs10894381	6.5356e-09	-1.78063	0.222612	7.54799e-05	-1.82539	0.249107
131237168	rs11222589	3.64178e-09	-1.81588	-0.326928	4.7126e-05	-1.75562	-0.291702
131237842	rs6590572	1.67658e-09	-1.82335	-1.09518	2.00915e-05	-1.82722	-1.07264
131238816	rs12804059	1.59538e-09	-1.6804	-1.28777	1.69531e-05	-1.7968	-1.2729
131240218	rs34588147	1.49899e-09	-1.69162	-1.33887	1.58969e-05	-1.8018	-1.33222
131242104	rs10791140	3.10205e-09	-0.961305	-1.34191	3.34154e-05	-1.04538	-1.34576
131242138	rs149455647	9.02056e-09	-1.47174e-10	-1.23577	0.000105695	-1.47174e-10	-1.2396
131242734	rs11222590	4.56443e-09	-1.76955	-0.147436	4.39536e-05	-1.8273	-0.289718
131242879	rs11222591	3.55245e-09	-0.863003	-1.30464	3.22772e-05	-1.13737	-1.28842
131242929	rs12420713	1.0039e-08	-1.1288	-2.53031e-10	0.000130292	-1.03037	-2.53031e-10
131243413	rs10894382	3.47236e-09	-0.851928	-1.33852	3.59455e-05	-0.98837	-1.32978
131243843	rs56229414	2.62175e-09	-1.6357	-0.835734	3.53305e-05	-1.44124	-0.89416
131243929	rs7943929	5.45639e-09	-0.398064	-1.34043	6.15147e-05	-0.445945	-1.33493
131244466	rs12417404	1.56464e-09	-1.82333	-1.16429	1.84061e-05	-1.81938	-1.16809
131244602	rs10750475	7.60852e-09	-0.0601226	-1.34589	6.98644e-05	-0.311998	-1.34159
131244668	rs10750476	5.38256e-09	-0.404748	-1.34737	6.24707e-05	-0.42053	-1.34492
131244720	rs10750477	4.801e-09	-0.518489	-1.34797	5.55691e-05	-0.533625	-1.3489
131244933	rs10791141	5.17023e-09	-0.449255	-1.3431	5.64501e-05	-0.527838	-1.33895
131245056	rs34807050	3.31293e-09	-1.52517	-0.712273	3.31746e-05	-1.71837	-0.679993
131245087	rs35974940	2.37455e-09	-1.63057	-0.9399	2.45256e-05	-1.78648	-0.913947
131245333	rs117200387	5.45451e-09	-1.73883	-2.53031e-10	5.87169e-05	-1.82742	-2.53031e-10
131245391	rs10791142	4.88716e-09	-0.502165	-1.3465	5.15442e-05	-0.613552	-1.34416
131246704	rs7116018	1.58999e-09	-1.62557	-1.34598	1.61388e-05	-1.7746	-1.34432
131246751	rs11222592	1.32381e-09	-1.8059	-1.34886	1.52387e-05	-1.82733	-1.34898
131247590	rs117277685	8.45595e-09	-1.30041	-2.53031e-10	8.89646e-05	-1.41191	-2.53031e-10
131249474	rs35595674	7.35026e-09	-1.44054	-2.53031e-10	7.29525e-05	-1.61034	-2.53031e-10
131249694	rs11222593	3.96901e-09	-0.714916	-1.34185	4.3574e-05	-0.783611	-1.34208
131250243	rs35385808	7.4618e-09	-1.42548	-2.53031e-10	6.76313e-05	-1.68608	-2.53031e-10
131250396	rs113033685	5.13697e-09	-1.79881	-2.53031e-10	5.99602e-05	-1.80647	-2.53031e-10
131250403	rs4936130	1.38995e-09	-1.76893	-1.33708	1.56114e-05	-1.82061	-1.33154
131250632	rs79419630	6.66703e-09	-1.5381	-2.53031e-10	6.68668e-05	-1.69745	-2.53031e-10
131250776	rs74573620	5.58391e-09	-1.71539	-2.53031e-10	6.79832e-05	-1.68089	-2.53031e-10
131252112	rs2513542	1.72674e-09	-1.553	-1.33605	1.99293e-05	-1.57568	-1.33227
131253574	rs2513541	1.38739e-09	-1.78788	-1.31997	1.5871e-05	-1.8233	-1.31236
131253660	rs2513540	1.35202e-09	-1.78562	-1.34805	1.53625e-05	-1.82255	-1.34567
131253952	rs2513538	1.32332e-09	-1.8068	-1.34833	1.52851e-05	-1.82698	-1.3463
131254128	rs76762818	3.90431e-09	-0.98761	-1.08559	3.77056e-05	-1.14799	-1.12235
131254314	rs73022108	1.80635e-07	2.73619	-0.974995	0.0023604	2.8855	-1.01907
131254926	rs2512643	1.34929e-09	-1.81205	-1.32365	1.66077e-05	-1.76009	-1.33019
131254977	rs12419291	9.80091e-09	-1.1528	-2.53031e-10	0.000101527	-1.27983	-2.53031e-10
131255202	rs12419309	8.77509e-09	-1.26336	-2.53031e-10	9.19462e-05	-1.37895	-2.53031e-10
131255565	rs116871279	8.7534e-09	-1.26584	-2.53031e-10	9.17435e-05	-1.38115	-2.53031e-10
131256396	rs2513537	1.48344e-09	-1.82593	-1.21498	1.79856e-05	-1.81343	-1.19716
131256416	rs78202350	6.82302e-09	-1.51498	-2.53031e-10	9.66269e-05	-1.32929	-2.53031e-10
131256475	rs79625253	9.53968e-09	-1.17982	-2.53031e-10	9.9088e-05	-1.30414	-2.53031e-10
131257386	rs149703379	5.11929e-09	-1.80226	-2.53031e-10	5.92496e-05	-1.81839	-2.53031e-10
131257395	rs117758334	9.59787e-09	-1.17374	-2.53031e-10	0.000138166	-0.971692	-2.53031e-10
131257484	rs12225076	8.08259e-09	-1.47174e-10	-1.34556	9.51712e-05	-1.47174e-10	-1.34447
131258428	rs75424179	4.99755e-09	-1.82633	-2.53031e-10	5.89129e-05	-1.82409	-2.53031e-10
131258464	rs149198703	1.56744e-08	-1.47174e-10	-0.68325	0.000213556	-1.47174e-10	-0.536252
131259096	rs71483662	1.72605e-09	-1.58482	-1.30463	1.66634e-05	-1.77242	-1.31451
131259195	rs2512652	2.56563e-09	-1.33508	-1.158	2.41325e-05	-1.57486	-1.14172
131259520	rs56261153	4.84621e-08	0.445504	-2.53031e-10	0.000445039	0.198012	-2.53031e-10
131260246	rs73022113	1.1013e-08	-0.0139843	-1.02221	0.000297916	0.851322	-1.05466
131260525	rs66771462	1.88348e-09	-1.54368	-1.25848	1.83173e-05	-1.72798	-1.26432
131260798	rs75068314	8.04607e-09	-1.35009	-2.53031e-10	8.51366e-05	-1.45589	-2.53031e-10
131261118	rs142048967	5.70986e-08	0.609502	-2.53031e-10	0.000597518	0.492636	-2.53031e-10
131261171	rs2512653	2.1225e-09	-1.36719	-1.31549	2.47271e-05	-1.38175	-1.3105
131261211	rs7935030	1.28544e-08	0.229469	-1.11106	0.000134611	0.135454	-1.13321
131261642	rs1448361	1.33731e-09	-1.82009	-1.32453	1.64775e-05	-1.76031	-1.33784
131262306	rs111859105	5.64948e-09	-1.70371	-2.53031e-10	6.95046e-05	-1.65876	-2.53031e-10
131262883	rs2442102	4.18195e-09	-0.657183	-1.34732	4.10091e-05	-0.837647	-1.34871
131263123	rs12418400	1.88257e-08	-0.500054	-2.53031e-10	0.000184749	-0.681151	-2.53031e-10
131263523	rs11222598	2.07618e-09	-1.3623	-1.34244	2.42041e-05	-1.37276	-1.34087
131263589	rs34982166	1.91061e-09	-1.51	-1.27785	1.8102e-05	-1.73356	-1.27057
131263872	rs12417331	9.45986e-09	-1.18822	-2.53031e-10	9.25946e-05	-1.37192	-2.53031e-10
131264611	rs895797	1.39761e-09	-1.75274	-1.34777	1.6424e-05	-1.75957	-1.34184
131264741	rs145532605	9.15776e-09	-1.22068	-2.53031e-10	9.0098e-05	-1.39925	-2.53031e-10
131264970	rs35249697	1.75032e-09	-1.56548	-1.31	1.7148e-05	-1.75371	-1.30456
131265423	rs57328473	2.48711e-09	-1.17851	-1.34565	3.35998e-05	-1.0456	-1.34003
131265555	rs2442104	2.63175e-09	-1.12287	-1.34476	2.56663e-05	-1.32036	-1.33462
131265948	rs2442105	6.13266e-09	-0.382881	-1.23877	5.73202e-05	-0.596652	-1.25484
131266340	rs116970210	1.38469e-08	-0.807213	-2.53031e-10	9.51977e-05	-1.34419	-2.53031e-10
131266449	rs117997117	5.30385e-09	-1.76684	-2.53031e-10	5.87193e-05	-1.82738	-2.53031e-10
131266654	rs141282839	8.05826e-09	-1.47174e-10	-1.34858	9.49625e-05	-1.47174e-10	-1.34667
131267221	rs117642747	8.08018e-09	-1.47174e-10	-1.34586	9.49636e-05	-1.47174e-10	-1.34666
131267658	rs34690063	1.73533e-09	-1.56053	-1.32356	1.72118e-05	-1.73793	-1.31662
131268434	rs117761182	8.72709e-09	-1.26885	-2.53031e-10	8.65388e-05	-1.43956	-2.53031e-10
131268660	rs79798030	5.31527e-09	-1.76469	-2.53031e-10	6.28677e-05	-1.75912	-2.53031e-10
131268688	rs12795347	2.02146e-09	-1.39401	-1.33745	1.84607e-05	-1.65187	-1.33264
131268928	rs12272290	3.18371e-09	-0.942778	-1.33445	2.99948e-05	-1.17252	-1.3266
131268930	rs116967555	6.08501e-09	-1.62945	-2.53031e-10	6.38962e-05	-1.74289	-2.53031e-10
131268968	rs117417804	4.99211e-09	-1.82742	-2.53031e-10	6.07328e-05	-1.79366	-2.53031e-10
131269185	rs147174455	7.19144e-09	-1.46239	-2.53031e-10	8.49924e-05	-1.45759	-2.53031e-10
131269980	rs57712994	2.10819e-09	-1.41825	-1.2712	2.55705e-05	-1.40944	-1.24927
131270267	rs73022130	2.49089e-09	-1.45158	-1.07106	3.15751e-05	-1.34134	-1.10644
131270712	rs80161412	9.12503e-09	-1.22426	-2.53031e-10	8.98275e-05	-1.40226	-2.53031e-10
131271036	rs75272720	8.79312e-09	-1.26131	-2.53031e-10	8.70844e-05	-1.43327	-2.53031e-10
131271037	rs12808019	2.20618e-09	-1.36522	-1.27879	2.01537e-05	-1.63111	-1.26566
131271039	rs34613761	3.66132e-08	0.165131	-2.53031e-10	0.00035916	-0.0163812	-2.53031e-10
131272773	rs117869090	6.63964e-09	-1.54222	-2.53031e-10	7.9262e-05	-1.52739	-2.53031e-10
131272855	rs115839237	7.89618e-09	-1.3689	-2.53031e-10	7.96818e-05	-1.52211	-2.53031e-10
131272969	rs2513535	1.74864e-09	-1.78363	-1.09281	2.20229e-05	-1.77097	-1.0371
131274274	rs73022132	2.89526e-09	-1.401	-0.9712	3.31739e-05	-1.37575	-1.02264
131274284	rs61901879	5.52826e-09	-1.7254	-2.53031e-10	6.46969e-05	-1.73044	-2.53031e-10
131275034	rs76795842	9.10608e-09	-1.22634	-2.53031e-10	0.00015997	-0.825163	-2.53031e-10
131275233	rs11606937	2.12554e-08	-0.378665	-2.53031e-10	0.000235551	-0.438222	-2.53031e-10
131275576	rs142285036	9.70425e-09	-1.16271	-2.53031e-10	8.28289e-05	-1.48337	-2.53031e-10
131275730	rs2218671	1.39886e-09	-1.76013	-1.33948	1.5924e-05	-1.79618	-1.33614
131275869	rs116952711	5.00932e-09	-1.82398	-2.53031e-10	5.87426e-05	-1.82698	-2.53031e-10
131276150	rs146069382	5.00896e-09	-1.82405	-2.53031e-10	6.17517e-05	-1.77703	-2.53031e-10
131276750	rs10736596	1.53198e-09	-1.76695	-1.24177	1.88842e-05	-1.7545	-1.20733
131276764	rs10736597	1.51109e-09	-1.74194	-1.2805	1.84567e-05	-1.73223	-1.25249
131276961	rs10750478	1.57624e-09	-1.77657	-1.20366	1.95269e-05	-1.7644	-1.16396
131277056	rs2512642	5.08499e-09	-1.3327	-0.47628	4.54581e-05	-1.67562	-0.407735
131277365	rs11222601	8.407e-09	-1.47174e-10	-1.30621	0.000100151	-1.47174e-10	-1.29347
131277609	rs10750479	3.35886e-09	-0.87471	-1.34897	2.96599e-05	-1.1618	-1.34855
131277854	rs7947220	2.35952e-09	-1.29711	-1.27971	2.7072e-05	-1.3576	-1.24405
131278575	rs10894386	1.63177e-09	-1.67482	-1.27079	1.9883e-05	-1.62558	-1.28471
131278676	rs10791143	1.67227e-09	-1.68876	-1.23233	1.9605e-05	-1.67093	-1.25344
131278744	rs80293396	5.77907e-08	0.621551	-2.53031e-10	0.000590948	0.481578	-2.53031e-10
131279037	rs10894387	1.49139e-09	-1.68661	-1.34896	1.97364e-05	-1.56877	-1.34891
131279527	rs59474528	8.91359e-09	-1.47174e-10	-1.2477	0.000106487	-1.47174e-10	-1.23213
131279607	rs58402910	8.4953e-09	-1.47174e-10	-1.29576	0.000101239	-1.47174e-10	-1.28266
131279672	rs12575998	8.48119e-09	-1.47174e-10	-1.29743	0.000101051	-1.47174e-10	-1.28452
131281350	rs11825684	3.58424e-08	0.143853	-2.53031e-10	0.000340362	-0.0701405	-2.53031e-10
131281619	rs11825728	5.10261e-08	0.49706	-2.53031e-10	0.000482468	0.278765	-2.53031e-10
131282237	rs71483664	5.01246e-09	-1.82335	-2.53031e-10	5.87675e-05	-1.82656	-2.53031e-10
131282496	rs1992895	5.3266e-09	-0.543487	-1.21908	5.79457e-05	-0.654706	-1.18594
131282499	rs1992894	3.28964e-09	-1.03551	-1.20899	3.78727e-05	-1.03694	-1.22898
131283320	rs58115443	9.10052e-08	1.07564	-2.53031e-10	0.000838153	0.831052	-2.53031e-10
131283444	rs11222605	5.09133e-09	-1.80774	-2.53031e-10	6.20637e-05	-1.77199	-2.53031e-10
131283819	rs143939107	5.08166e-09	-1.80964	-2.53031e-10	6.03193e-05	-1.8005	-2.53031e-10
131284324	rs112358289	8.76358e-08	1.03791	-2.53031e-10	0.000808438	0.794955	-2.53031e-10
131286211	rs12421853	9.55037e-09	-1.1787	-2.53031e-10	0.0001047	-1.24905	-2.53031e-10
131286272	rs12363994	1.04431e-08	-0.0666412	-1.0227	0.000122224	-0.0664226	-1.02787
131286685	rs1448355	1.7638e-09	-1.54223	-1.32558	2.22245e-05	-1.46797	-1.33099
131286769	rs7125824	5.7133e-09	-1.08181	-0.610667	4.56929e-05	-1.39613	-0.682077
131287152	rs73022140	7.09242e-09	-1.47625	-2.53031e-10	7.31645e-05	-1.60744	-2.53031e-10
131287264	rs77296606	2.84547e-08	-0.0869655	-2.53031e-10	0.000322632	-0.123635	-2.53031e-10
131287410	rs61901880	8.4814e-09	0.0112207	-1.30862	9.88563e-05	-0.0169782	-1.2895
131288195	rs78360896	5.05283e-09	-1.81533	-2.53031e-10	5.872e-05	-1.82737	-2.53031e-10
131288207	rs10894389	8.53873e-09	-1.47174e-10	-1.29067	0.000101137	-1.47174e-10	-1.28368
131288835	rs77141912	5.07829e-09	-1.8103	-2.53031e-10	6.14643e-05	-1.78169	-2.53031e-10
131289820	rs7108020	1.34861e-09	-1.78881	-1.34739	1.62388e-05	-1.77201	-1.34073
131290041	rs7108536	2.26865e-09	-1.45371	-1.16238	2.65582e-05	-1.44638	-1.17443
131290815	rs71483665	4.99587e-09	-1.82667	-2.53031e-10	5.89707e-05	-1.82311	-2.53031e-10
131291414	rs1011402	1.31964e-09	-1.81129	-1.34663	1.55176e-05	-1.80919	-1.34898
131291728	rs1550973	1.34287e-09	-1.79202	-1.34845	1.5846e-05	-1.78895	-1.34828
131291809	rs1550972	1.34617e-09	-1.78908	-1.34893	1.59126e-05	-1.78589	-1.34714
131291963	rs7481514	1.34128e-09	-1.7931	-1.34856	1.59665e-05	-1.7815	-1.34815
131292007	rs74646594	6.01516e-09	-1.64099	-2.53031e-10	6.11281e-05	-1.78718	-2.53031e-10
131292849	rs12576228	9.09837e-09	-1.47174e-10	-1.22718	0.000108008	-1.47174e-10	-1.21795
131293232	rs80291117	2.33857e-08	-0.283154	-2.53031e-10	0.000230457	-0.460086	-2.53031e-10
131293434	rs150492192	2.23509e-08	-1.47174e-10	-0.328411	0.000267668	-1.47174e-10	-0.310402
131294432	rs4570588	3.56668e-09	-0.931877	-1.23176	5.61509e-05	-0.650334	-1.22177
131295005	rs11222609	1.37812e-09	-1.7839	-1.33066	1.67679e-05	-1.76658	-1.31411
131295090	rs117263539	9.18402e-09	-1.47174e-10	-1.21781	0.00010957	-1.47174e-10	-1.20359
131295416	rs4936131	8.54077e-09	-1.47174e-10	-1.29043	0.000100993	-1.47174e-10	-1.2851
131296565	rs1448354	4.81328e-09	-1.0655	-0.798396	4.76791e-05	-1.2837	-0.751957
131297195	rs11601761	6.74605e-09	-1.52632	-2.53031e-10	8.01336e-05	-1.51645	-2.53031e-10
131297370	rs80047644	1.49224e-09	-1.69896	-1.33603	1.92098e-05	-1.60584	-1.33889
131297371	rs1448353	1.89096e-09	-1.72588	-1.07231	2.68333e-05	-1.59678	-1.01373
131297440	rs7101906	2.24966e-09	-1.27682	-1.34767	2.82061e-05	-1.2132	-1.34741
131297462	rs78750004	4.99699e-09	-1.82644	-2.53031e-10	5.89805e-05	-1.82294	-2.53031e-10
131297494	rs77937000	5.12467e-09	-1.80121	-2.53031e-10	5.93722e-05	-1.81632	-2.53031e-10
131297572	rs1448352	1.59765e-09	-1.80817	-1.15857	1.92598e-05	-1.82643	-1.1157
131297888	rs10750481	2.76795e-09	-1.54713	-0.870041	3.13785e-05	-1.51142	-0.942606
131297960	rs11222611	8.58364e-09	-1.47174e-10	-1.28542	0.000102511	-1.47174e-10	-1.27018
131298382	rs1375100	1.98335e-08	-0.447904	-2.53031e-10	0.000231803	-0.454261	-2.53031e-10
131298478	rs2512651	4.42751e-09	-1.38896	-0.558484	5.3272e-05	-1.36254	-0.562193
131299715	rs2442100	5.23636e-09	-0.555312	-1.22434	6.79808e-05	-0.478512	-1.20241
131300368	rs35659386	1.5788e-08	0.15406	-0.830086	0.000239162	0.495141	-0.918148
131300848	rs12574829	8.21978e-09	-1.47174e-10	-1.32873	9.77348e-05	-1.47174e-10	-1.31789
131301329	rs142527356	4.99212e-09	-1.82742	-2.53031e-10	6.06299e-05	-1.79536	-2.53031e-10
131301517	rs2512648	7.91129e-09	-0.655565	-0.711422	0.000118784	-0.416266	-0.706575
131301616	rs12790085	1.75165e-08	0.600798	-1.17293	0.000251058	0.836479	-1.21094
131301689	rs2512649	9.31394e-09	-1.20377	-2.53031e-10	0.000121425	-1.10085	-2.53031e-10
131301768	rs2512650	7.62929e-09	-0.672276	-0.731007	0.000114355	-0.43461	-0.726235
131302458	rs11603013	5.53803e-09	-1.72364	-2.53031e-10	6.35546e-05	-1.74825	-2.53031e-10
131302641	rs75740740	5.40622e-09	-1.74773	-2.53031e-10	6.31666e-05	-1.75437	-2.53031e-10
131302927	rs11222613	2.18021e-08	-0.353274	-2.53031e-10	0.000240227	-0.418565	-2.53031e-10
131303002	rs75749987	8.17116e-09	-1.47174e-10	-1.33467	9.7145e-05	-1.47174e-10	-1.32394
131303398	rs11222614	6.83554e-09	-0.702269	-0.810874	9.88076e-05	-0.502716	-0.804259
131304520	rs117681199	8.61983e-09	0.00618027	-1.28739	8.44786e-05	-0.18463	-1.27902
131304734	rs7924939	3.64935e-09	-0.828214	-1.31251	5.12945e-05	-0.666338	-1.29623
131305371	rs12291942	1.96405e-08	0.757925	-1.21561	0.000324126	1.12938	-1.24839
131305449	rs148021485	1.12889e-08	-1.47174e-10	-1.01146	0.000131283	-1.47174e-10	-1.0228
131305457	rs7396108	2.6935e-09	-1.45583	-0.988604	3.40793e-05	-1.31966	-1.0518
131306405	rs138408129	8.30715e-09	-1.47174e-10	-1.31816	9.94576e-05	-1.47174e-10	-1.30042
131306452	rs11606385	1.03814e-08	-1.09526	-2.53031e-10	0.000106512	-1.23189	-2.53031e-10
131306778	rs10894390	3.13413e-09	-0.982717	-1.31021	4.36125e-05	-0.833392	-1.29141
131306927	rs11512668	4.56638e-09	-0.723503	-1.19305	5.47209e-05	-0.683647	-1.21426
131307634	rs151112429	1.03487e-07	1.20417	-2.53031e-10	0.00176757	1.57721	-2.53031e-10
131307995	rs2084440	1.9743e-08	-0.452478	-2.53031e-10	0.000272673	-0.291874	-2.53031e-10
131308071	rs2084439	2.0297e-08	-0.424805	-2.53031e-10	0.000257981	-0.347263	-2.53031e-10
131308418	rs2084438	2.39467e-08	-0.259447	-2.53031e-10	0.000305707	-0.177521	-2.53031e-10
131308546	rs2084437	1.85435e-08	-0.51516	-2.53031e-10	0.000255186	-0.358158	-2.53031e-10
131308910	rs145028742	5.19021e-09	-1.7885	-2.53031e-10	6.07372e-05	-1.79359	-2.53031e-10
131309123	rs113402195	5.40456e-09	-0.517043	-1.23099	6.54979e-05	-0.471291	-1.24684
131309277	rs61901893	5.28358e-09	-0.520996	-1.24968	6.24482e-05	-0.501642	-1.26417
131309308	rs73586786	8.3333e-09	-1.47174e-10	-1.31502	9.97803e-05	-1.47174e-10	-1.29718
131309511	rs11222616	4.33693e-09	-1.12873	-0.839378	5.60229e-05	-1.04376	-0.830626
131309664	rs61901894	5.39796e-09	-0.504494	-1.24476	6.54968e-05	-0.458526	-1.25962
131310101	rs12289924	1.21195e-08	0.134036	-1.0745	0.000146563	0.207427	-1.12012
131310201	rs7940469	4.51228e-09	-1.11186	-0.816616	6.14791e-05	-0.971274	-0.810177
131310518	rs11825002	1.09594e-08	0.03678	-1.07786	0.000149472	0.173035	-1.06608
131310636	rs11222617	4.66344e-09	-1.12811	-0.767409	6.52634e-05	-0.961038	-0.76068
131310768	rs35070180	1.24038e-08	0.0809259	-0.998197	0.000143523	0.116389	-1.05004
131310997	rs77359811	3.1422e-08	-1.47174e-10	0.0122303	0.000374664	-1.47174e-10	0.0258799
131311154	rs113716419	5.66333e-09	-1.70127	-2.53031e-10	6.19154e-05	-1.77438	-2.53031e-10
131311228	rs76808311	5.00054e-09	-1.82573	-2.53031e-10	5.91947e-05	-1.81932	-2.53031e-10
131311902	rs10894391	4.44545e-09	-1.11131	-0.83209	6.16567e-05	-0.964273	-0.814294
131311933	rs118029650	6.60971e-09	-1.54674	-2.53031e-10	6.89823e-05	-1.6663	-2.53031e-10
131312339	rs10791144	1.81045e-08	-0.539119	-2.53031e-10	0.000248069	-0.386443	-2.53031e-10
131312685	rs78264305	5.07799e-09	-1.81036	-2.53031e-10	5.92171e-05	-1.81894	-2.53031e-10
131312846	rs141948637	5.40416e-09	-1.74811	-2.53031e-10	5.95198e-05	-1.81384	-2.53031e-10
131313067	rs61901896	3.2623e-09	-0.948678	-1.30417	3.7791e-05	-0.956454	-1.31163
131313179	rs13377489	5.24869e-09	-1.7773	-2.53031e-10	7.9613e-05	-1.52297	-2.53031e-10
131313602	rs78833645	5.07629e-09	-1.8107	-2.53031e-10	5.90952e-05	-1.821	-2.53031e-10
131313739	rs78042474	5.15477e-09	-1.79536	-2.53031e-10	5.99657e-05	-1.80638	-2.53031e-10
131314134	rs12362109	3.39357e-09	-0.865863	-1.34753	4.14609e-05	-0.826614	-1.34878
131314394	rs79316017	1.62397e-09	-1.63101	-1.3194	1.7055e-05	-1.73678	-1.32693
131314749	rs58955041	8.29741e-09	-1.47174e-10	-1.31933	9.89878e-05	-1.47174e-10	-1.30515
131315010	rs77776777	8.23239e-08	0.975384	-2.53031e-10	0.000992338	0.999915	-2.53031e-10
131316733	rs11222619	8.76739e-09	-1.47174e-10	-1.26424	0.000104177	-1.47174e-10	-1.25405
131318642	rs12573936	2.20466e-09	-1.43373	-1.21097	2.62179e-05	-1.45426	-1.17944
131319074	rs7104161	1.27714e-08	-0.888068	-2.53031e-10	0.00016242	-0.809961	-2.53031e-10
131319351	rs7104131	2.60654e-09	-1.69407	-0.783189	2.94083e-05	-1.68357	-0.835302
131319874	rs11222620	1.48663e-09	-1.82141	-1.21735	1.71285e-05	-1.82538	-1.23402
131320070	rs1550976	2.29808e-09	-1.4357	-1.1675	2.5241e-05	-1.50746	-1.16422
131320190	rs1448363	2.3438e-09	-1.41768	-1.16582	2.56994e-05	-1.49115	-1.16253
131320477	rs11222621	3.0567e-08	-0.0153554	-2.53031e-10	0.000332275	-0.094185	-2.53031e-10
131320661	rs11603217	3.02271e-08	-0.0265401	-2.53031e-10	0.000341311	-0.0673555	-2.53031e-10
131320714	rs11222622	9.93179e-09	-1.47174e-10	-1.13954	0.000117082	-1.47174e-10	-1.13727
131320800	rs147450761	5.77703e-09	-1.68139	-2.53031e-10	8.12643e-05	-1.50244	-2.53031e-10
131320803	rs2034381	2.21831e-09	-1.40533	-1.2332	2.8385e-05	-1.34414	-1.21015
131320948	rs144383423	7.07962e-09	-1.47806	-2.53031e-10	9.15843e-05	-1.38289	-2.53031e-10
131321717	rs11607996	2.38663e-08	-0.26281	-2.53031e-10	0.000275539	-0.281421	-2.53031e-10
131321973	rs34444450	9.19216e-09	-1.21693	-2.53031e-10	0.000145807	-0.917864	-2.53031e-10
131322124	rs7938797	1.85528e-09	-1.48458	-1.33266	2.30195e-05	-1.43985	-1.32396
131322145	rs11608043	1.56328e-08	-0.685908	-2.53031e-10	0.000187539	-0.666162	-2.53031e-10
131322255	rs6590575	2.54483e-09	-1.44964	-1.05158	2.79314e-05	-1.52301	-1.04739
131322735	rs74530261	1.57687e-08	-0.677249	-2.53031e-10	0.000173515	-0.743885	-2.53031e-10
131322977	rs2034382	2.00332e-09	-1.78819	-0.952286	2.38724e-05	-1.82644	-0.900983
131323097	rs1448364	3.49107e-09	-1.21669	-0.968379	3.63048e-05	-1.35139	-0.956807
131323587	rs11600798	1.58305e-08	-0.673339	-2.53031e-10	0.000189932	-0.653485	-2.53031e-10
131323676	rs7121904	1.06265e-08	-1.07192	-2.53031e-10	7.98191e-05	-1.52039	-2.53031e-10
131323832	rs78342532	1.71846e-08	-0.591264	-2.53031e-10	0.000206321	-0.570718	-2.53031e-10
131324055	rs80012034	1.59313e-08	-0.666992	-2.53031e-10	0.000191151	-0.647083	-2.53031e-10
131324655	rs79627508	8.59887e-09	-1.28365	-2.53031e-10	0.00010253	-1.26999	-2.53031e-10
131324720	rs76799092	9.93794e-09	-1.13892	-2.53031e-10	0.000118698	-1.12356	-2.53031e-10
131324796	rs7950545	2.04743e-09	-1.8212	-0.897489	2.55351e-05	-1.8274	-0.832699
131324838	rs76921971	1.56328e-08	-0.685908	-2.53031e-10	0.000187539	-0.666162	-2.53031e-10
131324964	rs4937625	3.54231e-09	-1.57081	-0.599689	4.43317e-05	-1.587	-0.521449
131325169	rs11603690	1.60841e-08	-0.657449	-2.53031e-10	0.000195006	-0.627118	-2.53031e-10
131325197	rs921202	1.88673e-09	-1.82082	-0.979614	2.35273e-05	-1.82556	-0.91643
131325246	rs11601906	3.57593e-09	-0.958515	-1.20254	4.2527e-05	-0.932349	-1.21766
131325643	rs11222626	1.71492e-08	-0.593323	-2.53031e-10	0.000198434	-0.60969	-2.53031e-10
131325793	rs11222627	6.1713e-09	-1.61537	-2.53031e-10	8.04614e-05	-1.51237	-2.53031e-10
131325867	rs10894394	4.11994e-09	-0.785992	-1.23345	7.44473e-05	-0.396426	-1.19363
131325915	rs10894395	1.95903e-09	-1.58648	-1.17635	2.50766e-05	-1.5459	-1.13231
131326035	rs10894396	1.09353e-08	-0.0891902	-0.954092	0.000167032	0.166216	-0.948179
131326123	rs11222628	1.11625e-08	-1.47174e-10	-1.02272	0.00012802	-1.47174e-10	-1.04796
131326181	rs10791146	5.35843e-09	-1.4869	-0.269703	6.54353e-05	-1.40695	-0.312136
131326303	rs11222629	8.92438e-09	-0.439477	-0.807014	0.000151368	-0.0734335	-0.807001
131326353	rs11222630	8.54419e-09	-1.47174e-10	-1.29003	9.91707e-05	-1.47174e-10	-1.30331
131326368	rs11222631	8.94203e-09	-1.47174e-10	-1.24451	0.00010372	-1.47174e-10	-1.25845
131326881	rs56234203	2.13345e-09	-1.33047	-1.34707	3.16873e-05	-1.09613	-1.3481
131327074	rs11222632	8.53058e-09	-1.47174e-10	-1.29162	9.94705e-05	-1.47174e-10	-1.30029
131327137	rs11222633	8.51761e-09	-1.47174e-10	-1.29314	9.93311e-05	-1.47174e-10	-1.30169
131327414	rs11222634	8.55917e-09	-1.47174e-10	-1.28827	9.97435e-05	-1.47174e-10	-1.29755
131327517	rs11222635	8.55917e-09	-1.47174e-10	-1.28827	9.97435e-05	-1.47174e-10	-1.29755
131327537	rs11222636	8.53388e-09	-1.47174e-10	-1.29123	9.94725e-05	-1.47174e-10	-1.30027
131327695	rs11222637	8.5471e-09	-1.47174e-10	-1.28969	9.96141e-05	-1.47174e-10	-1.29885
131327750	rs182586270	3.40573e-09	-0.952146	-1.25767	4.3367e-05	-0.876789	-1.25366
131327821	rs11222638	8.52085e-09	-1.47174e-10	-1.29276	9.93331e-05	-1.47174e-10	-1.30167
131327852	rs11222639	8.50802e-09	-1.47174e-10	-1.29427	9.9196e-05	-1.47174e-10	-1.30305
131327976	rs11222640	8.52409e-09	-1.47174e-10	-1.29238	9.9368e-05	-1.47174e-10	-1.30132
131328061	rs4453242	2.06154e-09	-1.36297	-1.34885	3.13897e-05	-1.10516	-1.34851
131328076	rs11222641	8.49957e-09	-1.47174e-10	-1.29526	9.9179e-05	-1.47174e-10	-1.30322
131328357	rs12224454	8.48418e-09	-1.47174e-10	-1.29707	9.89416e-05	-1.47174e-10	-1.30562
131328469	rs6590576	6.599e-09	-1.61179	0.0634332	7.54859e-05	-1.60008	0.0238767
131328560	rs12221808	8.48418e-09	-1.47174e-10	-1.29707	9.89416e-05	-1.47174e-10	-1.30562
131328584	rs10894397	3.41084e-08	0.211331	-0.117064	0.000634896	0.643411	-0.0900997
131328676	rs76017609	8.49664e-09	-1.47174e-10	-1.29561	9.90745e-05	-1.47174e-10	-1.30428
131328707	rs80029754	8.60098e-09	-1.47174e-10	-1.2834	0.000100193	-1.47174e-10	-1.29305
131328741	rs75053741	8.65745e-09	-1.47174e-10	-1.27686	0.000100801	-1.47174e-10	-1.287
131328751	rs75703123	8.52175e-09	-1.47174e-10	-1.29266	9.93428e-05	-1.47174e-10	-1.30157
131328758	rs76282921	8.41563e-09	-1.47174e-10	-1.30519	9.82136e-05	-1.47174e-10	-1.313
131328879	rs74611976	8.44795e-09	-1.47174e-10	-1.30135	9.85561e-05	-1.47174e-10	-1.30952
131328912	rs75809416	8.44795e-09	-1.47174e-10	-1.30135	9.85561e-05	-1.47174e-10	-1.30952
131328978	rs12223297	8.43741e-09	-1.47174e-10	-1.3026	9.84443e-05	-1.47174e-10	-1.31066
131328997	rs80124360	1.31408e-08	-0.859552	-2.53031e-10	0.000141173	-0.950165	-2.53031e-10
131329092	rs921203	8.44795e-09	-1.47174e-10	-1.30135	9.85561e-05	-1.47174e-10	-1.30952
131329149	rs921204	8.43741e-09	-1.47174e-10	-1.3026	9.84443e-05	-1.47174e-10	-1.31066
131329378	rs921205	8.40341e-09	-1.47174e-10	-1.30664	9.80844e-05	-1.47174e-10	-1.31432
131329729	rs7110822	8.42589e-09	-1.47174e-10	-1.30397	9.83222e-05	-1.47174e-10	-1.3119
131329851	rs7128078	8.42589e-09	-1.47174e-10	-1.30397	9.83222e-05	-1.47174e-10	-1.3119
131329885	rs7128511	8.37214e-09	-1.47174e-10	-1.31037	9.77549e-05	-1.47174e-10	-1.31769
131330058	rs7128755	8.43716e-09	-1.47174e-10	-1.30263	9.82241e-05	-1.47174e-10	-1.3129
131330201	rs6590577	4.53485e-09	-1.58303	-0.340456	5.25647e-05	-1.55818	-0.379929
131330249	rs79933026	8.38274e-09	-1.47174e-10	-1.3091	9.78665e-05	-1.47174e-10	-1.31655
131330300	rs12417907	3.49765e-08	0.311625	-0.192226	0.000589058	0.612125	-0.133749
131330335	rs74848837	8.38274e-09	-1.47174e-10	-1.3091	9.78665e-05	-1.47174e-10	-1.31655
131330435	rs7128947	8.47748e-09	-0.297053	-1.00081	0.000129933	-0.0135621	-1.01957
131330549	rs12275678	1.83183e-09	-1.81283	-1.01713	2.19643e-05	-1.81325	-0.997479
131330603	rs56000125	1.36275e-08	-0.82319	-2.53031e-10	0.000130142	-1.03153	-2.53031e-10
131330607	rs59433631	8.34143e-09	-1.47174e-10	-1.31404	9.74329e-05	-1.47174e-10	-1.32099
131330684	rs2034386	2.20333e-09	-1.30649	-1.33881	3.26776e-05	-1.07113	-1.34232
131330691	rs61625570	8.31706e-09	-1.47174e-10	-1.31697	9.72324e-05	-1.47174e-10	-1.32304
131330738	rs34903618	1.8726e-09	-1.8114	-0.996543	2.24661e-05	-1.81184	-0.976303
131330758	rs12224135	8.29876e-09	-1.47174e-10	-1.31917	9.70148e-05	-1.47174e-10	-1.32529
131330802	rs35507837	1.86816e-09	-1.81283	-0.997487	2.24127e-05	-1.81325	-0.977273
131330814	rs7101964	3.27472e-08	0.318883	-0.265343	0.000542671	0.636399	-0.240045
131330841	rs11222644	8.30707e-09	-1.47174e-10	-1.31817	9.71015e-05	-1.47174e-10	-1.32439
131331019	rs2034387	4.73193e-09	-1.64029	-0.24066	5.3291e-05	-1.63116	-0.293224
131331060	rs10894399	8.33583e-09	-1.47174e-10	-1.31471	9.74027e-05	-1.47174e-10	-1.32129
131331064	rs10894400	8.30707e-09	-1.47174e-10	-1.31817	9.71015e-05	-1.47174e-10	-1.32439
131331080	rs10894401	8.28081e-09	-1.47174e-10	-1.32134	9.68282e-05	-1.47174e-10	-1.32721
131331105	rs11222645	2.25918e-09	-1.27922	-1.34106	3.3721e-05	-1.03848	-1.34355
131331268	rs10791147	7.34029e-09	-0.385632	-1.05627	0.000111897	-0.110113	-1.07245
131331274	rs10160388	5.35261e-09	-1.63872	-0.118977	6.12235e-05	-1.62174	-0.163875
131331487	rs11222647	8.33156e-09	-1.47174e-10	-1.31523	9.73298e-05	-1.47174e-10	-1.32204
131331843	rs6590578	8.30627e-09	-1.47174e-10	-1.31827	9.70668e-05	-1.47174e-10	-1.32475
131332125	rs12278021	1.87209e-09	-1.80142	-1.0068	2.24849e-05	-1.80198	-0.985329
131332334	rs7123137	8.36522e-09	-1.47174e-10	-1.3112	9.78592e-05	-1.47174e-10	-1.31662
131332339	rs7106855	8.36522e-09	-1.47174e-10	-1.3112	9.78592e-05	-1.47174e-10	-1.31662
131332345	rs6590579	8.3757e-09	-1.47174e-10	-1.30994	9.79728e-05	-1.47174e-10	-1.31546
131332369	rs4991180	8.35492e-09	-1.47174e-10	-1.31243	9.77478e-05	-1.47174e-10	-1.31776
131332567	rs7107326	8.35401e-09	-1.47174e-10	-1.31254	9.75649e-05	-1.47174e-10	-1.31963
131332639	rs11222649	8.3643e-09	-1.47174e-10	-1.31131	9.76727e-05	-1.47174e-10	-1.31853
131332737	rs11222650	8.498e-09	-1.47174e-10	-1.29545	9.92926e-05	-1.47174e-10	-1.30208
131332744	rs11222651	8.35401e-09	-1.47174e-10	-1.31254	9.75649e-05	-1.47174e-10	-1.31963
131333162	rs11222652	8.31323e-09	-1.47174e-10	-1.31743	9.71605e-05	-1.47174e-10	-1.32379
131333598	rs11222653	8.52057e-09	-1.47174e-10	-1.29279	9.92797e-05	-1.47174e-10	-1.30221
131333844	rs11222654	8.28971e-09	-1.47174e-10	-1.32026	9.7311e-05	-1.47174e-10	-1.32224
131334419	rs74447061	8.21315e-09	-1.47174e-10	-1.32954	9.65546e-05	-1.47174e-10	-1.33004
131335309	rs11222656	9.09434e-09	-1.47174e-10	-1.22763	0.000106736	-1.47174e-10	-1.22979
131335576	rs11222657	9.03817e-09	-1.47174e-10	-1.23382	0.000105796	-1.47174e-10	-1.23863
131335664	rs959410	9.13182e-09	-1.47174e-10	-1.22351	0.000107172	-1.47174e-10	-1.22571
131336074	rs992564	7.35892e-09	-0.182772	-1.25659	0.000104189	-0.0130106	-1.24093
131336180	rs12419920	6.94002e-09	-0.670855	-0.827118	0.000128031	-0.25321	-0.794667
131336773	rs1533339	8.72424e-09	-1.47174e-10	-1.26917	0.000102435	-1.47174e-10	-1.27092
131337119	rs1448357	5.72761e-09	-0.407843	-1.28214	6.96594e-05	-0.392956	-1.26358
131337464	rs76204486	8.21764e-09	-0.450547	-0.878448	0.00014982	-0.0559597	-0.834753
131337874	rs144768926	8.056e-09	-1.47174e-10	-1.34886	9.47886e-05	-1.47174e-10	-1.3485
131337952	rs148588519	7.89213e-08	0.933173	-2.53031e-10	0.00229194	1.83701	-2.53031e-10
131338069	rs11222658	9.62589e-09	0.119936	-1.29076	0.000137873	0.311394	-1.28521
131338623	rs7933020	6.51469e-09	-0.212364	-1.34885	7.54396e-05	-0.228643	-1.34817
131339037	rs4937626	1.99801e-09	-1.46459	-1.27854	2.7283e-05	-1.30535	-1.28853
131339099	rs12419035	5.30812e-09	-0.683031	-1.08301	0.000100112	-0.259318	-1.03454
131339207	rs188845	5.46169e-09	-1.73752	-2.53031e-10	5.90843e-05	-1.82118	-2.53031e-10
131339460	rs7936616	1.72033e-09	-1.56437	-1.32838	2.09542e-05	-1.52898	-1.32883
131341372	rs1349092	1.71926e-09	-1.5502	-1.34318	2.05077e-05	-1.5364	-1.34295
131341408	rs117379648	5.01412e-09	-1.82302	-2.53031e-10	6.73042e-05	-1.69093	-2.53031e-10
131342134	rs79609745	8.15702e-09	-1.47174e-10	-1.3364	9.61173e-05	-1.47174e-10	-1.33458
131342157	rs11222659	8.61574e-09	-1.47174e-10	-1.28169	0.000101187	-1.47174e-10	-1.28318
131342193	rs932096	2.00448e-09	-1.59356	-1.14634	2.44942e-05	-1.54928	-1.15243
131342751	rs61550068	8.78912e-09	-1.47174e-10	-1.26176	0.000103068	-1.47174e-10	-1.26476
131342785	rs12576852	9.3345e-09	0.0433065	-1.24487	0.000133633	0.231049	-1.2361
131343062	rs141981016	8.18331e-09	-1.47174e-10	-1.33318	9.53457e-05	-1.47174e-10	-1.34264
131343278	rs11222660	2.09631e-09	-1.50674	-1.18836	2.08188e-05	-1.69224	-1.17205
131343389	rs76146102	9.14486e-09	-1.47174e-10	-1.22209	0.00010988	-1.47174e-10	-1.20076
131343517	rs11222662	8.82144e-09	-1.47174e-10	-1.25809	0.000103441	-1.47174e-10	-1.26115
131344112	rs12575010	1.97098e-09	-1.58415	-1.1726	2.56703e-05	-1.45796	-1.19686
131344169	rs34647191	5.01889e-09	-1.82207	-2.53031e-10	5.93758e-05	-1.81626	-2.53031e-10
131344340	rs61901912	6.71145e-09	-0.761173	-0.770291	5.22488e-05	-1.20452	-0.739617
131344557	rs1448358	9.34393e-09	-1.47174e-10	-1.20055	0.000109474	-1.47174e-10	-1.20447
131344651	rs73024110	9.1964e-09	-1.21647	-2.53031e-10	0.000134035	-1.00205	-2.53031e-10
131345098	rs11222663	9.1016e-09	-1.47174e-10	-1.22683	0.000106673	-1.47174e-10	-1.23038
131345215	rs2121955	2.20346e-09	-1.54064	-1.10461	2.22548e-05	-1.71301	-1.08458
131345351	rs12577686	7.39004e-09	-0.167347	-1.2678	0.000115038	0.101108	-1.256
131345622	rs11222664	9.03583e-09	-1.47174e-10	-1.23408	0.000105786	-1.47174e-10	-1.23873
131345989	rs10894402	2.08298e-09	-1.35462	-1.34686	2.47902e-05	-1.34234	-1.34737
131346017	rs78259847	7.85492e-09	-1.37414	-2.53031e-10	0.000134973	-0.995074	-2.53031e-10
131346175	rs12294175	2.00593e-09	-1.52798	-1.21119	2.00682e-05	-1.70496	-1.19605
131346313	rs11222665	8.91174e-09	-1.47174e-10	-1.24791	0.000104428	-1.47174e-10	-1.25165
131346663	rs11222666	9.11032e-09	-1.47174e-10	-1.22587	0.000106713	-1.47174e-10	-1.23
131347016	rs147813759	1.05594e-08	-1.47174e-10	-1.07826	0.000120081	-1.47174e-10	-1.11198
131348071	rs1355982	2.0515e-09	-1.78491	-0.931798	2.30347e-05	-1.81025	-0.952898
131348462	rs61901914	6.96755e-09	-1.49401	-2.53031e-10	8.08287e-05	-1.50782	-2.53031e-10
131348916	rs12577076	1.88381e-09	-1.53213	-1.26985	2.50213e-05	-1.40842	-1.272
131349146	rs11222667	1.82961e-09	-1.55248	-1.2787	2.43608e-05	-1.42645	-1.28072
131349253	rs113199569	3.75501e-08	0.190397	-2.53031e-10	0.000301936	-0.189936	-2.53031e-10
131349467	rs10750482	3.13166e-09	-1.2774	-1.01632	3.77129e-05	-1.24619	-1.02396
131350175	rs56016826	6.31575e-09	-0.243705	-1.34853	0.000115798	0.194811	-1.34311
131350351	rs11222668	9.05162e-09	-1.47174e-10	-1.23233	0.000106255	-1.47174e-10	-1.23431
131350655	rs7108990	1.01643e-08	-0.0132018	-1.1032	0.000158407	0.267265	-1.10225
131350781	rs7112023	1.37678e-09	-1.76703	-1.34849	1.5246e-05	-1.82713	-1.34871
131350968	rs12421680	1.38569e-09	-1.76579	-1.34329	1.73113e-05	-1.70642	-1.34237
131351884	rs4937627	3.66367e-09	-0.789367	-1.34745	5.06708e-05	-0.627691	-1.34711
131352022	rs1448359	1.79287e-09	-1.50317	-1.34829	1.79331e-05	-1.66478	-1.34872
131352798	rs12221635	9.18649e-09	-1.47174e-10	-1.21754	0.00010797	-1.47174e-10	-1.21829
131352969	rs10791148	2.1004e-09	-1.74633	-0.946823	2.66683e-05	-1.66956	-0.947114
131353187	rs4937628	6.58862e-09	-0.226757	-1.32318	0.000101548	0.0455892	-1.3252
131353190	rs60302582	1.21771e-08	-1.47174e-10	-0.935722	0.000140102	-1.47174e-10	-0.957779
131353318	rs4937629	4.34045e-09	-0.633569	-1.33373	5.97882e-05	-0.474814	-1.33453
131353321	rs4936133	5.19324e-09	-0.446722	-1.3412	7.86783e-05	-0.193018	-1.34176
131353445	rs4937630	4.91482e-09	-0.506936	-1.33609	7.40621e-05	-0.25859	-1.33665
131353717	rs34214686	6.02839e-09	-1.6388	-2.53031e-10	6.88555e-05	-1.66814	-2.53031e-10
131353939	rs12224624	8.65812e-09	-1.47174e-10	-1.27678	0.000101828	-1.47174e-10	-1.27686
131354420	rs1448360	1.87941e-09	-1.64781	-1.15651	2.42844e-05	-1.56025	-1.15007
131354471	rs956993	2.24952e-09	-1.59448	-1.03008	2.98996e-05	-1.47745	-1.02485
131354511	rs150553681	9.02546e-09	-1.47174e-10	-1.23523	0.000104508	-1.47174e-10	-1.25089
131354861	rs10894403	6.8624e-09	-0.183025	-1.3262	0.000106775	0.0977406	-1.32717
131354967	rs2324511	8.58716e-09	-1.47174e-10	-1.28501	0.000100949	-1.47174e-10	-1.28553
131355411	rs7951332	6.91519e-09	-0.183025	-1.31853	0.000107579	0.0977406	-1.31966
131355421	rs7951040	6.96514e-09	-0.17315	-1.32121	0.00010845	0.108425	-1.32229
131355442	rs11601922	5.871e-09	-0.378188	-1.28707	0.000115911	0.109205	-1.25653
131355685	rs12222727	8.27922e-09	-1.47174e-10	-1.32153	9.7375e-05	-1.47174e-10	-1.32158
131356184	rs10894404	4.36268e-09	-0.818592	-1.1436	3.01982e-05	-1.36863	-1.12373
131356250	rs1546587	5.30594e-09	-0.421362	-1.34509	7.17243e-05	-0.280759	-1.34656
131356267	rs4937631	1.7007e-09	-1.55814	-1.3461	1.66878e-05	-1.73881	-1.34666
131356297	rs318987	6.9855e-08	2.13762	-1.32648	0.000819326	2.13638	-1.32805
131356430	rs318988	2.7324e-08	-0.127512	-2.53031e-10	0.000280935	-0.262027	-2.53031e-10
131356599	rs149050126	8.14504e-09	-1.47174e-10	-1.33787	9.57648e-05	-1.47174e-10	-1.33825
131356777	rs10736598	2.21989e-09	-1.65887	-0.978954	2.98324e-05	-1.5171	-0.987455
131356952	rs141522727	5.79943e-09	-1.67752	-2.53031e-10	6.22978e-05	-1.76822	-2.53031e-10
131357099	rs12221885	8.66076e-09	-1.47174e-10	-1.27648	0.000101767	-1.47174e-10	-1.27746
131357477	rs77533621	1.48349e-08	-0.738296	-2.53031e-10	0.000120989	-1.10445	-2.53031e-10
131357484	rs12417568	1.3763e-09	-1.77232	-1.34356	1.56459e-05	-1.80378	-1.34616
131357487	rs77898400	1.64015e-08	-0.637907	-2.53031e-10	0.000131355	-1.02225	-2.53031e-10
131357821	rs1609764	4.37472e-09	-0.613364	-1.34607	5.34453e-05	-0.576921	-1.34457
131358575	rs10791149	4.53861e-09	-1.51967	-0.402988	4.08175e-05	-1.74191	-0.44913
131358751	rs59605612	1.3378e-09	-1.81671	-1.32754	1.65764e-05	-1.76211	-1.33007
131358777	rs117597304	5.2511e-09	-1.77684	-2.53031e-10	6.2746e-05	-1.76105	-2.53031e-10
131359157	rs10791150	2.29362e-09	-1.52262	-1.08253	2.86794e-05	-1.45449	-1.08948
131359188	rs78068707	8.27463e-09	-1.47174e-10	-1.32208	9.72949e-05	-1.47174e-10	-1.3224
131359284	rs874548	1.36185e-09	-1.78093	-1.3455	1.56217e-05	-1.80456	-1.34692
131360730	rs78984372	1.61445e-08	-0.653699	-2.53031e-10	0.000147542	-0.906038	-2.53031e-10
131360919	rs2053807	8.23524e-09	-1.47174e-10	-1.32685	9.68102e-05	-1.47174e-10	-1.3274
131361395	rs1375102	1.33549e-09	-1.80374	-1.34223	1.53644e-05	-1.82709	-1.34101
131361427	rs6590580	4.56655e-09	-1.40028	-0.51624	4.02607e-05	-1.65435	-0.550424
131361699	rs4937632	1.35833e-09	-1.81438	-1.31464	1.63594e-05	-1.78605	-1.31929
131361827	rs11222670	8.09681e-09	-1.47174e-10	-1.34381	9.52212e-05	-1.47174e-10	-1.34395
131361828	rs12577900	1.37478e-09	-1.82516	-1.29182	1.7101e-05	-1.76726	-1.29376
131362463	rs140196273	9.02037e-09	-1.23579	-2.53031e-10	7.8282e-05	-1.53983	-2.53031e-10
131362647	rs1992896	4.05353e-09	-0.687753	-1.34794	5.06471e-05	-0.626649	-1.34862
131362701	rs9943476	1.52158e-09	-1.71852	-1.297	1.62822e-05	-1.81155	-1.29852
131362904	rs1375103	1.39242e-09	-1.76602	-1.33822	1.5582e-05	-1.8134	-1.34063
131363463	rs2053808	1.27358e-08	-1.47174e-10	-0.890859	0.000155736	-1.47174e-10	-0.851987
131363954	rs55748842	1.36374e-09	-1.77645	-1.3486	1.53677e-05	-1.81934	-1.34854
131363978	rs117183515	2.06091e-08	-0.409543	-2.53031e-10	0.000152074	-0.875785	-2.53031e-10
131364077	rs11222671	8.11443e-09	-1.47174e-10	-1.34163	9.54065e-05	-1.47174e-10	-1.342
131364486	rs76896260	2.70915e-08	-1.47174e-10	-0.136057	0.000303727	-1.47174e-10	-0.184019
131364495	rs318961	1.34644e-09	-1.81668	-1.32114	1.64331e-05	-1.77469	-1.32617
131364676	rs318962	1.48339e-09	-1.69636	-1.34459	1.52782e-05	-1.82728	-1.34644
131365019	rs318963	3.51171e-09	-1.37679	-0.80239	3.12282e-05	-1.6307	-0.82813
131365057	rs11601304	1.80018e-09	-1.58101	-1.26638	2.79069e-05	-1.32372	-1.24755
131365123	rs11605496	1.77878e-09	-1.59206	-1.26728	2.79148e-05	-1.32244	-1.24855
131365134	rs11601315	1.86847e-09	-1.58126	-1.2289	2.92171e-05	-1.319	-1.20639
131365437	rs318965	1.485e-09	-1.69206	-1.3478	1.52806e-05	-1.82711	-1.34646
131365832	rs7102359	1.33283e-09	-1.80236	-1.34561	1.52953e-05	-1.82691	-1.3457
131366138	rs318966	2.07808e-09	-1.43689	-1.26695	1.80561e-05	-1.74916	-1.25751
131366225	rs318968	1.68478e-09	-1.57546	-1.33818	1.59936e-05	-1.79331	-1.33464
131366516	rs73024132	1.31234e-09	-1.8154	-1.34807	1.52607e-05	-1.82675	-1.34812
131366735	rs318969	3.51813e-09	-1.24299	-0.934353	3.02295e-05	-1.52791	-0.963424
131367039	rs318970	3.29887e-09	-1.27979	-0.96191	2.95099e-05	-1.52225	-0.993176
131367144	rs4937633	1.69263e-09	-1.69717	-1.21183	1.98774e-05	-1.69127	-1.21929
131367168	rs318971	2.01592e-09	-1.57572	-1.15848	1.96108e-05	-1.7459	-1.17817
131367191	rs318972	2.21371e-09	-1.57311	-1.0675	2.12132e-05	-1.75398	-1.09155
131367233	rs113249705	2.96871e-09	-1.00718	-1.33997	4.41905e-05	-0.767236	-1.3444
131367254	rs318973	2.21739e-09	-1.57454	-1.06441	2.12669e-05	-1.7544	-1.0886
131367419	rs318974	3.14952e-09	-1.21958	-1.06845	2.49572e-05	-1.58397	-1.09902
131367526	rs11222672	4.50343e-09	-0.61196	-1.31848	2.5604e-05	-1.33979	-1.31761
131367700	rs148797725	2.10086e-09	-1.72135	-0.971575	2.3235e-05	-1.78375	-0.970742
131367714	rs113247224	2.56771e-09	-1.19449	-1.29777	3.49145e-05	-1.0409	-1.30635
131367890	rs10082599	4.88159e-09	-0.500831	-1.34898	7.67349e-05	-0.210894	-1.3489
131367926	rs35051291	4.84675e-09	-0.577537	-1.27943	4.90475e-05	-0.714108	-1.29325
131367967	rs61901918	7.24817e-09	-1.45453	-2.53031e-10	7.59032e-05	-1.57069	-2.53031e-10
131368052	rs10894405	3.0586e-09	-1.02678	-1.29054	6.48082e-05	-0.441443	-1.28727
131368187	rs10791151	5.24526e-09	-0.507224	-1.27073	0.000105425	0.0344087	-1.27656
131368335	rs318975	1.56866e-09	-1.64344	-1.34161	2.49867e-05	-1.33891	-1.34289
131368390	rs318976	3.37117e-08	0.083839	-0.00127056	0.000224753	-0.55086	0.0657148
131368641	rs318977	3.23005e-08	-0.0579443	0.0977486	0.000235613	-0.602935	0.164975
131368765	rs75939050	5.35296e-09	-1.75763	-2.53031e-10	6.09003e-05	-1.79091	-2.53031e-10
131368776	rs318978	1.23216e-08	-0.851057	-0.0728662	0.000112482	-1.17058	-0.00678034
131368841	rs318979	1.23674e-08	-0.853773	-0.0664395	0.000112224	-1.17946	-0.000189496
131368955	rs364557	8.69718e-09	-1.35809	0.0858068	8.16468e-05	-1.64142	0.143674
131368956	rs372575	1.20133e-08	-0.91014	-0.0391195	0.000110952	-1.21887	0.0278236
131369700	rs407540	8.26232e-09	-1.45106	0.127489	7.95569e-05	-1.70002	0.176341
131369768	rs112127853	5.26588e-09	-1.77403	-2.53031e-10	5.8844e-05	-1.82526	-2.53031e-10
131369807	rs437973	1.09412e-08	-0.89516	-0.147583	9.72691e-05	-1.23065	-0.0920158
131369962	rs142344604	5.87106e-09	-1.66524	-2.53031e-10	6.50356e-05	-1.72521	-2.53031e-10
131369974	rs151207198	1.09621e-08	-1.47174e-10	-1.04084	0.000127345	-1.47174e-10	-1.05325
131370020	rs451304	1.17769e-08	-0.790965	-0.178177	9.88074e-05	-1.19339	-0.113589
131370272	rs375568	5.9883e-09	-1.18102	-0.464451	5.51367e-05	-1.47023	-0.420108
131370744	rs12417868	2.85395e-09	-1.03892	-1.34765	6.82685e-05	-0.328804	-1.3479
131370841	rs432042	2.13571e-09	-1.78918	-0.887304	2.53252e-05	-1.81323	-0.85512
131371019	rs433406	2.06181e-09	-1.80309	-0.908603	2.50127e-05	-1.80361	-0.877158
131371142	rs11222673	8.05951e-09	-1.47174e-10	-1.34843	9.47675e-05	-1.47174e-10	-1.34872
131371202	rs433443	6.54186e-09	-1.07028	-0.486779	6.65641e-05	-1.26643	-0.435555
131371299	rs117484189	3.26708e-09	-1.05518	-1.1962	4.73298e-05	-0.812771	-1.23024
131371574	rs73026105	6.32414e-09	-1.79266	0.201752	9.37706e-05	-1.59813	0.238832
131371757	rs11827032	2.9695e-09	-0.997957	-1.34893	7.67588e-05	-0.210632	-1.34885
131371908	rs76360640	4.22563e-08	-1.47174e-10	0.308476	0.000503793	-1.47174e-10	0.322016
131371921	rs2512656	6.08942e-09	-1.07735	-0.551376	6.21576e-05	-1.26923	-0.501248
131371960	rs145242338	5.72853e-09	-1.68982	-2.53031e-10	6.37924e-05	-1.74452	-2.53031e-10
131372044	rs426690	5.69126e-09	-1.0639	-0.632449	5.78375e-05	-1.25761	-0.584897
131372158	rs73026109	2.19259e-09	-1.39074	-1.25945	3.08665e-05	-1.22264	-1.24783
131372168	rs426077	5.71481e-09	-1.0639	-0.628319	5.79979e-05	-1.25761	-0.582128
131372210	rs415055	2.23948e-09	-1.79345	-0.83558	2.66749e-05	-1.81115	-0.805272
131372475	rs425803	6.07245e-09	-1.06515	-0.566365	6.21087e-05	-1.25456	-0.516703
131372548	rs380593	1.83073e-09	-1.82565	-1.00491	2.35711e-05	-1.77161	-0.968519
131372720	rs71483671	4.99451e-09	-1.82694	-2.53031e-10	6.26731e-05	-1.76222	-2.53031e-10
131372923	rs117269360	7.26487e-09	-1.45223	-2.53031e-10	8.97378e-05	-1.40326	-2.53031e-10
131372976	rs390741	1.87062e-09	-1.78692	-1.02209	2.22727e-05	-1.80167	-0.995118
131373008	rs411462	1.8882e-09	-1.77525	-1.02441	3.18154e-05	-1.44127	-0.998932
131373028	rs4937635	1.72365e-09	-1.61009	-1.28075	2.16175e-05	-1.53957	-1.28708
131373390	rs12418991	1.5838e-09	-1.63038	-1.34507	2.07627e-05	-1.52488	-1.34211
131373485	rs1849776	5.14903e-09	-1.79647	-2.53031e-10	7.18218e-05	-1.62596	-2.53031e-10
131373495	rs2512655	2.3789e-09	-1.38163	-1.18701	2.23317e-05	-1.63288	-1.16127
131373628	rs12419018	5.70299e-09	-1.69429	-2.53031e-10	6.48382e-05	-1.72825	-2.53031e-10
131373754	rs444876	2.82261e-09	-1.12329	-1.27433	3.79843e-05	-0.992679	-1.2703
131373769	rs411789	7.16264e-09	-0.94717	-0.519229	6.12448e-05	-1.24955	-0.535725
131373875	rs7114205	2.27692e-09	-1.38877	-1.22369	2.9687e-05	-1.28754	-1.2219
131373937	rs411282	1.61181e-08	-0.655336	-2.53031e-10	0.000189859	-0.653869	-2.53031e-10
131373983	rs385991	1.76456e-09	-1.8056	-1.06178	2.2791e-05	-1.69652	-1.07727
131374059	rs444328	4.85557e-09	-0.623502	-1.23165	7.02862e-05	-0.423411	-1.22416
131374193	rs6590581	1.95883e-09	-1.48604	-1.27689	2.55577e-05	-1.3899	-1.26931
131374197	rs6590582	2.07748e-09	-1.47455	-1.22957	2.72042e-05	-1.3769	-1.21987
131374225	rs7130414	2.27947e-09	-1.44502	-1.16631	2.99387e-05	-1.34664	-1.15435
131374614	rs11222675	3.00381e-09	-1.34852	-0.986871	5.82333e-05	-0.839202	-0.99649
131374615	rs448801	1.90379e-09	-1.66259	-1.12885	1.99217e-05	-1.78867	-1.11967
131374632	rs56246703	7.21002e-09	-1.03841	-0.4214	0.000122299	-0.704842	-0.388837
131374784	rs55734284	5.66378e-09	-1.05886	-0.64233	9.52988e-05	-0.729259	-0.613873
131374787	rs79540657	4.83927e-09	-1.15264	-0.705876	8.01242e-05	-0.837856	-0.678715
131374917	rs402320	2.72896e-09	-1.11026	-1.32109	3.37285e-05	-1.05507	-1.32673
131374947	rs56404871	6.10504e-09	-1.03841	-0.587757	0.000103242	-0.704842	-0.558232
131375159	rs56251725	6.03147e-09	-1.03841	-0.599881	0.000101974	-0.704842	-0.57059
131375439	rs56099061	7.05571e-09	-0.9066	-0.57484	0.0001223	-0.548604	-0.545068
131375577	rs1868309	4.15571e-09	-1.34527	-0.665523	7.89831e-05	-0.845305	-0.68561
131375837	rs1868308	3.52139e-09	-1.3306	-0.845822	6.78293e-05	-0.824413	-0.858742
131375939	rs12224432	6.87501e-09	-0.914309	-0.593075	0.000118962	-0.557692	-0.563653
131376029	rs73026138	5.55866e-09	-1.06584	-0.654077	9.33801e-05	-0.737615	-0.625856
131376376	rs73026139	6.48972e-09	-1.00778	-0.557281	0.000109585	-0.676274	-0.527177
131376467	rs11222676	4.00776e-09	-1.30862	-0.738426	7.78758e-05	-0.797551	-0.747484
131376534	rs117144116	6.70407e-08	0.770023	-2.53031e-10	0.000831239	0.822768	-2.53031e-10
131376550	rs73026144	7.74145e-09	-0.76359	-0.625098	0.000136185	-0.389832	-0.596299
131376566	rs12576121	1.63373e-09	-1.82674	-1.11767	1.92685e-05	-1.81416	-1.12751
131376774	rs58364412	7.48484e-09	-0.755259	-0.667139	0.000131738	-0.38015	-0.639181
131376979	rs4936134	7.65744e-09	-0.771059	-0.628541	0.000134535	-0.398517	-0.59981
131377007	rs405261	2.14702e-09	-1.74281	-0.928386	2.37335e-05	-1.81066	-0.922596
131377026	rs73026145	4.13425e-09	-1.3046	-0.711377	8.04219e-05	-0.792229	-0.720633
131377032	rs4936135	6.61644e-09	-0.889243	-0.656477	0.000113898	-0.536541	-0.628304
131378951	rs540409	1.71498e-09	-1.59486	-1.30102	1.92318e-05	-1.65351	-1.29007
131378983	rs540314	2.75086e-09	-1.09769	-1.32568	3.40416e-05	-1.04202	-1.33054
131379014	rs73026146	5.5537e-09	-1.02414	-0.696669	9.39714e-05	-0.687841	-0.669317
131379057	rs73026147	6.33733e-09	-0.921218	-0.667602	0.000109361	-0.565842	-0.639654
131379174	rs417906	2.20009e-09	-1.76546	-0.881322	2.47716e-05	-1.81865	-0.871802
131379193	rs384988	2.71239e-09	-1.11093	-1.32651	3.29754e-05	-1.0731	-1.33128
131379218	rs61901919	1.2003e-08	-0.950122	-2.53031e-10	0.000112414	-1.17796	-2.53031e-10
131379275	rs384886	2.97438e-09	-1.01782	-1.32742	3.3993e-05	-1.04191	-1.33209
131379471	rs7113360	4.55229e-09	-1.32071	-0.598941	8.44538e-05	-0.854961	-0.608983
131379487	rs4936136	2.68392e-09	-1.12149	-1.32651	3.31864e-05	-1.06673	-1.33128
131379573	rs7113617	4.72457e-09	-1.28356	-0.598941	8.88911e-05	-0.803754	-0.608983
131379579	rs7113620	4.75367e-09	-1.28356	-0.592801	8.94348e-05	-0.803754	-0.602885
131380028	rs7117193	4.66362e-09	-1.3046	-0.590891	9.03605e-05	-0.792229	-0.604113
131380215	rs150478424	1.57866e-08	-1.47174e-10	-0.676113	0.000180802	-1.47174e-10	-0.702746
131380461	rs10894409	4.6909e-09	-1.2973	-0.592351	9.11597e-05	-0.781976	-0.60556
131380502	rs11222677	4.6909e-09	-1.2973	-0.592351	9.11597e-05	-0.781976	-0.60556
131380656	rs422756	1.82209e-09	-1.56514	-1.27016	1.94995e-05	-1.67006	-1.2597
131380660	rs117466972	8.84917e-08	1.04763	-2.53031e-10	0.000798308	0.782346	-2.53031e-10
131380692	rs407897	2.37293e-09	-1.74716	-0.823995	2.59775e-05	-1.82088	-0.822045
131380772	rs115547519	1.04973e-08	-1.08416	-2.53031e-10	0.000113259	-1.17047	-2.53031e-10
131380785	rs117286747	2.16228e-08	-0.36153	-2.53031e-10	0.000346356	-0.0526812	-2.53031e-10
131380938	rs12284333	5.05779e-09	-1.81435	-2.53031e-10	5.87172e-05	-1.82742	-2.53031e-10
131381001	rs440648	1.98272e-09	-1.40351	-1.34729	2.04445e-05	-1.53836	-1.34407
131381054	rs407056	1.88638e-09	-1.54512	-1.25549	2.01165e-05	-1.65447	-1.24413
131381267	rs12224592	5.43361e-09	-1.00755	-0.735125	9.1429e-05	-0.676003	-0.708583
131381294	rs73026153	4.84247e-09	-1.25933	-0.598523	9.55408e-05	-0.728917	-0.611678
131381397	rs415448	1.883e-09	-1.54512	-1.25728	2.00784e-05	-1.65447	-1.24603
131381598	rs455006	1.88638e-09	-1.54512	-1.25549	2.01165e-05	-1.65447	-1.24413
131381846	rs408376	1.95013e-09	-1.50362	-1.26376	2.06058e-05	-1.62168	-1.2529
131381912	rs450557	1.94184e-09	-1.51778	-1.25387	2.059e-05	-1.63293	-1.24241
131382080	rs12224720	5.38349e-09	-1.17059	-0.58135	0.000109806	-0.606777	-0.594655
131382115	rs453024	1.97638e-09	-1.50362	-1.25039	2.08998e-05	-1.62168	-1.23873
131382164	rs407567	1.9631e-09	-1.51037	-1.25039	2.07879e-05	-1.62705	-1.23873
131382196	rs369662	1.97188e-09	-1.51037	-1.24593	2.08861e-05	-1.62705	-1.23401
131382301	rs454501	1.94638e-09	-1.5251	-1.24421	2.06811e-05	-1.63872	-1.2322
131382630	rs7126707	5.19844e-09	-1.22787	-0.559053	0.000103459	-0.685329	-0.575642
131382710	rs149901943	5.87055e-09	-1.66533	-2.53031e-10	6.6419e-05	-1.70417	-2.53031e-10
131383007	rs407461	1.93288e-09	-1.5251	-1.25117	2.05296e-05	-1.63872	-1.23956
131383516	rs402055	1.96083e-09	-1.5251	-1.23681	2.08432e-05	-1.63872	-1.2244
131383662	rs6590583	5.72971e-09	-1.12343	-0.56618	0.000106189	-0.652233	-0.582693
131383674	rs392498	1.96083e-09	-1.5251	-1.23681	2.08432e-05	-1.63872	-1.2244
131383779	rs369793	1.96435e-09	-1.5251	-1.23502	2.08825e-05	-1.63872	-1.22251
131383789	rs398772	1.96435e-09	-1.5251	-1.23502	2.08825e-05	-1.63872	-1.22251
131383975	rs431683	1.96435e-09	-1.5251	-1.23502	2.08825e-05	-1.63872	-1.22251
131384069	rs431485	1.96789e-09	-1.5251	-1.23322	2.09222e-05	-1.63872	-1.22061
131384100	rs118157980	5.46433e-09	-1.73704	-2.53031e-10	6.24761e-05	-1.76536	-2.53031e-10
131384302	rs416706	1.96789e-09	-1.5251	-1.23322	2.09222e-05	-1.63872	-1.22061
131384699	rs388618	1.97956e-09	-1.5251	-1.22731	2.10528e-05	-1.63872	-1.21439
131384850	rs408101	1.96671e-09	-1.53161	-1.22731	2.09449e-05	-1.64386	-1.21439
131384858	rs7479874	3.93442e-09	-1.77638	-0.289129	4.48155e-05	-1.78671	-0.310882
131384899	rs440329	1.93768e-09	-1.53876	-1.23502	2.06589e-05	-1.64949	-1.22251
131385275	rs424284	2.15713e-09	-1.46644	-1.20006	2.27032e-05	-1.59184	-1.1858
131385286	rs117948091	5.37031e-09	-1.75439	-2.53031e-10	7.34619e-05	-1.60338	-2.53031e-10
131385495	rs385987	3.03653e-09	-1.68022	-0.644345	3.1818e-05	-1.79532	-0.644794
131385787	rs365570	2.04534e-09	-1.51037	-1.20935	2.17055e-05	-1.62705	-1.19554
131385892	rs116751842	4.89402e-08	0.455321	-2.53031e-10	0.000652175	0.580163	-2.53031e-10
131386186	rs12577683	5.97141e-09	-1.16395	-0.484344	0.000113587	-0.661153	-0.506431
131386191	rs424999	4.39322e-09	-1.81812	-0.137093	5.89621e-05	-1.68971	-0.13355
131386216	rs11222678	6.05452e-09	-1.15013	-0.484344	0.000115685	-0.64285	-0.506431
131386480	rs11222679	6.2122e-09	-0.822777	-0.785985	9.84049e-05	-0.550505	-0.760554
131386691	rs73026162	5.93571e-09	-1.17037	-0.483918	0.000118852	-0.616259	-0.506011
131386716	rs365523	3.0071e-09	-1.68581	-0.64849	3.13491e-05	-1.80206	-0.652898
131387490	rs112808646	4.99233e-09	-1.82738	-2.53031e-10	5.9968e-05	-1.80634	-2.53031e-10
131387627	rs61901921	7.38601e-09	-1.43569	-2.53031e-10	7.73892e-05	-1.5513	-2.53031e-10
131388433	rs408354	2.04697e-09	-1.49745	-1.22146	2.20175e-05	-1.60006	-1.20825
131388666	rs140436374	2.40834e-08	-0.253755	-2.53031e-10	0.000169689	-0.76618	-2.53031e-10
131388701	rs6590584	6.1986e-09	-1.16677	-0.444182	0.000124213	-0.611372	-0.46678
131389811	rs12421163	5.41599e-09	-1.27509	-0.470827	0.000102623	-0.760065	-0.50902
131390232	rs7107366	5.93349e-09	-1.19183	-0.462833	0.00011786	-0.645459	-0.485195
131390912	rs12279734	2.13322e-09	-1.48285	-1.1948	2.29356e-05	-1.58791	-1.17955
131390955	rs11222682	6.30574e-09	-0.832142	-0.761675	9.98208e-05	-0.561065	-0.735707
131391066	rs116887215	3.65956e-08	-1.47174e-10	0.164652	0.000425789	-1.47174e-10	0.153795
131391108	rs185896662	1.50759e-08	-1.47174e-10	-0.722183	0.000182267	-1.47174e-10	-0.694677
```
