## Supplementary material for "Characterization of shared and ancestry-specific signals driving complex traits using multi-ancestry fine-mapping": susiex_nc3.cs80.summary

```
# chr11:130391895-131391895
CS_ID	CS_LENGTH	CS_PURITY	MAX_PIP_SNP	BP	REF_ALLELE	ALT_ALLELE	REF_FRQ	BETA	SE	-LOG10P	MAX_PIP	POST-HOC_PROB_POP1	POST-HOC_PROB_POP2
1	42	0.528137	rs10894308	130891895	A,A	G,G	0.548708,0.581349	-0.024379,-0.0109164	0.0039732,0.0086648	9.07214,0.682521	0.0792678	0.999945	0.291271
2	539	0	rs76984357	130652587	NA,G	NA,A	NA,0.938492	NA,0.0662073	NA,0.0177919	NA,3.70273	0.0999188	0.529229	0.398198
```
