## Supplementary material for "Characterization of shared and ancestry-specific signals driving complex traits using multi-ancestry fine-mapping": s1.afreq

```
#CHROM	ID	REF	ALT	ALT_FREQS	OBS_CT
11	rs150122718	G	C	0.0437376	1006
11	rs61045048	G	C	0.0139165	1006
11	rs61906024	A	G	0.0109344	1006
11	rs78011754	G	A	0.0367793	1006
11	rs7108191	G	A	0.153082	1006
11	rs61906025	T	C	0.00994036	1006
11	rs1975612	T	C	0.677932	1006
11	rs141307957	G	A	0.0218688	1006
11	rs76282158	A	G	0.0387674	1006
11	rs74612198	T	C	0.054672	1006
11	rs11222975	G	A	0.11829	1006
11	rs3133869	T	A	0.499006	1006
11	rs6590629	G	A	0.499006	1006
11	rs6590630	T	C	0.499006	1006
11	rs3099761	T	C	0.5	1006
11	rs3099762	G	T	0.499006	1006
11	rs3099763	G	A	0.499006	1006
11	rs1037265	C	T	0.500994	1006
11	rs3824870	G	A	0.212724	1006
11	rs116909718	C	A	0.0437376	1006
11	rs61906027	C	A	0.171968	1006
11	rs80213269	C	T	0.028827	1006
11	rs117581479	G	A	0.0437376	1006
11	rs1839314	T	C	0.450298	1006
11	rs1816999	A	G	0.450298	1006
11	rs11222977	C	T	0.0397614	1006
11	rs3133894	G	A	0.449304	1006
11	rs3133893	A	G	0.450298	1006
11	rs2122237	G	A	0.449304	1006
11	rs2122238	A	C	0.44831	1006
11	rs2167050	C	A	0.449304	1006
11	rs3099764	C	A	0.449304	1006
11	rs921268	G	A	0.449304	1006
11	rs1449434	T	G	0.449304	1006
11	rs1449435	G	A	0.449304	1006
11	rs1449436	G	A	0.449304	1006
11	rs3133891	G	A	0.449304	1006
11	rs73597213	T	C	0.0397614	1006
11	rs2335469	T	C	0.447316	1006
11	rs2335468	C	T	0.487078	1006
11	rs2335467	G	A	0.446322	1006
11	rs921269	C	T	0.269384	1006
11	rs12787364	G	A	0.0139165	1006
11	rs139796951	G	T	0.0218688	1006
11	rs3099765	C	G	0.661034	1006
11	rs74640653	A	G	0.0308151	1006
11	rs117789574	G	C	0.0188867	1006
11	rs77085244	G	A	0.0109344	1006
11	rs75539718	C	A	0.0109344	1006
11	rs1868534	T	G	0.483101	1006
11	rs73040245	C	G	0.0994036	1006
11	rs6590631	C	A	0.0397614	1006
11	rs6590632	T	C	0.0417495	1006
11	rs3099766	T	C	0.484095	1006
11	rs35353925	T	A	0.0347913	1006
11	rs10894524	T	C	0.44334	1006
11	rs4936162	A	G	0.0407555	1006
11	rs4937682	G	C	0.0407555	1006
11	rs12364817	A	G	0.663022	1006
11	rs73040252	T	C	0.10338	1006
11	rs7103588	A	G	0.0407555	1006
11	rs3133890	C	T	0.44334	1006
11	rs2010921	G	A	0.33996	1006
11	rs144921544	T	A	0.0119284	1006
11	rs1868538	T	C	0.484095	1006
11	rs921271	G	T	0.0407555	1006
11	rs2017038	T	A	0.484095	1006
11	rs2017048	C	G	0.44334	1006
11	rs2017055	A	G	0.484095	1006
11	rs73040262	A	G	0.0526839	1006
11	rs4937683	T	A	0.0407555	1006
11	rs878518	A	G	0.485089	1006
11	rs878517	A	C	0.484095	1006
11	rs61314230	A	T	0.0407555	1006
11	rs61906028	C	T	0.177932	1006
11	rs3133888	C	A	0.44334	1006
11	rs61906029	G	T	0.177932	1006
11	rs73040270	T	A	0.0934394	1006
11	rs11222978	C	T	0.0407555	1006
11	rs11222980	A	G	0.0407555	1006
11	rs11222981	G	A	0.0407555	1006
11	rs11222982	C	T	0.11332	1006
11	rs58521371	T	A	0.114314	1006
11	rs118005652	A	G	0.0129225	1006
11	rs3099789	C	T	0.535785	1006
11	rs895927	C	G	0.44334	1006
11	rs56176204	C	G	0.00894632	1006
11	rs3099790	A	G	0.44334	1006
11	rs56255127	C	T	0.161034	1006
11	rs113735241	C	T	0.0656064	1006
11	rs3099792	T	C	0.643141	1006
11	rs73597221	G	A	0.0457256	1006
11	rs3099793	C	T	0.0228628	1006
11	rs3099794	C	T	0.571571	1006
11	rs12226880	T	C	0.0407555	1006
11	rs61906031	A	G	0.0198807	1006
11	rs10894525	A	C	0.128231	1006
11	rs3133883	A	T	0.664016	1006
11	rs3099796	A	G	0.66501	1006
11	rs3133882	A	G	0.663022	1006
11	rs116972622	C	T	0.0328032	1006
11	rs3133876	G	A	0.431412	1006
11	rs3133875	T	C	0.470179	1006
11	rs3133874	C	T	0.429423	1006
11	rs3133871	A	G	0.471173	1006
11	rs1965853	G	A	0.430417	1006
11	rs7108494	T	C	0.0407555	1006
11	rs144156660	T	C	0.0188867	1006
11	rs1809064	T	C	0.470179	1006
11	rs3099797	C	T	0.428429	1006
11	rs3133908	T	G	0.472167	1006
11	rs3133907	A	G	0.472167	1006
11	rs3133905	G	A	0.471173	1006
11	rs3099798	T	C	0.470179	1006
11	rs3133904	A	G	0.471173	1006
11	rs3099799	A	C	0.471173	1006
11	rs3133903	G	A	0.428429	1006
11	rs3099800	T	C	0.471173	1006
11	rs3099801	C	A	0.471173	1006
11	rs61906032	G	C	0.189861	1006
11	rs3133902	G	A	0.472167	1006
11	rs150585565	G	T	0.0129225	1006
11	rs3133901	A	C	0.472167	1006
11	rs3099802	A	G	0.471173	1006
11	rs7108688	A	C	0.0427435	1006
11	rs3133900	T	G	0.471173	1006
11	rs3133898	A	C	0.471173	1006
11	rs3133897	A	T	0.471173	1006
11	rs144026607	C	T	0.00795229	1006
11	rs4937685	G	A	0.189861	1006
11	rs148165459	G	A	0.0198807	1006
11	rs77763847	A	G	0.0586481	1006
11	rs3099803	T	C	0.461233	1006
11	rs4936163	C	T	0.0417495	1006
11	rs11222985	C	G	0.0347913	1006
11	rs4556549	T	G	0.0407555	1006
11	rs718851	C	T	0.420477	1006
11	rs11222988	C	T	0.450298	1006
11	rs11222989	T	C	0.0397614	1006
11	rs3133881	T	C	0.493042	1006
11	rs117040111	C	T	0.0258449	1006
11	rs1809063	T	C	0.494036	1006
11	rs35090432	C	T	0.0467197	1006
11	rs753503	G	C	0.454274	1006
11	rs35528635	T	C	0.0854871	1006
11	rs2334904	G	A	0.166998	1006
11	rs962319	G	A	0.425447	1006
11	rs145155176	G	T	0.0119284	1006
11	rs77893104	C	T	0.0318091	1006
11	rs3099804	C	T	0.878728	1006
11	rs3099805	A	G	0.879722	1006
11	rs12277970	A	G	0.0119284	1006
11	rs141735291	C	T	0.0228628	1006
11	rs61906033	G	A	0.186879	1006
11	rs12792001	C	G	0.284294	1006
11	rs4937687	G	A	0.166004	1006
11	rs4937688	T	C	0.166998	1006
11	rs56377785	G	A	0.0387674	1006
11	rs3099774	T	C	0.872763	1006
11	rs73042071	C	T	0.0129225	1006
11	rs10894526	C	T	0.292247	1006
11	rs117751469	G	A	0.0188867	1006
11	rs3099775	T	C	0.875746	1006
11	rs2044726	G	A	0.417495	1006
11	rs2044727	C	A	0.292247	1006
11	rs3099776	T	C	0.365805	1006
11	rs11222990	C	T	0.119284	1006
11	rs11222991	T	G	0.343936	1006
11	rs1900925	A	G	0.37674	1006
11	rs3099777	T	C	0.872763	1006
11	rs4937689	A	G	0.16501	1006
11	rs12802777	C	G	0.332008	1006
11	rs2084527	T	C	0.16501	1006
11	rs73042082	A	G	0.0377734	1006
11	rs3133885	A	G	0.714712	1006
11	rs3099778	G	A	0.0377734	1006
11	rs144384663	G	A	0.0198807	1006
11	rs79426878	C	A	0.0198807	1006
11	rs3133880	T	C	0.533797	1006
11	rs3099788	G	A	0.872763	1006
11	rs3133879	G	C	0.709742	1006
11	rs2218731	C	T	0.162028	1006
11	rs1121544	A	C	0.383698	1006
11	rs3099787	C	T	0.870775	1006
11	rs11222996	C	T	0.0437376	1006
11	rs73042085	C	T	0.0228628	1006
11	rs3133877	A	G	0.282306	1006
11	rs4937690	C	T	0.164016	1006
11	rs11820240	C	T	0.331014	1006
11	rs716717	C	T	0.362823	1006
11	rs2044728	C	T	0.527833	1006
11	rs1992969	G	A	0.37674	1006
11	rs36161267	G	A	0.333002	1006
11	rs3133886	T	G	0.389662	1006
11	rs1839317	G	T	0.16004	1006
11	rs11222998	C	T	0.0924453	1006
11	rs144143021	A	C	0.0188867	1006
11	rs3099786	T	A	0.640159	1006
11	rs118052337	G	A	0.0457256	1006
11	rs3099785	C	T	0.640159	1006
11	rs10894528	C	G	0.244533	1006
11	rs61009836	C	T	0.083499	1006
11	rs10894529	C	G	0.161034	1006
11	rs3099784	G	A	0.295229	1006
11	rs972463	G	A	0.176938	1006
11	rs10791221	C	G	0.164016	1006
11	rs10750504	C	A	0.161034	1006
11	rs7934599	C	T	0.152087	1006
11	rs35167411	G	T	0.152087	1006
11	rs10894530	C	A	0.164016	1006
11	rs73042099	C	T	0.0815109	1006
11	rs10894531	T	C	0.248509	1006
11	rs11600871	G	A	0.152087	1006
11	rs112991999	G	A	0.0129225	1006
11	rs35381893	A	G	0.152087	1006
11	rs10894532	G	A	0.163022	1006
11	rs3099783	T	C	0.649105	1006
11	rs12808059	A	G	0.139165	1006
11	rs55649484	C	T	0.153082	1006
11	rs3099782	T	G	0.900596	1006
11	rs11223001	A	G	0.0109344	1006
11	rs73043966	G	A	0.0884692	1006
11	rs12293070	A	G	0.100398	1006
11	rs118053456	C	T	0.026839	1006
11	rs3099780	G	A	0.257455	1006
11	rs3133896	A	C	0.257455	1006
11	rs3099779	A	C	0.812127	1006
11	rs3099806	G	A	0.259443	1006
11	rs12284625	T	G	0.0705765	1006
11	rs1449437	T	C	0.263419	1006
11	rs117130321	G	A	0.0308151	1006
11	rs74327007	C	T	0.0188867	1006
11	rs895914	T	C	0.264414	1006
11	rs895915	G	A	0.261431	1006
11	rs895916	T	C	0.264414	1006
11	rs895917	T	C	0.265408	1006
11	rs895918	C	T	0.259443	1006
11	rs1037263	C	T	0.260437	1006
11	rs1037264	A	C	0.260437	1006
11	rs76179824	A	G	0.00894632	1006
11	rs112762548	C	T	0.0129225	1006
11	rs2002734	C	T	0.258449	1006
11	rs79846860	T	G	0.0606362	1006
11	rs1562698	G	A	0.259443	1006
11	rs56251906	G	A	0.136183	1006
11	rs80015426	G	A	0.0596421	1006
11	rs3133895	G	A	0.259443	1006
11	rs151255672	C	T	0.0168986	1006
11	rs3099773	T	C	0.467197	1006
11	rs118143335	A	G	0.0208748	1006
11	rs2305273	G	A	0.259443	1006
11	rs2305272	C	T	0.183897	1006
11	rs2305271	A	C	0.821074	1006
11	rs2305270	G	T	0.259443	1006
11	rs3099767	G	A	0.260437	1006
11	rs4937692	C	G	0.0447316	1006
11	rs12786704	A	G	0.149105	1006
11	rs1975613	C	T	0.367793	1006
11	rs144960997	C	T	0.0238569	1006
11	rs2241999	A	G	0.752485	1006
11	rs10894533	G	A	0.140159	1006
11	rs140334905	G	A	0.0139165	1006
11	rs10894534	C	T	0.0914513	1006
11	rs3133913	T	C	0.403579	1006
11	rs11223007	C	T	0.0506958	1006
11	rs149632047	G	C	0.0238569	1006
11	rs3099772	A	G	0.864811	1006
11	rs3099771	G	A	0.59841	1006
11	rs75226620	C	A	0.0168986	1006
11	rs895925	C	G	0.503976	1006
11	rs895924	T	C	0.506958	1006
11	rs730253	G	C	0.503976	1006
11	rs732897	C	T	0.224652	1006
11	rs60776337	C	T	0.0357853	1006
11	rs1868536	G	A	0.0606362	1006
11	rs1868535	C	T	0.148111	1006
11	rs3099770	A	G	0.559642	1006
11	rs59454095	G	A	0.0506958	1006
11	rs142025623	G	A	0.028827	1006
11	rs139632153	G	A	0.0238569	1006
11	rs73028629	C	T	0.0178926	1006
11	rs3133911	T	C	0.512922	1006
11	rs3099769	G	A	0.373757	1006
11	rs73028637	C	T	0.0318091	1006
11	rs1839316	C	A	0.373757	1006
11	rs3133910	C	T	0.129225	1006
11	rs117312247	G	A	0.028827	1006
11	rs142212729	C	T	0.0139165	1006
11	rs146309021	C	T	0.028827	1006
11	rs12795533	G	C	0.0427435	1006
11	rs12801750	C	T	0.0755467	1006
11	rs111443381	G	C	0.374751	1006
11	rs112215978	C	T	0.374751	1006
11	rs3133906	A	C	0.379722	1006
11	rs485876	A	G	0.37674	1006
11	rs73028641	T	C	0.0347913	1006
11	rs564895	G	A	0.0487078	1006
11	rs540356	C	A	0.372763	1006
11	rs617267	A	C	0.37674	1006
11	rs61746413	G	A	0.0238569	1006
11	rs138401779	C	T	0.0218688	1006
11	rs8894	A	G	0.373757	1006
11	rs11634	C	T	0.0944334	1006
11	rs2706	C	A	0.0944334	1006
11	rs144598393	C	A	0.0308151	1006
11	rs520420	T	C	0.371769	1006
11	rs117706378	G	A	0.0337972	1006
11	rs11223015	T	C	0.0815109	1006
11	rs577640	A	G	0.372763	1006
11	rs571365	G	A	0.460239	1006
11	rs517317	C	A	0.227634	1006
11	rs617423	G	A	0.368787	1006
11	rs111780443	C	T	0.0168986	1006
11	rs631998	C	T	0.630219	1006
11	rs1823365	C	T	0.0994036	1006
11	rs471249	A	G	0.630219	1006
11	rs647997	G	A	0.529821	1006
11	rs523528	C	T	0.628231	1006
11	rs662024	C	G	0.630219	1006
11	rs10894536	T	A	0.0994036	1006
11	rs529206	C	T	0.630219	1006
11	rs676355	C	T	0.528827	1006
11	rs532211	A	G	0.529821	1006
11	rs141001835	G	A	0.0168986	1006
11	rs12799610	C	G	0.144135	1006
11	rs1839315	C	T	0.0487078	1006
11	rs61906052	T	C	0.0586481	1006
11	rs486659	A	G	0.733598	1006
11	rs634286	A	G	0.733598	1006
11	rs35827381	C	T	0.143141	1006
11	rs11223020	C	A	0.135189	1006
11	rs614127	G	C	0.868787	1006
11	rs76881291	G	A	0.0516899	1006
11	rs10894537	G	A	0.190855	1006
11	rs74618079	A	C	0.0178926	1006
11	rs12289320	A	G	0.719682	1006
11	rs67316035	T	A	0.189861	1006
11	rs479616	G	A	0.527833	1006
11	rs11601997	G	A	0.189861	1006
11	rs679234	T	C	0.736581	1006
11	rs10894538	T	A	0.189861	1006
11	rs475219	A	G	0.739563	1006
11	rs79848141	A	T	0.0238569	1006
11	rs620813	C	T	0.464215	1006
11	rs11223024	T	C	0.146123	1006
11	rs11223025	T	A	0.146123	1006
11	rs11223026	A	G	0.16501	1006
11	rs1375577	G	T	0.32505	1006
11	rs480797	C	T	0.0854871	1006
11	rs151010715	G	A	0.0159046	1006
11	rs11223027	A	G	0.145129	1006
11	rs12419449	T	A	0.156064	1006
11	rs150319775	A	T	0.00994036	1006
11	rs148980760	A	C	0.0258449	1006
11	rs66536377	A	G	0.157058	1006
11	rs75290280	C	T	0.0228628	1006
11	rs895922	G	A	0.145129	1006
11	rs12286374	T	C	0.279324	1006
11	rs882584	G	T	0.2833	1006
11	rs2017855	C	T	0.33002	1006
11	rs895920	T	A	0.259443	1006
11	rs895919	T	C	0.2833	1006
11	rs11223028	C	G	0.115308	1006
11	rs7105663	T	C	0.33002	1006
11	rs150959039	C	A	0.0119284	1006
11	rs12793511	C	T	0.115308	1006
11	rs7945445	G	A	0.145129	1006
11	rs7932411	T	C	0.33002	1006
11	rs7948829	A	G	0.0616302	1006
11	rs11223030	G	T	0.114314	1006
11	rs73030702	G	A	0.0198807	1006
11	rs1968652	A	C	0.355865	1006
11	rs11605945	G	A	0.145129	1006
11	rs11223031	G	T	0.282306	1006
11	rs73032504	G	A	0.00894632	1006
11	rs10791223	T	C	0.0874751	1006
11	rs7944110	G	A	0.145129	1006
11	rs117744949	G	A	0.0258449	1006
11	rs579635	C	T	0.0904573	1006
11	rs7944408	C	A	0.259443	1006
11	rs6590634	T	G	0.369781	1006
11	rs12420499	C	T	0.114314	1006
11	rs10791224	G	A	0.102386	1006
11	rs12786618	G	A	0.114314	1006
11	rs10894539	A	C	0.367793	1006
11	rs140586235	A	T	0.026839	1006
11	rs11826980	G	T	0.115308	1006
11	rs10894540	C	T	0.362823	1006
11	rs4614464	A	C	0.370775	1006
11	rs12146661	G	A	0.0874751	1006
11	rs146532120	G	T	0.0407555	1006
11	rs75188691	T	G	0.0318091	1006
11	rs9633969	A	G	0.0874751	1006
11	rs12295993	G	C	0.260437	1006
11	rs56166224	T	A	0.144135	1006
11	rs11600285	C	A	0.144135	1006
11	rs4937694	T	C	0.369781	1006
11	rs146838672	T	C	0.00994036	1006
11	rs4937695	A	G	0.369781	1006
11	rs4937696	T	C	0.369781	1006
11	rs4937697	G	A	0.0874751	1006
11	rs79497405	C	A	0.112326	1006
11	rs1939961	G	A	0.368787	1006
11	rs12274869	C	T	0.0188867	1006
11	rs592161	T	G	0.0854871	1006
11	rs11223038	A	G	0.0874751	1006
11	rs605735	A	G	0.143141	1006
11	rs150178013	A	T	0.0109344	1006
11	rs138580446	C	A	0.027833	1006
11	rs61908162	G	A	0.0178926	1006
11	rs10894541	T	C	0.115308	1006
11	rs11223040	T	C	0.369781	1006
11	rs75796067	A	T	0.0526839	1006
11	rs658772	T	C	0.300199	1006
11	rs7129485	A	C	0.369781	1006
11	rs11223041	T	C	0.259443	1006
11	rs73045875	A	C	0.00894632	1006
11	rs12276480	C	T	0.115308	1006
11	rs1939964	A	C	0.369781	1006
11	rs1939965	C	T	0.259443	1006
11	rs113768900	C	T	0.0616302	1006
11	rs535876822	T	C	0.00994036	1006
11	rs11223042	C	T	0.258449	1006
11	rs11223043	G	A	0.258449	1006
11	rs147510024	G	A	0.0874751	1006
11	rs10894542	A	G	0.360835	1006
11	rs186791515	A	G	0.0168986	1006
11	rs12222112	T	A	0.0874751	1006
11	rs12421577	G	T	0.114314	1006
11	rs10894544	A	T	0.258449	1006
11	rs148225371	A	G	0.027833	1006
11	rs11223045	T	C	0.144135	1006
11	rs677915	T	C	0.945328	1006
11	rs12788238	T	C	0.0427435	1006
11	rs146785770	G	A	0.0188867	1006
11	rs139556424	G	A	0.0536779	1006
11	rs11223046	T	C	0.144135	1006
11	rs11223047	T	C	0.256461	1006
11	rs2508938	T	C	0.143141	1006
11	rs35950153	T	C	0.112326	1006
11	rs10791226	C	T	0.256461	1006
11	rs11223049	A	G	0.0874751	1006
11	rs117425867	G	A	0.00596421	1006
11	rs11223050	G	T	0.112326	1006
11	rs76016387	A	G	0.0417495	1006
11	rs7107484	G	A	0.326044	1006
11	rs11223051	C	A	0.0467197	1006
11	rs7111881	G	A	0.147117	1006
11	rs7111704	C	A	0.0616302	1006
11	rs1939967	A	G	0.0467197	1006
11	rs10791227	G	T	0.256461	1006
11	rs10791228	T	C	0.256461	1006
11	rs12283176	C	A	0.110338	1006
11	rs10791229	T	A	0.256461	1006
11	rs4494309	C	T	0.0467197	1006
11	rs7119699	G	A	0.256461	1006
11	rs11223053	A	G	0.0427435	1006
11	rs7120180	G	C	0.256461	1006
11	rs2212483	G	A	0.0616302	1006
11	rs12282457	T	C	0.257455	1006
11	rs11223054	C	A	0.256461	1006
11	rs11604359	T	G	0.256461	1006
11	rs7105078	A	G	0.256461	1006
11	rs12788812	G	A	0.112326	1006
11	rs12788366	A	G	0.112326	1006
11	rs117644235	T	C	0.0318091	1006
11	rs71485747	C	G	0.112326	1006
11	rs10894546	G	T	0.256461	1006
11	rs10894547	A	G	0.256461	1006
11	rs11605569	T	C	0.144135	1006
11	rs11603429	G	A	0.256461	1006
11	rs11603410	C	T	0.256461	1006
11	rs7480275	A	T	0.256461	1006
11	rs10894548	G	T	0.256461	1006
11	rs1940010	T	G	0.257455	1006
11	rs11223055	G	T	0.0606362	1006
11	rs1940009	G	A	0.256461	1006
11	rs1940008	T	A	0.256461	1006
11	rs4463853	T	G	0.257455	1006
11	rs10894549	A	C	0.256461	1006
11	rs7130358	T	G	0.256461	1006
11	rs7114722	G	A	0.256461	1006
11	rs7114522	C	A	0.256461	1006
11	rs4511287	A	T	0.256461	1006
11	rs4272789	G	A	0.256461	1006
11	rs2155375	G	A	0.255467	1006
11	rs2155376	C	G	0.256461	1006
11	rs35671390	G	A	0.112326	1006
11	rs76006672	T	C	0.0407555	1006
11	rs11223056	G	A	0.255467	1006
11	rs12421244	T	C	0.256461	1006
11	rs12284699	G	A	0.258449	1006
11	rs12284702	G	C	0.258449	1006
11	rs11223057	G	T	0.112326	1006
11	rs140644825	T	C	0.0149105	1006
11	rs34671887	C	T	0.255467	1006
11	rs35226152	C	T	0.255467	1006
11	rs11605228	G	A	0.143141	1006
11	rs10894550	G	A	0.055666	1006
11	rs71470701	A	G	0.137177	1006
11	rs71470702	A	T	0.136183	1006
11	rs10791230	G	C	0.276342	1006
11	rs11223059	G	A	0.114314	1006
11	rs2155377	C	A	0.055666	1006
11	rs1065	T	A	0.282306	1006
11	rs4520606	A	T	0.16004	1006
11	rs11223060	C	T	0.122266	1006
11	rs1005829	G	A	0.366799	1006
11	rs2155378	G	A	0.327038	1006
11	rs2155379	C	T	0.269384	1006
11	rs61908165	G	C	0.0347913	1006
11	rs10894551	T	C	0.147117	1006
11	rs2212484	G	T	0.192843	1006
11	rs117184470	A	C	0.0526839	1006
11	rs10676490	C	T	0.34493	1006
11	rs116991411	C	T	0.0308151	1006
11	rs145918720	C	T	0.0159046	1006
11	rs150212489	G	T	0.0188867	1006
11	rs10894553	G	A	0.287276	1006
11	rs10894554	C	T	0.346918	1006
11	rs10894555	C	A	0.134195	1006
11	rs78058594	A	G	0.0536779	1006
11	rs11827383	G	A	0.290258	1006
11	rs11827412	C	T	0.147117	1006
11	rs4936166	C	T	0.347913	1006
11	rs1940013	C	T	0.290258	1006
11	rs1940012	G	T	0.305169	1006
11	rs1079019	C	A	0.289264	1006
11	rs79736131	A	T	0.0188867	1006
11	rs11223062	A	C	0.147117	1006
11	rs55858441	A	G	0.0437376	1006
11	rs1940011	G	A	0.143141	1006
11	rs145808849	A	T	0.0198807	1006
11	rs3824898	G	A	0.345924	1006
11	rs4937700	C	T	0.345924	1006
11	rs1940403	T	C	0.0487078	1006
11	rs73603254	G	C	0.0397614	1006
11	rs10894557	T	C	0.142147	1006
11	rs11223064	T	C	0.346918	1006
11	rs3360	G	A	0.345924	1006
11	rs2186752	A	G	0.345924	1006
11	rs76703994	G	A	0.00994036	1006
11	rs12417538	C	A	0.279324	1006
11	rs12417610	G	A	0.297217	1006
11	rs10894558	C	T	0.279324	1006
11	rs11223066	G	C	0.279324	1006
11	rs11223067	T	C	0.280318	1006
11	rs61304838	G	A	0.0576541	1006
11	rs61908167	T	C	0.0328032	1006
11	rs12221543	A	G	0.28827	1006
11	rs7131275	G	A	0.28827	1006
11	rs1939966	G	A	0.28827	1006
11	rs3824871	T	A	0.28827	1006
11	rs7104899	C	A	0.34493	1006
11	rs11822423	C	T	0.148111	1006
11	rs11827069	A	G	0.28827	1006
11	rs3781635	T	A	0.279324	1006
11	rs12223295	G	A	0.279324	1006
11	rs11223068	C	A	0.146123	1006
11	rs61498343	C	G	0.0477137	1006
11	rs3781633	G	A	0.117296	1006
11	rs10894559	C	T	0.282306	1006
11	rs116903274	G	A	0.0188867	1006
11	rs1939957	A	G	0.133201	1006
11	rs59882561	A	T	0.0447316	1006
11	rs73033730	A	T	0.0417495	1006
11	rs11223069	C	A	0.149105	1006
11	rs1940024	T	C	0.345924	1006
11	rs2298479	G	A	0.282306	1006
11	rs67711553	G	A	0.161034	1006
11	rs10894560	A	G	0.34493	1006
11	rs1940026	C	T	0.0626243	1006
11	rs7926221	C	A	0.282306	1006
11	rs7926244	C	A	0.282306	1006
11	rs7926384	C	T	0.0626243	1006
11	rs11223072	T	C	0.0377734	1006
11	rs10431099	C	T	0.282306	1006
11	rs7946329	T	A	0.2833	1006
11	rs10894563	G	A	0.277336	1006
11	rs649631	A	T	0.966203	1006
11	rs11223073	G	A	0.277336	1006
11	rs11223074	C	A	0.277336	1006
11	rs4937702	A	G	0.347913	1006
11	rs4936167	C	T	0.0477137	1006
11	rs4936168	T	C	0.347913	1006
11	rs7947571	G	A	0.27833	1006
11	rs12421501	G	A	0.150099	1006
11	rs59475078	G	A	0.0447316	1006
11	rs73585011	C	T	0.0616302	1006
11	rs138701654	G	A	0.0178926	1006
11	rs58939311	G	A	0.0447316	1006
11	rs11223076	A	C	0.0447316	1006
11	rs139757632	A	T	0.00994036	1006
11	rs11223077	G	A	0.0447316	1006
11	rs150072801	G	A	0.0109344	1006
11	rs145335360	T	A	0.0198807	1006
11	rs2226633	C	T	0.0626243	1006
11	rs11821777	G	A	0.27833	1006
11	rs11223079	A	G	0.0626243	1006
11	rs11223080	G	A	0.0447316	1006
11	rs2212482	C	T	0.0616302	1006
11	rs117768520	G	A	0.0178926	1006
11	rs12419742	T	C	0.151093	1006
11	rs61908171	C	A	0.0159046	1006
11	rs7929377	A	G	0.0328032	1006
11	rs2508967	T	G	0.673956	1006
11	rs2512713	G	A	0.508946	1006
11	rs74737773	T	A	0.0964215	1006
11	rs2512714	C	A	0.50497	1006
11	rs2512715	C	T	0.496024	1006
11	rs11223081	C	T	0.129225	1006
11	rs948208	G	A	0.0874751	1006
11	rs2509237	A	G	0.496024	1006
11	rs76917404	A	C	0.0208748	1006
11	rs7114161	G	A	0.100398	1006
11	rs11604469	C	G	0.0477137	1006
11	rs138452554	A	C	0.0168986	1006
11	rs75197202	C	T	0.0178926	1006
11	rs2512716	G	A	0.49503	1006
11	rs2508968	A	G	0.499006	1006
11	rs2508969	C	T	0.153082	1006
11	rs12420926	G	A	0.153082	1006
11	rs1939956	G	A	0.502982	1006
11	rs35174868	T	C	0.0497018	1006
11	rs140727983	A	T	0.0198807	1006
11	rs11223084	C	A	0.527833	1006
11	rs2105632	T	C	0.154076	1006
11	rs61908173	C	A	0.0894632	1006
11	rs117777509	G	T	0.0198807	1006
11	rs2512699	G	A	0.457256	1006
11	rs607810	G	A	0.972167	1006
11	rs2212480	C	T	0.45328	1006
11	rs2508937	A	G	0.462227	1006
11	rs2509235	G	A	0.460239	1006
11	rs2508940	C	T	0.45825	1006
11	rs2508990	G	A	0.459245	1006
11	rs80049234	C	G	0.0854871	1006
11	rs79656351	T	G	0.0328032	1006
11	rs2509234	G	C	0.45825	1006
11	rs2509233	G	T	0.0924453	1006
11	rs877264	G	A	0.461233	1006
11	rs2007356	C	T	0.459245	1006
11	rs117149763	A	T	0.0159046	1006
11	rs745748	A	G	0.462227	1006
11	rs73033751	T	C	0.0397614	1006
11	rs2509232	C	G	0.461233	1006
11	rs2508989	C	T	0.461233	1006
11	rs4937703	A	T	0.104374	1006
11	rs2508988	G	T	0.461233	1006
11	rs2508944	A	G	0.461233	1006
11	rs2508945	G	A	0.461233	1006
11	rs2508987	C	T	0.461233	1006
11	rs2508986	C	G	0.461233	1006
11	rs1940015	G	A	0.0188867	1006
11	rs12276840	T	C	0.373757	1006
11	rs621452	C	T	0.856859	1006
11	rs2512719	C	G	0.428429	1006
11	rs28874935	C	A	0.0964215	1006
11	rs12285080	A	C	0.202783	1006
11	rs13279954	G	A	0.428429	1006
11	rs139078203	G	A	0.0944334	1006
11	rs1940023	T	C	0.202783	1006
11	rs12281475	G	A	0.149105	1006
11	rs78220703	T	C	0.0964215	1006
11	rs640070	T	C	0.0377734	1006
11	rs7115899	G	A	0.533797	1006
11	rs2508983	T	C	0.120278	1006
11	rs612441	T	C	0.535785	1006
11	rs144758515	C	G	0.027833	1006
11	rs2512701	C	A	0.11829	1006
11	rs2508982	C	A	0.428429	1006
11	rs2509236	C	T	0.428429	1006
11	rs2512702	C	T	0.426441	1006
11	rs612352	C	T	0.534791	1006
11	rs79302427	T	C	0.0208748	1006
11	rs117558212	A	G	0.0178926	1006
11	rs61908191	G	A	0.0129225	1006
11	rs2009042	G	A	0.224652	1006
11	rs11223089	C	T	0.202783	1006
11	rs2512697	G	C	0.136183	1006
11	rs2512698	C	T	0.229622	1006
11	rs662233	T	C	0.538767	1006
11	rs654643	C	G	0.766402	1006
11	rs561476	T	C	0.538767	1006
11	rs12277363	G	A	0.203777	1006
11	rs12277415	G	A	0.201789	1006
11	rs12418650	G	A	0.201789	1006
11	rs185943655	C	G	0.0228628	1006
11	rs190658452	A	G	0.00795229	1006
11	rs609920	C	A	0.533797	1006
11	rs12295753	A	G	0.234592	1006
11	rs2155389	G	A	0.114314	1006
11	rs1627589	G	A	0.0596421	1006
11	rs2508939	A	C	0.236581	1006
11	rs117859987	C	T	0.0258449	1006
11	rs117685215	T	C	0.0745527	1006
11	rs1940396	T	C	0.23161	1006
11	rs1940398	T	C	0.23161	1006
11	rs1940399	T	C	0.23161	1006
11	rs1893041	G	A	0.230616	1006
11	rs1014787	T	A	0.431412	1006
11	rs75462573	C	A	0.101392	1006
11	rs2508933	A	G	0.227634	1006
11	rs612907	G	A	0.766402	1006
11	rs2018714	C	T	0.114314	1006
11	rs2508934	C	G	0.22664	1006
11	rs191499645	T	G	0.0139165	1006
11	rs79587669	G	A	0.0258449	1006
11	rs2508981	T	C	0.22664	1006
11	rs1939958	T	C	0.201789	1006
11	rs181101390	C	T	0.0159046	1006
11	rs11223092	A	G	0.201789	1006
11	rs2508935	T	C	0.4334	1006
11	rs2155373	C	T	0.201789	1006
11	rs11223093	C	G	0.201789	1006
11	rs11223094	T	C	0.0347913	1006
11	rs7125111	A	T	0.201789	1006
11	rs2508980	G	T	0.223658	1006
11	rs117362633	T	C	0.0119284	1006
11	rs79759941	C	T	0.100398	1006
11	rs12274657	A	G	0.201789	1006
11	rs12294908	T	G	0.201789	1006
11	rs56223063	A	G	0.201789	1006
11	rs28605334	A	G	0.201789	1006
11	rs11826863	G	A	0.105368	1006
11	rs11223095	C	T	0.201789	1006
11	rs61908192	G	A	0.0119284	1006
11	rs2508936	T	C	0.125249	1006
11	rs79229800	T	G	0.107356	1006
11	rs7108496	G	C	0.10338	1006
11	rs1940404	C	T	0.223658	1006
11	rs1940405	C	T	0.223658	1006
11	rs1940406	G	A	0.114314	1006
11	rs7105328	T	G	0.223658	1006
11	rs7119781	A	C	0.223658	1006
11	rs7119976	C	T	0.223658	1006
11	rs2509231	C	T	0.447316	1006
11	rs10894566	C	T	0.223658	1006
11	rs1940410	A	G	0.223658	1006
11	rs1940411	A	C	0.223658	1006
11	rs1940413	G	A	0.223658	1006
11	rs144342410	G	A	0.0218688	1006
11	rs12273906	A	G	0.223658	1006
11	rs28807814	A	G	0.223658	1006
11	rs2508943	C	A	0.447316	1006
11	rs28878005	C	T	0.223658	1006
11	rs142439601	C	T	0.00298211	1006
11	rs2096822	T	C	0.223658	1006
11	rs2096794	G	A	0.223658	1006
11	rs2096793	T	A	0.223658	1006
11	rs2096792	T	C	0.223658	1006
11	rs10894568	A	G	0.223658	1006
11	rs11223097	A	G	0.223658	1006
11	rs11827175	G	A	0.100398	1006
11	rs2212485	T	G	0.127237	1006
11	rs7106636	A	G	0.241551	1006
11	rs7106749	C	T	0.241551	1006
11	rs7107060	G	T	0.239563	1006
11	rs2508977	C	T	0.465209	1006
11	rs2155539	T	C	0.242545	1006
11	rs2155540	G	A	0.242545	1006
11	rs148932586	T	C	0.00795229	1006
11	rs34217024	C	T	0.241551	1006
11	rs7480330	A	G	0.241551	1006
11	rs10894569	G	A	0.240557	1006
11	rs10894570	A	G	0.240557	1006
11	rs10894571	A	G	0.241551	1006
11	rs11223099	A	G	0.241551	1006
11	rs76252094	A	T	0.241551	1006
11	rs77313844	A	G	0.241551	1006
11	rs61908193	T	C	0.243539	1006
11	rs76629830	A	G	0.243539	1006
11	rs77353371	T	C	0.241551	1006
11	rs78052397	T	C	0.241551	1006
11	rs79191482	A	T	0.223658	1006
11	rs78876506	T	C	0.241551	1006
11	rs12294630	G	A	0.201789	1006
11	rs10791234	G	A	0.223658	1006
11	rs10791235	T	A	0.223658	1006
11	rs10750507	C	T	0.223658	1006
11	rs4937705	C	G	0.223658	1006
11	rs79303290	G	A	0.0984095	1006
11	rs4937706	T	C	0.223658	1006
11	rs4937707	G	C	0.223658	1006
11	rs4435011	C	T	0.223658	1006
11	rs2512718	C	T	0.44831	1006
11	rs4375450	T	A	0.223658	1006
11	rs4435012	C	T	0.223658	1006
11	rs4415771	A	C	0.223658	1006
11	rs4531481	A	C	0.223658	1006
11	rs7928057	T	A	0.223658	1006
11	rs79350343	C	T	0.100398	1006
11	rs4534595	A	G	0.241551	1006
11	rs4381381	T	C	0.241551	1006
11	rs4581454	G	T	0.241551	1006
11	rs4534596	A	G	0.241551	1006
11	rs4341545	A	G	0.241551	1006
11	rs4310627	T	G	0.241551	1006
11	rs1939971	C	T	0.238569	1006
11	rs1939970	T	C	0.238569	1006
11	rs1939969	T	C	0.238569	1006
11	rs1939968	A	G	0.241551	1006
11	rs12361330	G	A	0.239563	1006
11	rs12361323	C	T	0.238569	1006
11	rs7124348	A	G	0.238569	1006
11	rs79607849	A	C	0.106362	1006
11	rs2508941	G	A	0.12326	1006
11	rs7936270	T	G	0.22664	1006
11	rs662798	G	A	0.615308	1006
11	rs55988225	G	A	0.0159046	1006
11	rs490435	C	T	0.0775348	1006
11	rs494050	T	C	0.459245	1006
11	rs589721	T	C	0.516899	1006
11	rs61906360	G	A	0.0159046	1006
11	rs7114028	C	T	0.0129225	1006
11	rs142888642	G	T	0.054672	1006
11	rs672649	A	G	0.515905	1006
11	rs76241385	G	A	0.0129225	1006
11	rs73033769	T	C	0.054672	1006
11	rs554547	C	T	0.841948	1006
11	rs657974	A	G	0.513917	1006
11	rs1940400	G	A	0.33002	1006
11	rs74352908	C	A	0.0188867	1006
11	rs644487	G	A	0.511928	1006
11	rs644475	C	G	0.514911	1006
11	rs7944266	C	T	0.275348	1006
11	rs654125	T	C	0.514911	1006
11	rs643120	T	C	0.854871	1006
11	rs10894572	T	C	0.275348	1006
11	rs113869928	A	G	0.0139165	1006
11	rs639254	T	G	0.513917	1006
11	rs76943254	T	G	0.00994036	1006
11	rs657147	C	T	0.513917	1006
11	rs563954	A	G	0.513917	1006
11	rs2508976	T	A	0.513917	1006
11	rs11223102	G	A	0.0308151	1006
11	rs76077180	A	G	0.0129225	1006
11	rs2508975	C	T	0.513917	1006
11	rs670389	G	T	0.513917	1006
11	rs77068768	A	C	0.00596421	1006
11	rs138592386	A	T	0.0218688	1006
11	rs7946865	T	C	0.0109344	1006
11	rs2509229	T	C	0.522863	1006
11	rs2508974	A	C	0.516899	1006
11	rs2512703	A	G	0.516899	1006
11	rs2512704	T	A	0.516899	1006
11	rs61906364	A	G	0.0298211	1006
11	rs140807944	T	C	0.00994036	1006
11	rs11223104	A	T	0.292247	1006
11	rs2508973	A	G	0.519881	1006
11	rs76243313	T	C	0.0109344	1006
11	rs2509230	G	A	0.519881	1006
11	rs1940018	A	T	0.519881	1006
11	rs4937708	T	A	0.346918	1006
11	rs2508972	G	T	0.00695825	1006
11	rs4936169	C	T	0.292247	1006
11	rs2509228	C	A	0.519881	1006
11	rs1940402	G	T	0.513917	1006
11	rs73035347	G	A	0.055666	1006
11	rs1940019	A	G	0.869781	1006
11	rs1940020	T	A	0.522863	1006
11	rs2212487	C	T	0.291252	1006
11	rs2512705	A	G	0.522863	1006
11	rs2512706	C	G	0.521869	1006
11	rs10894573	C	A	0.346918	1006
11	rs2277271	A	G	0.262425	1006
11	rs2512707	G	A	0.507952	1006
11	rs2508971	T	C	0.860835	1006
11	rs80355459	G	A	0.054672	1006
11	rs10894574	A	G	0.292247	1006
11	rs2512708	T	A	0.522863	1006
11	rs2512709	C	G	0.519881	1006
11	rs2508970	T	C	0.522863	1006
11	rs2512710	T	G	0.522863	1006
11	rs7117914	G	A	0.0109344	1006
11	rs6590638	T	C	0.135189	1006
11	rs10894575	G	A	0.292247	1006
11	rs7106382	T	C	0.0109344	1006
11	rs6421611	T	C	0.483101	1006
11	rs143520433	G	A	0.0447316	1006
11	rs4564348	T	C	0.483101	1006
11	rs4564349	T	A	0.483101	1006
11	rs7125438	G	A	0.0109344	1006
11	rs7125475	C	T	0.184891	1006
11	rs7111443	T	C	0.0109344	1006
11	rs7126067	G	T	0.477137	1006
11	rs7126009	C	T	0.130219	1006
11	rs36024678	C	T	0.0536779	1006
11	rs11223106	T	C	0.0109344	1006
11	rs150417323	A	G	0.0238569	1006
11	rs7107939	G	A	0.480119	1006
11	rs74801474	T	C	0.00994036	1006
11	rs182425062	C	T	0.00894632	1006
11	rs7119651	A	G	0.486083	1006
11	rs55945016	C	T	0.240557	1006
11	rs78168098	G	A	0.122266	1006
11	rs73035369	C	T	0.240557	1006
11	rs59522341	C	G	0.106362	1006
11	rs138794799	G	A	0.0188867	1006
11	rs73035373	C	T	0.0685885	1006
11	rs4604896	C	A	0.0109344	1006
11	rs73588933	C	A	0.028827	1006
11	rs7480351	C	A	0.119284	1006
11	rs4427571	G	A	0.119284	1006
11	rs73035374	A	G	0.240557	1006
11	rs4641491	C	T	0.130219	1006
11	rs73035375	G	T	0.240557	1006
11	rs12226528	C	G	0.240557	1006
11	rs7111181	A	T	0.0298211	1006
11	rs7934087	G	C	0.139165	1006
11	rs149195802	C	T	0.00795229	1006
11	rs117402698	T	A	0.0218688	1006
11	rs7941822	A	G	0.528827	1006
11	rs12574450	C	A	0.130219	1006
11	rs11223108	C	T	0.313121	1006
11	rs6590639	T	C	0.238569	1006
11	rs6590640	C	T	0.530815	1006
11	rs6590641	A	G	0.133201	1006
11	rs6590642	G	A	0.0119284	1006
11	rs6590643	A	G	0.452286	1006
11	rs6590644	A	C	0.45328	1006
11	rs79246641	A	G	0.134195	1006
11	rs145713322	T	C	0.0238569	1006
11	rs78657737	G	C	0.0914513	1006
11	rs11223110	T	A	0.454274	1006
11	rs79990799	T	C	0.0109344	1006
11	rs73035378	T	C	0.0606362	1006
11	rs74238163	C	A	0.0109344	1006
11	rs117007415	C	T	0.0129225	1006
11	rs59305616	G	A	0.0109344	1006
11	rs73035379	G	C	0.0357853	1006
11	rs76751620	A	G	0.110338	1006
11	rs4937709	T	C	0.0427435	1006
11	rs4245107	A	G	0.515905	1006
11	rs73035382	C	T	0.0357853	1006
11	rs7947822	C	A	0.349901	1006
11	rs74210648	C	T	0.0119284	1006
11	rs4937710	G	A	0.307157	1006
11	rs4400825	C	T	0.0119284	1006
11	rs4936170	G	T	0.349901	1006
11	rs4936171	G	A	0.496024	1006
11	rs111718362	C	T	0.0357853	1006
11	rs78262045	A	G	0.110338	1006
11	rs80356407	A	T	0.110338	1006
11	rs73034680	A	C	0.0357853	1006
11	rs7131390	A	G	0.508946	1006
11	rs61906368	G	A	0.0427435	1006
11	rs12276825	C	A	0.307157	1006
11	rs142366710	G	A	0.0119284	1006
11	rs73034686	G	A	0.146123	1006
11	rs79639207	C	T	0.0119284	1006
11	rs12278673	G	A	0.349901	1006
11	rs73034689	A	T	0.0357853	1006
11	rs73034692	C	T	0.0357853	1006
11	rs79892992	G	A	0.0129225	1006
11	rs73034694	G	A	0.145129	1006
11	rs4245108	G	C	0.338966	1006
11	rs142028371	C	T	0.0198807	1006
11	rs150661918	A	G	0.00795229	1006
11	rs139908140	G	A	0.00795229	1006
11	rs186769169	G	A	0.0159046	1006
11	rs11223118	C	G	0.45328	1006
11	rs7951462	T	C	0.59841	1006
11	rs7951475	T	A	0.135189	1006
11	rs79148798	T	C	0.0109344	1006
11	rs7939336	A	T	0.143141	1006
11	rs12422127	A	C	0.0159046	1006
11	rs57882121	G	T	0.149105	1006
11	rs7103882	T	A	0.439364	1006
11	rs73036805	C	A	0.149105	1006
11	rs77837258	C	T	0.0168986	1006
11	rs11223119	G	A	0.439364	1006
11	rs10894577	G	A	0.596421	1006
11	rs10894578	G	A	0.595427	1006
11	rs10894579	T	C	0.44831	1006
11	rs10894580	G	C	0.44831	1006
11	rs7116523	T	G	0.450298	1006
11	rs11223120	C	T	0.592445	1006
11	rs73036815	T	C	0.0119284	1006
11	rs11223121	C	T	0.595427	1006
11	rs6590645	T	C	0.595427	1006
11	rs61906378	G	A	0.0884692	1006
11	rs117807564	C	T	0.0188867	1006
11	rs7129053	T	C	0.682903	1006
11	rs77372837	G	C	0.0109344	1006
11	rs10750509	T	G	0.683897	1006
11	rs4341547	T	G	0.683897	1006
11	rs12295378	A	C	0.43837	1006
11	rs7116926	C	T	0.0109344	1006
11	rs11223123	A	C	0.449304	1006
11	rs12365588	T	G	0.449304	1006
11	rs12576694	C	T	0.233598	1006
11	rs78000582	G	C	0.0357853	1006
11	rs7933571	T	A	0.449304	1006
11	rs7933824	T	C	0.44831	1006
11	rs185767424	G	A	0.0159046	1006
11	rs7947639	G	A	0.435388	1006
11	rs10894581	A	G	0.446322	1006
11	rs75980039	C	T	0.124254	1006
11	rs79951818	G	A	0.0109344	1006
11	rs7937193	T	G	0.446322	1006
11	rs7950942	A	G	0.680915	1006
11	rs10894582	C	T	0.430417	1006
11	rs4331101	A	G	0.430417	1006
11	rs4309173	G	A	0.0705765	1006
11	rs7479144	G	A	0.0586481	1006
11	rs9645675	T	G	0.648111	1006
11	rs112443917	G	C	0.198807	1006
11	rs188251416	C	T	0.0159046	1006
11	rs117167607	T	A	0.0159046	1006
11	rs74539667	A	G	0.116302	1006
11	rs10791236	G	A	0.645129	1006
11	rs61906380	C	T	0.181909	1006
11	rs79775955	A	G	0.0357853	1006
11	rs76604233	G	A	0.107356	1006
11	rs141969656	G	C	0.0129225	1006
11	rs55795350	A	G	0.0705765	1006
11	rs73036845	G	T	0.0357853	1006
11	rs7945386	C	T	0.0357853	1006
11	rs73036850	T	C	0.0357853	1006
11	rs4623914	C	T	0.683897	1006
11	rs77659019	G	A	0.0357853	1006
11	rs73036853	G	C	0.0357853	1006
11	rs6590646	T	C	0.599404	1006
11	rs61906381	G	A	0.0705765	1006
11	rs9645676	C	G	0.680915	1006
11	rs113982167	C	T	0.107356	1006
11	rs7929325	C	A	0.0357853	1006
11	rs73036858	C	A	0.0357853	1006
11	rs12796558	G	A	0.589463	1006
11	rs11223131	C	T	0.594433	1006
11	rs73036864	C	T	0.0357853	1006
11	rs75823008	A	T	0.0357853	1006
11	rs73036866	T	G	0.0357853	1006
11	rs73036868	T	C	0.0357853	1006
11	rs73036870	C	A	0.0357853	1006
11	rs73036871	T	C	0.0357853	1006
11	rs11223133	A	T	0.593439	1006
11	rs184151844	G	C	0.0159046	1006
11	rs10894583	T	G	0.683897	1006
11	rs73036876	A	C	0.0357853	1006
11	rs79970847	T	G	0.0387674	1006
11	rs78420918	T	G	0.0129225	1006
11	rs61571621	T	C	0.0775348	1006
11	rs7119584	C	T	0.588469	1006
11	rs7941613	A	G	0.0357853	1006
11	rs73036885	C	T	0.0357853	1006
11	rs7945022	G	A	0.102386	1006
11	rs10894585	T	G	0.451292	1006
11	rs11223134	T	A	0.0775348	1006
11	rs7945563	C	T	0.588469	1006
11	rs4267082	C	T	0.601392	1006
11	rs80282155	T	C	0.0129225	1006
11	rs4130458	T	C	0.0129225	1006
11	rs4130459	T	A	0.0129225	1006
11	rs73036890	G	T	0.0357853	1006
11	rs4306297	T	C	0.683897	1006
11	rs4274202	C	T	0.644135	1006
11	rs55969708	T	G	0.0765408	1006
11	rs10894586	C	T	0.429423	1006
11	rs73036896	A	G	0.0357853	1006
11	rs79614491	A	G	0.0129225	1006
11	rs75665380	A	G	0.026839	1006
11	rs4351825	T	C	0.558648	1006
11	rs4937712	G	A	0.67992	1006
11	rs58116207	T	G	0.0129225	1006
11	rs56775641	A	G	0.0129225	1006
11	rs117512054	A	G	0.0377734	1006
11	rs58817089	C	A	0.0357853	1006
11	rs73041722	G	T	0.0357853	1006
11	rs7122289	G	C	0.553678	1006
11	rs80345132	A	T	0.0129225	1006
11	rs10894587	G	C	0.434394	1006
11	rs76607204	C	T	0.102386	1006
11	rs11223136	C	T	0.628231	1006
11	rs118123174	G	T	0.0159046	1006
11	rs151282831	A	G	0.0188867	1006
11	rs80274289	T	A	0.0208748	1006
11	rs118044256	T	C	0.00497018	1006
11	rs12222850	G	A	0.180915	1006
11	rs79842435	T	C	0.0129225	1006
11	rs75470688	G	A	0.0129225	1006
11	rs10454492	G	A	0.0467197	1006
11	rs142990841	C	T	0.0129225	1006
11	rs9667235	T	G	0.130219	1006
11	rs4622275	G	A	0.430417	1006
11	rs4465375	C	T	0.680915	1006
11	rs60765758	C	T	0.185885	1006
11	rs79994363	A	G	0.11332	1006
11	rs60428579	G	A	0.180915	1006
11	rs7130121	T	C	0.647117	1006
11	rs73041734	C	T	0.0357853	1006
11	rs140519884	G	T	0.0139165	1006
11	rs35283427	G	A	0.67992	1006
11	rs60853642	G	A	0.675944	1006
11	rs11223137	T	C	0.0467197	1006
11	rs7107646	G	A	0.67992	1006
11	rs73041738	T	A	0.0357853	1006
11	rs78611427	C	A	0.0129225	1006
11	rs75035994	T	A	0.0129225	1006
11	rs11607783	A	G	0.447316	1006
11	rs11223138	A	G	0.0735586	1006
11	rs117072036	T	G	0.0109344	1006
11	rs75773586	A	C	0.0427435	1006
11	rs73041741	T	C	0.0357853	1006
11	rs73041742	G	A	0.0357853	1006
11	rs7116863	A	G	0.627237	1006
11	rs73041745	T	C	0.0397614	1006
11	rs73041747	G	C	0.0357853	1006
11	rs2437832	T	C	0.634195	1006
11	rs2437831	C	T	0.681909	1006
11	rs149577477	G	A	0.0218688	1006
11	rs73041750	A	G	0.055666	1006
11	rs73041753	A	G	0.0258449	1006
11	rs4576830	C	T	0.0685885	1006
11	rs2246352	G	A	0.210736	1006
11	rs10791237	G	C	0.491054	1006
11	rs10791238	G	T	0.435388	1006
11	rs10791239	T	C	0.435388	1006
11	rs73041756	A	G	0.055666	1006
11	rs73041758	G	A	0.0357853	1006
11	rs61906399	G	A	0.0695825	1006
11	rs2437830	T	G	0.215706	1006
11	rs2512712	T	C	0.633201	1006
11	rs11223140	G	C	0.0695825	1006
11	rs79684415	T	C	0.0417495	1006
11	rs79456221	A	C	0.0159046	1006
11	rs73041760	C	T	0.0516899	1006
11	rs58348302	T	A	0.0725646	1006
11	rs73041762	C	T	0.0516899	1006
11	rs73041763	A	G	0.0516899	1006
11	rs2512711	C	T	0.684891	1006
11	rs79097085	G	A	0.141153	1006
11	rs11223141	A	G	0.685885	1006
11	rs60372373	G	A	0.0516899	1006
11	rs113013951	A	G	0.0516899	1006
11	rs73041772	T	C	0.0516899	1006
11	rs2437826	C	T	0.127237	1006
11	rs73041775	G	C	0.0516899	1006
11	rs2437825	A	G	0.141153	1006
11	rs73049171	A	G	0.0357853	1006
11	rs73049174	T	C	0.055666	1006
11	rs139611309	C	T	0.0248509	1006
11	rs116915433	T	C	0.0298211	1006
11	rs73049175	A	C	0.055666	1006
11	rs2437824	A	T	0.688867	1006
11	rs56385428	C	T	0.0715706	1006
11	rs74417371	T	G	0.0159046	1006
11	rs79251510	G	T	0.0159046	1006
11	rs12225576	A	T	0.0387674	1006
11	rs73588978	C	T	0.0715706	1006
11	rs73049179	G	T	0.0516899	1006
11	rs73049180	T	C	0.055666	1006
11	rs73049181	C	T	0.0357853	1006
11	rs73049183	G	C	0.0516899	1006
11	rs2846398	C	T	0.56163	1006
11	rs73049184	C	G	0.0516899	1006
11	rs58614826	C	T	0.128231	1006
11	rs1940146	G	A	0.0159046	1006
11	rs145304371	T	C	0.0159046	1006
11	rs73049185	T	G	0.0357853	1006
11	rs2575888	A	G	0.689861	1006
11	rs145627451	C	T	0.0139165	1006
11	rs56953672	T	C	0.128231	1006
11	rs7130397	A	G	0.127237	1006
11	rs11223144	C	T	0.0367793	1006
11	rs7130651	C	T	0.12326	1006
11	rs117449597	A	G	0.0168986	1006
11	rs7130898	A	G	0.432406	1006
11	rs61906403	C	T	0.125249	1006
11	rs9787796	C	T	0.125249	1006
11	rs2575889	G	A	0.151093	1006
11	rs117264007	T	A	0.00894632	1006
11	rs2846399	A	G	0.150099	1006
11	rs146535803	C	T	0.0129225	1006
11	rs1893055	G	A	0.691849	1006
11	rs140406831	G	T	0.0308151	1006
11	rs2575890	G	A	0.131213	1006
11	rs2575891	G	A	0.640159	1006
11	rs2575892	T	A	0.131213	1006
11	rs2846400	G	T	0.207753	1006
11	rs11223146	C	T	0.432406	1006
11	rs2575893	A	C	0.204771	1006
11	rs80181881	T	C	0.0357853	1006
11	rs11223147	G	A	0.415507	1006
11	rs2846401	A	G	0.129225	1006
11	rs11223148	T	C	0.434394	1006
11	rs1940147	T	C	0.0516899	1006
11	rs1626001	G	A	0.205765	1006
11	rs73049195	C	T	0.0357853	1006
11	rs1784509	T	A	0.689861	1006
11	rs61398961	G	A	0.0516899	1006
11	rs1793268	G	A	0.151093	1006
11	rs1618929	A	G	0.680915	1006
11	rs1618985	C	T	0.680915	1006
11	rs73049197	C	A	0.0357853	1006
11	rs2575894	C	T	0.680915	1006
11	rs10791240	G	A	0.402584	1006
11	rs1793269	A	G	0.680915	1006
11	rs61906404	T	C	0.0715706	1006
11	rs1793270	A	G	0.153082	1006
11	rs12797139	C	T	0.167992	1006
11	rs4145050	T	C	0.0188867	1006
11	rs1793271	A	G	0.682903	1006
11	rs10791241	C	T	0.49503	1006
11	rs2575896	C	T	0.682903	1006
11	rs111783986	G	A	0.0159046	1006
11	rs11223150	T	C	0.0795229	1006
11	rs10894588	A	G	0.493042	1006
11	rs80194405	A	G	0.0159046	1006
11	rs2437833	G	A	0.680915	1006
11	rs78122455	A	G	0.0159046	1006
11	rs73593109	G	A	0.0725646	1006
11	rs4572147	G	A	0.531809	1006
11	rs3016501	T	C	0.147117	1006
11	rs146134337	T	C	0.0357853	1006
11	rs1793255	G	A	0.213718	1006
11	rs77460983	T	A	0.00894632	1006
11	rs78063190	A	T	0.0427435	1006
11	rs11223152	G	T	0.384692	1006
11	rs76704835	C	T	0.0427435	1006
11	rs73051110	T	C	0.0447316	1006
11	rs1793254	A	G	0.144135	1006
11	rs1784518	G	A	0.672962	1006
11	rs4936173	C	T	0.767396	1006
11	rs3862598	C	T	0.0417495	1006
11	rs10894589	G	A	0.0705765	1006
11	rs751655	C	T	0.16998	1006
11	rs3889670	C	T	0.0427435	1006
11	rs11223154	G	A	0.419483	1006
11	rs117212524	C	A	0.0178926	1006
11	rs60714527	C	T	0.104374	1006
11	rs11223156	A	T	0.497018	1006
11	rs75530300	C	G	0.0745527	1006
11	rs11223157	A	G	0.497018	1006
11	rs2000589	G	A	0.49503	1006
11	rs10791242	T	C	0.164016	1006
11	rs10894591	T	C	0.388668	1006
11	rs200804311	T	C	0.0109344	1006
11	rs117671701	C	T	0.0109344	1006
11	rs78521312	A	G	0.0318091	1006
11	rs75009844	G	T	0.0745527	1006
11	rs11223158	T	C	0.388668	1006
11	rs117911505	G	C	0.0397614	1006
11	rs10894592	A	T	0.166998	1006
11	rs1793263	C	T	0.787276	1006
11	rs11223160	G	A	0.0755467	1006
11	rs114507717	G	A	0.0109344	1006
11	rs112789200	G	T	0.0994036	1006
11	rs10791243	G	A	0.555666	1006
11	rs10894593	T	C	0.166004	1006
11	rs10894594	C	T	0.76839	1006
11	rs12282583	A	T	0.0407555	1006
11	rs12276639	T	C	0.182903	1006
11	rs11223161	A	G	0.182903	1006
11	rs9633970	C	T	0.753479	1006
11	rs9633971	C	G	0.175944	1006
11	rs11223162	C	T	0.182903	1006
11	rs10791244	A	G	0.263419	1006
11	rs7948377	G	A	0.664016	1006
11	rs55983136	G	T	0.0934394	1006
11	rs1008098	C	A	0.255467	1006
11	rs188917171	G	A	0.0149105	1006
11	rs11824078	T	G	0.149105	1006
11	rs73593128	A	T	0.0109344	1006
11	rs1784512	C	T	0.579523	1006
11	rs1784173	G	T	0.0536779	1006
11	rs1793277	A	G	0.028827	1006
11	rs148091618	C	T	0.0139165	1006
11	rs1939497	C	T	0.511928	1006
11	rs1784511	G	A	0.054672	1006
11	rs55940413	T	C	0.0755467	1006
11	rs1630146	C	T	0.028827	1006
11	rs1784186	C	T	0.0536779	1006
11	rs10894596	A	G	0.515905	1006
11	rs1793278	T	C	0.580517	1006
11	rs1784510	G	A	0.570577	1006
11	rs1793279	T	G	0.577535	1006
11	rs7130605	G	A	0.511928	1006
11	rs7130388	C	A	0.511928	1006
11	rs1784185	G	C	0.05666	1006
11	rs1793280	T	C	0.0636183	1006
11	rs7130961	G	A	0.510934	1006
11	rs57917786	G	A	0.0109344	1006
11	rs4937714	G	T	0.510934	1006
11	rs61346062	G	C	0.0109344	1006
11	rs73051146	T	C	0.00994036	1006
11	rs77985078	T	C	0.027833	1006
11	rs7108908	C	T	0.513917	1006
11	rs75043012	T	A	0.0506958	1006
11	rs1793281	T	C	0.754473	1006
11	rs11223167	A	G	0.0497018	1006
11	rs73593147	C	T	0.0387674	1006
11	rs59896175	T	C	0.0109344	1006
11	rs73593150	C	T	0.0109344	1006
11	rs117790597	A	G	0.0218688	1006
11	rs58102214	C	A	0.0357853	1006
11	rs7107420	C	A	0.101392	1006
11	rs139467597	C	G	0.0119284	1006
11	rs73051150	G	A	0.0735586	1006
11	rs7938158	G	A	0.0347913	1006
11	rs7941705	G	A	0.0377734	1006
11	rs73593155	T	G	0.0357853	1006
11	rs75527235	G	A	0.0318091	1006
11	rs7129456	G	A	0.0347913	1006
11	rs137988832	T	C	0.0377734	1006
11	rs112992162	G	A	0.0248509	1006
11	rs73593157	A	G	0.0357853	1006
11	rs7116113	G	A	0.0357853	1006
11	rs76213936	C	T	0.159046	1006
11	rs1784519	A	G	0.756461	1006
11	rs1894193	C	T	0.540755	1006
11	rs73593159	T	A	0.0387674	1006
11	rs76252006	C	T	0.027833	1006
11	rs1939519	C	A	0.501988	1006
11	rs1939520	T	C	0.501988	1006
11	rs1793260	T	C	0.00994036	1006
11	rs145301174	T	C	0.0188867	1006
11	rs6590647	C	T	0.502982	1006
11	rs1793262	T	C	0.0884692	1006
11	rs55720713	A	C	0.0725646	1006
11	rs61906420	G	A	0.0149105	1006
11	rs77189746	A	T	0.00994036	1006
11	rs7935939	A	G	0.50497	1006
11	rs61694348	C	T	0.0109344	1006
11	rs7936526	G	A	0.50497	1006
11	rs10894597	A	T	0.502982	1006
11	rs79808712	A	G	0.119284	1006
11	rs149380776	T	C	0.00695825	1006
11	rs1939521	A	G	0.501988	1006
11	rs7119286	C	T	0.501988	1006
11	rs10791245	G	A	0.501988	1006
11	rs1939508	A	G	0.50497	1006
11	rs1320647	G	C	0.0218688	1006
11	rs117311376	C	T	0.0139165	1006
11	rs3019871	A	C	0.502982	1006
11	rs495500	A	G	0.794235	1006
11	rs145889249	C	G	0.0238569	1006
11	rs143925500	C	T	0.0198807	1006
11	rs2917585	T	A	0.50497	1006
11	rs79387294	C	T	0.0387674	1006
11	rs1784176	C	A	0.137177	1006
11	rs1784515	C	T	0.117296	1006
11	rs2917584	C	A	0.499006	1006
11	rs11223172	A	G	0.0576541	1006
11	rs1939506	G	A	0.510934	1006
11	rs113474926	T	G	0.00994036	1006
11	rs1939505	A	C	0.0357853	1006
11	rs1793275	A	G	0.0884692	1006
11	rs948004	A	C	0.0884692	1006
11	rs1894196	C	T	0.0417495	1006
11	rs1784507	T	C	0.752485	1006
11	rs1784506	T	C	0.753479	1006
11	rs3018407	G	T	0.513917	1006
11	rs2917583	G	A	0.512922	1006
11	rs10894598	T	G	0.457256	1006
11	rs138785029	A	T	0.027833	1006
11	rs3019852	A	G	0.514911	1006
11	rs2917582	G	A	0.0417495	1006
11	rs74588062	T	C	0.131213	1006
11	rs3019857	G	A	0.511928	1006
11	rs1784189	G	A	0.637177	1006
11	rs3019856	G	A	0.510934	1006
11	rs2917581	T	C	0.511928	1006
11	rs142877261	A	G	0.0129225	1006
11	rs2105618	T	C	0.513917	1006
11	rs2105617	T	C	0.513917	1006
11	rs3016396	G	A	0.513917	1006
11	rs140062190	G	A	0.0238569	1006
11	rs3018406	A	T	0.512922	1006
11	rs3018405	G	A	0.512922	1006
11	rs149995462	C	T	0.0248509	1006
11	rs3016395	G	T	0.515905	1006
11	rs3019855	G	A	0.515905	1006
11	rs1784187	A	G	0.0894632	1006
11	rs1784526	A	C	0.0924453	1006
11	rs1793259	T	C	0.586481	1006
11	rs11604513	T	C	0.0159046	1006
11	rs3016505	A	G	0.935388	1006
11	rs1939498	G	A	0.497018	1006
11	rs73051164	T	G	0.120278	1006
11	rs3018396	G	A	0.49503	1006
11	rs9971380	T	G	0.5	1006
11	rs1784172	G	A	0.0874751	1006
11	rs73051168	C	A	0.119284	1006
11	rs3019860	A	G	0.498012	1006
11	rs143995578	A	G	0.0238569	1006
11	rs3016389	T	C	0.498012	1006
11	rs3016388	A	G	0.499006	1006
11	rs3016506	A	G	0.499006	1006
11	rs1940150	A	C	0.499006	1006
11	rs1940149	T	C	0.499006	1006
11	rs2917565	T	C	0.498012	1006
11	rs2917566	T	C	0.499006	1006
11	rs3016387	A	G	0.499006	1006
11	rs1940148	C	T	0.499006	1006
11	rs2917568	T	C	0.500994	1006
11	rs2917569	T	C	0.500994	1006
11	rs3016507	A	G	0.498012	1006
11	rs3019859	G	C	0.522863	1006
11	rs2917570	T	G	0.499006	1006
11	rs146228495	C	T	0.0198807	1006
11	rs3016386	G	A	0.494036	1006
11	rs3018395	T	G	0.49503	1006
11	rs1939515	A	G	0.499006	1006
11	rs1939514	T	C	0.500994	1006
11	rs147967802	C	T	0.00795229	1006
11	rs3016384	C	T	0.49503	1006
11	rs1793289	A	T	0.0874751	1006
11	rs117417356	T	C	0.0119284	1006
11	rs1793288	G	A	0.0874751	1006
11	rs77473284	T	G	0.0119284	1006
11	rs1784514	C	T	0.539761	1006
11	rs1784180	G	T	0.0874751	1006
11	rs1793287	T	C	0.722664	1006
11	rs1939511	C	T	0.441352	1006
11	rs1939510	G	T	0.441352	1006
11	rs111570144	G	T	0.181909	1006
11	rs2509074	T	C	0.0874751	1006
11	rs2509075	C	G	0.0874751	1006
11	rs117974989	G	A	0.0119284	1006
11	rs3016383	G	A	0.437376	1006
11	rs76350124	T	C	0.0129225	1006
11	rs11223177	C	T	0.181909	1006
11	rs1620329	G	A	0.522863	1006
11	rs80337712	A	G	0.0129225	1006
11	rs73035518	A	G	0.184891	1006
11	rs181942191	T	C	0.0129225	1006
11	rs1784524	A	T	0.722664	1006
11	rs1784523	A	G	0.722664	1006
11	rs1784522	A	G	0.733598	1006
11	rs1793286	A	T	0.525845	1006
11	rs1784521	C	A	0.72167	1006
11	rs3018394	A	C	0.622266	1006
11	rs1784179	A	G	0.720676	1006
11	rs1793285	C	T	0.0854871	1006
11	rs78932940	G	A	0.0119284	1006
11	rs1784178	C	G	0.0854871	1006
11	rs1793284	C	T	0.0854871	1006
11	rs115948383	T	G	0.0119284	1006
11	rs75558451	T	C	0.0129225	1006
11	rs2846068	C	G	0.734592	1006
11	rs2846067	A	G	0.0884692	1006
11	rs1784520	A	G	0.753479	1006
11	rs3016382	C	A	0.451292	1006
11	rs1784177	T	C	0.0874751	1006
11	rs3016500	T	C	0.666004	1006
11	rs11223178	T	A	0.252485	1006
11	rs1793283	C	T	0.083499	1006
11	rs1793282	C	A	0.0407555	1006
11	rs1939518	C	T	0.742545	1006
11	rs76159920	C	T	0.0129225	1006
11	rs11223179	C	G	0.437376	1006
11	rs3018393	A	G	0.744533	1006
11	rs1784517	G	T	0.769384	1006
11	rs1784182	G	A	0.0298211	1006
11	rs7112601	G	T	0.782306	1006
11	rs1793257	C	T	0.0407555	1006
11	rs1784183	C	T	0.0467197	1006
11	rs1784184	T	C	0.0467197	1006
11	rs505350	A	G	0.170974	1006
11	rs1784516	C	A	0.142147	1006
11	rs1793258	G	A	0.129225	1006
11	rs59251082	T	C	0.0139165	1006
11	rs532769	T	C	0.327038	1006
11	rs533686	C	T	0.730616	1006
11	rs12290696	T	A	0.0328032	1006
11	rs2226638	G	T	0.560636	1006
11	rs66470574	C	T	0.0596421	1006
11	rs68136654	G	A	0.0606362	1006
11	rs11223184	G	A	0.187873	1006
11	rs12279188	G	A	0.27833	1006
11	rs61908968	C	T	0.111332	1006
11	rs77867479	G	A	0.00497018	1006
11	rs12281281	G	A	0.254473	1006
11	rs11223186	T	G	0.297217	1006
11	rs11223187	G	T	0.297217	1006
11	rs3018398	C	T	0.33996	1006
11	rs502611	G	A	0.691849	1006
11	rs117370249	G	A	0.0168986	1006
11	rs4315083	C	T	0.0178926	1006
11	rs12420562	G	A	0.0168986	1006
11	rs535834	T	C	0.672962	1006
11	rs79758294	T	C	0.00994036	1006
11	rs77199457	C	T	0.00994036	1006
11	rs148352958	C	A	0.0129225	1006
11	rs67974132	C	T	0.0795229	1006
11	rs525471	G	A	0.691849	1006
11	rs76565618	G	A	0.0129225	1006
11	rs531006	T	C	0.337972	1006
11	rs531093	C	T	0.327038	1006
11	rs3884985	C	T	0.00894632	1006
11	rs560268	A	C	0.33002	1006
11	rs116884013	A	C	0.0397614	1006
11	rs118085492	C	T	0.110338	1006
11	rs186037641	G	A	0.0198807	1006
11	rs2511444	C	T	0.328032	1006
11	rs79951043	A	G	0.00894632	1006
11	rs11223191	C	G	0.0576541	1006
11	rs480859	A	G	0.67992	1006
11	rs74681706	C	T	0.00894632	1006
11	rs3016397	G	C	0.331014	1006
11	rs7951156	C	G	0.316103	1006
11	rs6590653	C	T	0.084493	1006
11	rs76720309	T	A	0.00894632	1006
11	rs79946035	T	C	0.00894632	1006
11	rs1939523	C	T	0.659046	1006
11	rs1939524	T	A	0.661034	1006
11	rs1939525	C	T	0.642147	1006
11	rs1939526	C	T	0.328032	1006
11	rs117854187	G	A	0.00497018	1006
11	rs1939507	A	G	0.662028	1006
11	rs1939513	A	C	0.661034	1006
11	rs117883028	T	A	0.0129225	1006
11	rs3016394	A	T	0.333002	1006
11	rs146551911	G	A	0.00198807	1006
11	rs143664615	A	G	0.0526839	1006
11	rs1939502	G	A	0.658052	1006
11	rs1939503	A	G	0.333002	1006
11	rs1939504	C	T	0.661034	1006
11	rs1945945	A	G	0.661034	1006
11	rs1945946	C	G	0.661034	1006
11	rs1945947	G	A	0.66004	1006
11	rs1945948	C	T	0.656064	1006
11	rs3018404	G	T	0.651093	1006
11	rs117380004	T	C	0.00497018	1006
11	rs3019868	C	T	0.661034	1006
11	rs3019867	C	T	0.329026	1006
11	rs2917574	T	A	0.661034	1006
11	rs3019866	C	T	0.657058	1006
11	rs2917575	G	C	0.662028	1006
11	rs3019865	T	C	0.656064	1006
11	rs117131885	A	G	0.00497018	1006
11	rs1939516	T	A	0.66501	1006
11	rs11601374	C	T	0.0208748	1006
11	rs1939517	T	C	0.661034	1006
11	rs80017848	G	A	0.109344	1006
11	rs149148753	T	C	0.00497018	1006
11	rs3016392	A	G	0.661034	1006
11	rs4937717	C	T	0.310139	1006
11	rs185378850	T	C	0.00894632	1006
11	rs141040795	T	A	0.0129225	1006
11	rs948005	G	A	0.329026	1006
11	rs34910457	A	G	0.319085	1006
11	rs4343035	C	T	0.310139	1006
11	rs79506174	C	G	0.00596421	1006
11	rs146744891	G	A	0.00894632	1006
11	rs79923418	G	A	0.11332	1006
11	rs76604424	C	T	0.00695825	1006
11	rs12417237	C	T	0.0467197	1006
11	rs149522996	C	A	0.00994036	1006
11	rs11223192	T	C	0.265408	1006
11	rs7926482	G	A	0.124254	1006
11	rs140372432	G	A	0.00497018	1006
11	rs7929813	A	G	0.112326	1006
11	rs12286403	T	C	0.026839	1006
11	rs117089927	C	T	0.027833	1006
11	rs9667705	A	C	0.111332	1006
11	rs9666554	C	T	0.315109	1006
11	rs117569826	T	A	0.0924453	1006
11	rs73601305	C	G	0.111332	1006
11	rs74534519	C	A	0.00497018	1006
11	rs75942684	G	T	0.00497018	1006
11	rs77036305	C	T	0.00497018	1006
11	rs6590654	T	A	0.116302	1006
11	rs60940332	C	T	0.00497018	1006
11	rs3016391	C	G	0.904573	1006
11	rs3019862	G	A	0.905567	1006
11	rs79577680	C	T	0.240557	1006
11	rs79356580	G	C	0.00894632	1006
11	rs116978683	C	T	0.00596421	1006
11	rs1939500	A	G	0.596421	1006
11	rs1793264	T	C	0.0864811	1006
11	rs1784174	C	T	0.0854871	1006
11	rs77850642	G	A	0.112326	1006
11	rs1793265	G	A	0.0854871	1006
11	rs75393566	A	G	0.00695825	1006
11	rs61908971	T	C	0.460239	1006
11	rs1784175	C	T	0.149105	1006
11	rs2511445	G	A	0.0775348	1006
11	rs3016390	G	A	0.34493	1006
11	rs2917578	G	A	0.694831	1006
11	rs67678716	T	C	0.0656064	1006
11	rs61908972	C	T	0.0506958	1006
11	rs2437828	A	G	0.0675944	1006
11	rs73601321	C	A	0.00994036	1006
11	rs59526970	A	G	0.00994036	1006
11	rs61261172	T	C	0.00994036	1006
11	rs2917577	A	G	0.710736	1006
11	rs78991405	C	T	0.109344	1006
11	rs2917576	A	G	0.626243	1006
11	rs1945941	G	A	0.624254	1006
11	rs3018403	T	C	0.626243	1006
11	rs115352959	C	A	0.00894632	1006
11	rs150269931	C	T	0.0129225	1006
11	rs73601329	T	C	0.00994036	1006
11	rs4937720	C	G	0.708748	1006
11	rs142109655	A	G	0.026839	1006
11	rs1945942	A	G	0.212724	1006
11	rs117948865	T	C	0.0109344	1006
11	rs11826398	C	T	0.0675944	1006
11	rs7131394	G	A	0.0675944	1006
11	rs61150754	T	C	0.00994036	1006
11	rs58788254	G	A	0.00994036	1006
11	rs3019853	G	A	0.706759	1006
11	rs67017722	G	T	0.0675944	1006
11	rs116854823	G	A	0.00695825	1006
11	rs2012223	T	C	0.083499	1006
11	rs7109817	A	G	0.0675944	1006
11	rs77650786	A	G	0.00695825	1006
11	rs78561663	C	A	0.00695825	1006
11	rs1540205	A	G	0.369781	1006
11	rs1540206	G	A	0.701789	1006
11	rs115302323	G	A	0.00695825	1006
11	rs73601331	T	G	0.0129225	1006
11	rs1894194	T	A	0.0805169	1006
11	rs77339878	C	T	0.0387674	1006
11	rs73601340	G	C	0.00795229	1006
11	rs117479607	T	C	0.00695825	1006
11	rs71485752	T	A	0.0675944	1006
11	rs58761587	T	G	0.0129225	1006
11	rs151160737	C	T	0.0248509	1006
11	rs36189907	T	G	0.00695825	1006
11	rs12288021	G	T	0.0586481	1006
11	rs117231444	G	T	0.00695825	1006
11	rs146644334	T	C	0.00695825	1006
11	rs149187851	C	A	0.00695825	1006
11	rs148317117	T	C	0.00795229	1006
11	rs147024835	C	T	0.00695825	1006
11	rs143883960	G	A	0.00795229	1006
11	rs117642284	T	C	0.00795229	1006
11	rs3019854	C	T	0.406561	1006
11	rs117992917	A	G	0.0725646	1006
11	rs145984353	G	A	0.00695825	1006
11	rs2917586	T	C	0.61829	1006
11	rs35333557	A	G	0.0805169	1006
11	rs115883926	C	T	0.00695825	1006
11	rs35249123	T	G	0.0725646	1006
11	rs117087213	G	T	0.0308151	1006
11	rs12807499	G	A	0.0685885	1006
11	rs3019861	T	C	0.701789	1006
11	rs111569268	G	A	0.0387674	1006
11	rs2917580	G	A	0.621272	1006
11	rs117316189	G	A	0.00596421	1006
11	rs2917579	T	C	0.706759	1006
11	rs67024082	A	C	0.084493	1006
11	rs12417401	G	A	0.127237	1006
11	rs12274457	G	A	0.0596421	1006
11	rs116633050	A	G	0.00994036	1006
11	rs141647070	G	A	0.00695825	1006
11	rs80245927	A	C	0.00695825	1006
11	rs1970755	A	C	0.622266	1006
11	rs74315707	A	G	0.00695825	1006
11	rs114950629	C	T	0.00894632	1006
11	rs7942449	T	C	0.0675944	1006
11	rs6590658	G	A	0.0755467	1006
11	rs35777529	C	T	0.05666	1006
11	rs188590290	G	A	0.00695825	1006
11	rs7924465	T	C	0.0755467	1006
11	rs11822374	T	C	0.0745527	1006
11	rs116993512	A	C	0.00695825	1006
11	rs60090450	C	G	0.00994036	1006
11	rs12788012	G	A	0.05666	1006
11	rs58233890	C	T	0.00994036	1006
11	rs10791248	T	G	0.301193	1006
11	rs56240931	G	A	0.0894632	1006
11	rs10791249	T	A	0.397614	1006
11	rs12279424	T	G	0.294235	1006
11	rs77816965	C	T	0.00695825	1006
11	rs2007518	A	G	0.397614	1006
11	rs2007525	G	A	0.294235	1006
11	rs2105808	A	C	0.295229	1006
11	rs1105289	G	A	0.395626	1006
11	rs79450637	C	T	0.00695825	1006
11	rs1894195	G	C	0.390656	1006
11	rs10894604	T	G	0.302187	1006
11	rs4936175	T	C	0.398608	1006
11	rs141257792	C	G	0.00695825	1006
11	rs12797698	A	G	0.0964215	1006
11	rs71485754	A	C	0.0705765	1006
11	rs79745868	A	C	0.00695825	1006
11	rs78059185	A	G	0.00695825	1006
11	rs116487076	G	C	0.00695825	1006
11	rs10437674	C	A	0.0298211	1006
11	rs2001903	C	A	0.402584	1006
11	rs74537565	T	A	0.00695825	1006
11	rs150006697	C	T	0.00695825	1006
11	rs11825300	G	A	0.0964215	1006
11	rs117190246	G	A	0.00695825	1006
11	rs74898025	C	T	0.00695825	1006
11	rs75375033	T	C	0.00695825	1006
11	rs77592028	A	G	0.0198807	1006
11	rs142591464	C	T	0.00695825	1006
11	rs80131013	C	T	0.0228628	1006
11	rs11223198	C	T	0.281312	1006
11	rs79158207	C	T	0.00695825	1006
11	rs11223201	T	A	0.0497018	1006
11	rs11223203	C	A	0.252485	1006
11	rs7944972	A	G	0.382704	1006
11	rs79233770	G	A	0.0218688	1006
11	rs11223204	A	G	0.382704	1006
11	rs117976657	T	C	0.0218688	1006
11	rs12275225	A	G	0.382704	1006
11	rs75100200	T	A	0.0218688	1006
11	rs10894605	A	G	0.368787	1006
11	rs78416142	A	G	0.0457256	1006
11	rs2853048	G	C	0.928429	1006
11	rs142049616	C	T	0.0178926	1006
11	rs2853047	T	C	0.807157	1006
11	rs2853046	C	T	0.239563	1006
11	rs11223206	G	A	0.269384	1006
11	rs117006686	T	C	0.0178926	1006
11	rs57372750	T	C	0.0248509	1006
11	rs11223207	G	A	0.253479	1006
11	rs12280377	C	A	0.253479	1006
11	rs11223208	G	A	0.252485	1006
11	rs34783971	C	T	0.0954274	1006
11	rs12807044	G	A	0.0944334	1006
11	rs1557468	G	A	0.435388	1006
11	rs61450228	G	A	0.0178926	1006
11	rs144236837	A	G	0.0178926	1006
11	rs78995747	T	C	0.0178926	1006
11	rs2853044	A	C	0.823062	1006
11	rs12796925	G	A	0.0954274	1006
11	rs139526434	T	C	0.0178926	1006
11	rs12797999	G	T	0.0954274	1006
11	rs117575968	A	G	0.0178926	1006
11	rs2725462	G	A	0.0308151	1006
11	rs2853049	G	C	0.128231	1006
11	rs67661275	A	G	0.0944334	1006
11	rs2466774	C	A	0.0129225	1006
11	rs2466775	T	C	0.827038	1006
11	rs4073731	C	T	0.175944	1006
11	rs7938345	T	A	0.533797	1006
11	rs4262735	A	G	0.827038	1006
11	rs4076157	A	G	0.291252	1006
11	rs77263060	C	T	0.0188867	1006
11	rs11223211	G	A	0.511928	1006
11	rs7942520	T	C	0.536779	1006
11	rs11223212	A	G	0.528827	1006
11	rs10791250	A	C	0.890656	1006
11	rs4937721	T	A	0.511928	1006
11	rs118150423	A	G	0.0119284	1006
11	rs71485755	T	C	0.00497018	1006
11	rs61906871	A	G	0.232604	1006
11	rs7129855	T	G	0.413519	1006
11	rs1112413	C	T	0.889662	1006
11	rs117831361	G	A	0.0178926	1006
11	rs75185771	G	A	0.101392	1006
11	rs143997737	A	G	0.0139165	1006
11	rs143276612	T	C	0.0178926	1006
11	rs7936755	T	C	0.534791	1006
11	rs7950332	C	T	0.532803	1006
11	rs141506360	C	T	0.0178926	1006
11	rs7940728	T	G	0.510934	1006
11	rs144478087	T	A	0.0178926	1006
11	rs80115187	A	C	0.0178926	1006
11	rs77600532	T	A	0.0576541	1006
11	rs34001010	T	C	0.0944334	1006
11	rs77024575	G	T	0.130219	1006
11	rs10894606	C	A	0.947316	1006
11	rs11223213	G	A	0.507952	1006
11	rs76955709	C	G	0.0178926	1006
11	rs79829593	G	A	0.0785288	1006
11	rs79787585	A	G	0.0248509	1006
11	rs4937722	G	T	0.743539	1006
11	rs10894607	T	C	0.233598	1006
11	rs148277046	G	A	0.00795229	1006
11	rs12360671	G	C	0.482107	1006
11	rs7350477	T	C	0.294235	1006
11	rs76397896	C	T	0.0178926	1006
11	rs118072568	G	A	0.0178926	1006
11	rs11223216	G	T	0.265408	1006
11	rs117951023	G	A	0.0178926	1006
11	rs10894608	A	G	0.286282	1006
11	rs10894609	T	A	0.286282	1006
11	rs10894610	C	T	0.286282	1006
11	rs33997287	G	T	0.0954274	1006
11	rs61906874	T	A	0.285288	1006
11	rs61906875	T	A	0.285288	1006
11	rs73039421	A	G	0.285288	1006
11	rs73039425	C	T	0.267396	1006
11	rs78341417	G	C	0.05666	1006
11	rs11223217	A	C	0.286282	1006
11	rs11223218	A	G	0.285288	1006
11	rs11223219	C	T	0.285288	1006
11	rs11223220	C	G	0.285288	1006
11	rs11223221	C	A	0.284294	1006
11	rs12283139	A	G	0.28827	1006
11	rs12278565	T	G	0.291252	1006
11	rs118086398	G	C	0.0178926	1006
11	rs12271623	C	G	0.286282	1006
11	rs10894611	T	G	0.28827	1006
11	rs142252210	C	T	0.0188867	1006
11	rs182666871	C	T	0.0188867	1006
11	rs146528763	A	T	0.0188867	1006
11	rs117441281	T	C	0.0188867	1006
11	rs7114243	T	G	0.931412	1006
11	rs144797880	A	C	0.0188867	1006
11	rs138416644	T	C	0.0188867	1006
11	rs117994498	T	C	0.0188867	1006
11	rs117628837	A	G	0.0188867	1006
11	rs117873868	G	A	0.0188867	1006
11	rs117250913	C	T	0.0188867	1006
11	rs143518913	C	T	0.0188867	1006
11	rs143446605	G	T	0.0188867	1006
11	rs147532132	G	T	0.0188867	1006
11	rs77604126	A	G	0.0188867	1006
11	rs116864351	G	A	0.0198807	1006
11	rs117337499	T	G	0.0188867	1006
11	rs117692813	C	T	0.0188867	1006
11	rs117098592	A	T	0.0188867	1006
11	rs11223222	A	G	0.027833	1006
11	rs117651971	T	G	0.0188867	1006
11	rs143944571	C	T	0.0188867	1006
11	rs150669702	A	G	0.0188867	1006
11	rs7122114	T	C	0.656064	1006
11	rs7106088	C	T	0.65507	1006
11	rs117714372	C	T	0.0188867	1006
11	rs7106121	A	G	0.675944	1006
11	rs117405256	A	G	0.0188867	1006
11	rs7106576	G	A	0.870775	1006
11	rs117109649	T	C	0.0188867	1006
11	rs73039445	A	G	0.121272	1006
11	rs11223223	G	A	0.383698	1006
11	rs74649081	C	T	0.0188867	1006
11	rs10894612	C	G	0.67495	1006
11	rs10894613	G	A	0.649105	1006
11	rs143331058	A	G	0.00795229	1006
11	rs140345743	C	T	0.0198807	1006
11	rs80042405	T	G	0.0208748	1006
11	rs10894614	G	A	0.178926	1006
11	rs10750513	A	C	0.44831	1006
11	rs75802558	T	A	0.0208748	1006
11	rs12285031	G	A	0.0536779	1006
11	rs4287347	T	C	0.469185	1006
11	rs10750514	A	G	0.968191	1006
11	rs11822275	C	T	0.0208748	1006
11	rs117954001	T	C	0.0208748	1006
11	rs142719338	A	C	0.0208748	1006
11	rs4572145	G	A	0.445328	1006
11	rs117202335	G	A	0.0208748	1006
11	rs149744956	T	G	0.0417495	1006
11	rs142624949	T	C	0.0208748	1006
11	rs4128348	T	C	0.467197	1006
11	rs4128349	A	G	0.446322	1006
11	rs11223224	C	G	0.466203	1006
11	rs10894615	A	T	0.446322	1006
11	rs7342203	A	G	0.594433	1006
11	rs117527433	T	C	0.0208748	1006
11	rs147576335	C	T	0.0109344	1006
11	rs7342151	T	A	0.594433	1006
11	rs10791251	A	G	0.467197	1006
11	rs75412509	C	T	0.0208748	1006
11	rs117076436	T	C	0.0208748	1006
11	rs118030154	G	C	0.0218688	1006
11	rs117823080	T	C	0.0208748	1006
11	rs74755271	A	C	0.0208748	1006
11	rs7121966	A	G	0.398608	1006
11	rs117442891	C	T	0.0198807	1006
11	rs117847278	C	T	0.0208748	1006
11	rs141433659	T	C	0.0208748	1006
11	rs117159825	C	T	0.0218688	1006
11	rs117621234	G	A	0.0228628	1006
11	rs79489473	C	A	0.0208748	1006
11	rs150789037	T	C	0.0208748	1006
11	rs4937723	G	T	0.982107	1006
11	rs11223225	C	T	0.100398	1006
11	rs78754124	T	C	0.0208748	1006
11	rs151314754	G	C	0.0129225	1006
11	rs55708052	G	A	0.127237	1006
11	rs116946986	G	C	0.0218688	1006
11	rs10736604	C	G	0.467197	1006
11	rs10736605	A	G	0.467197	1006
11	rs141365524	C	T	0.0208748	1006
11	rs78543050	C	A	0.0208748	1006
11	rs7104976	A	G	0.145129	1006
11	rs148097646	T	C	0.0129225	1006
11	rs78585663	A	G	0.0218688	1006
11	rs11223226	G	A	0.0705765	1006
11	rs35203783	C	G	0.0745527	1006
11	rs117795612	T	C	0.0218688	1006
11	rs7110211	T	G	0.369781	1006
11	rs7124889	G	A	0.369781	1006
11	rs4245109	A	G	0.932406	1006
11	rs4937724	A	G	0.372763	1006
11	rs4937725	A	G	0.439364	1006
11	rs4937726	A	G	0.346918	1006
11	rs4937727	A	G	0.370775	1006
11	rs148312867	C	T	0.0218688	1006
11	rs10219331	C	T	0.368787	1006
11	rs4937728	C	T	0.442346	1006
11	rs11223228	T	C	0.432406	1006
11	rs35152313	A	G	0.0755467	1006
11	rs11223229	G	A	0.269384	1006
11	rs11223230	G	A	0.26839	1006
11	rs4129343	G	C	0.0755467	1006
11	rs4245110	A	C	0.932406	1006
11	rs71477417	G	C	0.0755467	1006
11	rs61906879	T	C	0.368787	1006
11	rs11223231	T	C	0.368787	1006
11	rs145811156	A	T	0.0129225	1006
11	rs11223232	A	T	0.269384	1006
11	rs4491241	C	A	0.931412	1006
11	rs67713741	C	A	0.0755467	1006
11	rs11601136	T	C	0.368787	1006
11	rs117662669	G	A	0.0218688	1006
11	rs34814382	C	A	0.0974155	1006
11	rs12805243	T	A	0.0755467	1006
11	rs11223233	T	C	0.271372	1006
11	rs67835144	T	C	0.0755467	1006
11	rs4245111	A	T	0.982107	1006
11	rs79489923	T	C	0.0218688	1006
11	rs12806097	T	C	0.0755467	1006
11	rs12806231	T	G	0.0755467	1006
11	rs74876972	C	A	0.0218688	1006
11	rs78446280	C	T	0.0218688	1006
11	rs12805473	C	T	0.0755467	1006
11	rs12786237	A	C	0.0974155	1006
11	rs7938407	C	T	0.0974155	1006
11	rs12283427	A	C	0.270378	1006
11	rs7116824	C	T	0.132207	1006
11	rs7938824	G	A	0.0755467	1006
11	rs7938658	C	T	0.429423	1006
11	rs7941949	G	C	0.367793	1006
11	rs146185746	C	T	0.0129225	1006
11	rs11223235	G	C	0.291252	1006
11	rs4937729	A	C	0.439364	1006
11	rs35358784	G	C	0.0745527	1006
11	rs11223236	G	A	0.0576541	1006
11	rs34915305	T	C	0.0745527	1006
11	rs10750515	A	G	0.269384	1006
11	rs36126240	G	A	0.0745527	1006
11	rs35874047	G	C	0.0755467	1006
11	rs10791253	C	G	0.269384	1006
11	rs35268522	T	G	0.0745527	1006
11	rs10791254	G	A	0.366799	1006
11	rs118094266	C	A	0.0228628	1006
11	rs10791255	G	A	0.366799	1006
11	rs12801048	G	A	0.307157	1006
11	rs73041407	G	A	0.0745527	1006
11	rs10894617	T	C	0.428429	1006
11	rs73041410	C	T	0.0745527	1006
11	rs34315715	C	T	0.0745527	1006
11	rs12801333	C	G	0.0745527	1006
11	rs78490800	G	C	0.0228628	1006
11	rs7128493	A	G	0.931412	1006
11	rs12287286	A	G	0.293241	1006
11	rs12801530	C	G	0.0745527	1006
11	rs74346386	T	C	0.0228628	1006
11	rs67730417	C	T	0.0745527	1006
11	rs10791256	A	G	0.366799	1006
11	rs12801762	C	T	0.0745527	1006
11	rs10791257	C	A	0.365805	1006
11	rs34583242	C	A	0.0745527	1006
11	rs67703467	C	A	0.0745527	1006
11	rs4454726	A	G	0.932406	1006
11	rs4486641	G	A	0.270378	1006
11	rs4448689	T	C	0.932406	1006
11	rs4551781	T	G	0.932406	1006
11	rs4641492	A	G	0.345924	1006
11	rs11223238	G	C	0.0725646	1006
11	rs11223239	G	A	0.208748	1006
11	rs4937730	A	G	0.931412	1006
11	rs4937731	T	C	0.589463	1006
11	rs66866041	G	A	0.0735586	1006
11	rs73041427	T	C	0.170974	1006
11	rs141576274	G	A	0.0119284	1006
11	rs4447184	A	T	0.931412	1006
11	rs34125693	C	T	0.0735586	1006
11	rs11223240	T	G	0.343936	1006
11	rs73041434	A	G	0.0745527	1006
11	rs73041435	A	C	0.0735586	1006
11	rs73041437	C	T	0.0735586	1006
11	rs11223241	T	C	0.932406	1006
11	rs142368127	A	C	0.00894632	1006
11	rs11223242	G	A	0.0586481	1006
11	rs117843465	G	C	0.0238569	1006
11	rs10894618	A	G	0.931412	1006
11	rs11223243	C	T	0.0616302	1006
11	rs10791258	A	G	0.857853	1006
11	rs35909454	C	T	0.0735586	1006
11	rs115147004	C	T	0.0596421	1006
11	rs10791259	A	T	0.857853	1006
11	rs74902428	A	G	0.15507	1006
11	rs75901732	G	A	0.0596421	1006
11	rs7119414	C	T	0.159046	1006
11	rs7119787	C	G	0.931412	1006
11	rs10160262	G	A	0.209742	1006
11	rs114351807	C	T	0.0576541	1006
11	rs34724215	G	T	0.0735586	1006
11	rs117911067	T	C	0.0168986	1006
11	rs80292485	T	G	0.05666	1006
11	rs10160341	G	A	0.815109	1006
11	rs117142692	G	A	0.027833	1006
11	rs59298849	T	C	0.175944	1006
11	rs115158246	T	G	0.0576541	1006
11	rs114093803	A	C	0.0864811	1006
11	rs114651480	G	A	0.0576541	1006
11	rs11822403	C	G	0.548708	1006
11	rs80248381	G	A	0.0606362	1006
11	rs61906886	C	T	0.198807	1006
11	rs61906887	G	A	0.0755467	1006
11	rs75405537	C	T	0.139165	1006
11	rs61906888	G	A	0.0755467	1006
11	rs11223244	C	T	0.196819	1006
11	rs2659610	A	G	0.612326	1006
11	rs61906889	C	A	0.136183	1006
11	rs2725449	C	T	0.176938	1006
11	rs2659611	A	G	0.549702	1006
11	rs2725448	T	G	0.241551	1006
11	rs4937732	G	A	0.244533	1006
11	rs1506878	T	C	0.612326	1006
11	rs75805676	A	C	0.028827	1006
11	rs7113907	A	C	0.215706	1006
11	rs2725447	T	C	0.256461	1006
11	rs73041448	T	G	0.178926	1006
11	rs2725435	C	G	0.418489	1006
11	rs61906891	T	C	0.0775348	1006
11	rs4937733	A	G	0.219682	1006
11	rs2725436	G	T	0.919483	1006
11	rs4937734	C	A	0.23161	1006
11	rs2221540	A	G	0.0815109	1006
11	rs1506877	C	T	0.733598	1006
11	rs76446124	C	G	0.0765408	1006
11	rs75667913	C	T	0.0318091	1006
11	rs61906892	A	C	0.205765	1006
11	rs1506876	C	T	0.610338	1006
11	rs56195012	A	G	0.163022	1006
11	rs2725438	A	G	0.831014	1006
11	rs2659612	G	A	0.0775348	1006
11	rs4575282	T	C	0.0765408	1006
11	rs10791260	G	A	0.0755467	1006
11	rs4937735	T	C	0.212724	1006
11	rs2659615	T	C	0.699801	1006
11	rs2725439	C	G	0.370775	1006
11	rs78237068	T	C	0.0785288	1006
11	rs79543656	C	T	0.0298211	1006
11	rs35338085	C	T	0.0755467	1006
11	rs55665647	T	C	0.0337972	1006
11	rs139778474	G	A	0.00695825	1006
11	rs76564231	T	G	0.0328032	1006
11	rs141913062	A	C	0.00695825	1006
11	rs75835458	G	A	0.0298211	1006
11	rs11223248	C	A	0.0755467	1006
11	rs11223249	G	A	0.243539	1006
11	rs77537694	A	G	0.100398	1006
11	rs73041460	C	T	0.0149105	1006
11	rs74354206	T	G	0.0298211	1006
11	rs2659614	G	A	0.241551	1006
11	rs75933937	G	A	0.0994036	1006
11	rs74762471	G	A	0.0745527	1006
11	rs76589214	C	G	0.0755467	1006
11	rs2725440	C	A	0.484095	1006
11	rs78621620	G	A	0.0616302	1006
11	rs79555602	G	T	0.0298211	1006
11	rs11223250	G	A	0.0755467	1006
11	rs11223251	A	G	0.0894632	1006
11	rs76115816	G	A	0.0337972	1006
11	rs1395504	T	G	0.507952	1006
11	rs73041466	T	C	0.130219	1006
11	rs78718247	T	G	0.0149105	1006
11	rs78811746	T	C	0.0347913	1006
11	rs2725441	G	A	0.245527	1006
11	rs12365978	C	A	0.0178926	1006
11	rs80252616	G	A	0.0357853	1006
11	rs7934704	G	A	0.194831	1006
11	rs75980580	C	G	0.10338	1006
11	rs2659631	A	G	0.506958	1006
11	rs6590660	T	C	0.33499	1006
11	rs141344907	G	A	0.0178926	1006
11	rs12793158	C	T	0.189861	1006
11	rs11223253	A	G	0.0347913	1006
11	rs11605454	A	G	0.0864811	1006
11	rs11223254	A	G	0.0894632	1006
11	rs7950294	A	T	0.101392	1006
11	rs76653820	C	A	0.101392	1006
11	rs11223255	G	A	0.0894632	1006
11	rs57023956	G	T	0.101392	1006
11	rs11603450	A	G	0.0168986	1006
11	rs7103119	A	G	0.138171	1006
11	rs7119431	T	G	0.138171	1006
11	rs73041479	T	C	0.0904573	1006
11	rs80025490	G	A	0.0318091	1006
11	rs77668694	A	G	0.0318091	1006
11	rs11820444	G	A	0.16004	1006
11	rs12799796	T	G	0.195825	1006
11	rs113535930	A	T	0.0188867	1006
11	rs77206684	C	A	0.0308151	1006
11	rs11223258	A	G	0.244533	1006
11	rs11824083	T	C	0.195825	1006
11	rs77397987	C	T	0.0477137	1006
11	rs80055178	A	G	0.0149105	1006
11	rs12805817	C	G	0.23161	1006
11	rs75887718	A	G	0.0497018	1006
11	rs2725468	A	C	0.082505	1006
11	rs118170691	C	T	0.0318091	1006
11	rs139838939	A	G	0.0129225	1006
11	rs12421058	A	G	0.0646123	1006
11	rs965419	A	G	0.082505	1006
11	rs12794443	G	A	0.188867	1006
11	rs953478	A	G	0.310139	1006
11	rs4936177	C	T	0.188867	1006
11	rs79062286	A	G	0.106362	1006
11	rs4937737	C	T	0.277336	1006
11	rs2725421	T	C	0.0815109	1006
11	rs4937738	G	A	0.187873	1006
11	rs931876	G	T	0.356859	1006
11	rs2725422	G	C	0.0815109	1006
11	rs148278101	G	T	0.00596421	1006
11	rs2725423	T	A	0.308151	1006
11	rs74686045	A	T	0.0477137	1006
11	rs78561426	G	A	0.0347913	1006
11	rs2135628	T	C	0.0626243	1006
11	rs55878195	G	A	0.105368	1006
11	rs7104738	T	A	0.0626243	1006
11	rs12576355	C	G	0.0626243	1006
11	rs117150708	A	C	0.0347913	1006
11	rs28690716	A	G	0.154076	1006
11	rs11824635	T	G	0.395626	1006
11	rs10791261	T	G	0.478131	1006
11	rs7108778	G	A	0.0328032	1006
11	rs76398933	T	C	0.0129225	1006
11	rs2725425	C	A	0.0188867	1006
11	rs2725426	A	G	0.247515	1006
11	rs2725427	C	T	0.657058	1006
11	rs2725430	T	C	0.247515	1006
11	rs1354789	G	A	0.37674	1006
11	rs185876198	C	T	0.0119284	1006
11	rs1354790	A	G	0.380716	1006
11	rs2725431	G	C	0.0318091	1006
11	rs2725432	C	G	0.476143	1006
11	rs146737717	G	A	0.0109344	1006
11	rs61906896	G	T	0.343936	1006
11	rs34129706	C	G	0.210736	1006
11	rs147977257	C	T	0.0109344	1006
11	rs11223261	C	G	0.0318091	1006
11	rs2063071	G	A	0.342942	1006
11	rs2063072	C	T	0.342942	1006
11	rs2659598	A	T	0.0318091	1006
11	rs117386212	T	C	0.00894632	1006
11	rs78196258	C	T	0.0337972	1006
11	rs11223262	A	G	0.0457256	1006
11	rs1027796	A	C	0.673956	1006
11	rs61906897	G	A	0.214712	1006
11	rs1027797	T	C	0.0815109	1006
11	rs76542061	C	T	0.0745527	1006
11	rs1027798	T	C	0.67495	1006
11	rs2659599	T	A	0.0188867	1006
11	rs35206616	T	C	0.511928	1006
11	rs79183574	C	T	0.0705765	1006
11	rs2725433	C	A	0.65507	1006
11	rs116929645	T	C	0.0178926	1006
11	rs11223264	C	T	0.309145	1006
11	rs11223265	A	G	0.0944334	1006
11	rs1876282	C	T	0.262425	1006
11	rs2659601	T	C	0.0318091	1006
11	rs12420331	C	T	0.0347913	1006
11	rs11605477	G	A	0.207753	1006
11	rs2725456	C	A	0.0308151	1006
11	rs11605501	G	A	0.212724	1006
11	rs12222239	A	G	0.0954274	1006
11	rs139372756	T	C	0.0178926	1006
11	rs1911252	C	T	0.337972	1006
11	rs76031652	C	A	0.0487078	1006
11	rs951157	C	T	0.296223	1006
11	rs11601915	A	G	0.0884692	1006
11	rs11223268	T	C	0.342942	1006
11	rs55764239	C	T	0.0765408	1006
11	rs2725455	G	C	0.0308151	1006
11	rs77301136	C	G	0.0347913	1006
11	rs112012181	A	G	0.0328032	1006
11	rs75029736	T	A	0.0129225	1006
11	rs4937739	G	A	0.205765	1006
11	rs2659603	G	C	0.148111	1006
11	rs12799692	T	C	0.232604	1006
11	rs73043123	C	T	0.0238569	1006
11	rs11522697	G	T	0.0248509	1006
11	rs2135629	G	A	0.0775348	1006
11	rs2135630	C	T	0.430417	1006
11	rs117734190	G	A	0.00695825	1006
11	rs12801102	T	C	0.2167	1006
11	rs145038227	G	T	0.0139165	1006
11	rs61906918	A	G	0.147117	1006
11	rs2262556	T	C	0.217694	1006
11	rs2336469	G	C	0.445328	1006
11	rs71477421	G	C	0.126243	1006
11	rs11223270	G	A	0.290258	1006
11	rs2659605	T	C	0.225646	1006
11	rs61906919	C	T	0.00894632	1006
11	rs2659606	A	G	0.705765	1006
11	rs2725450	A	C	0.966203	1006
11	rs35966624	G	A	0.296223	1006
11	rs117594260	T	C	0.0815109	1006
11	rs79624671	G	C	0.0815109	1006
11	rs2725451	G	A	0.653082	1006
11	rs2659607	C	A	0.569583	1006
11	rs78997668	A	G	0.082505	1006
11	rs77532412	T	C	0.082505	1006
11	rs78495286	T	C	0.082505	1006
11	rs77713369	G	A	0.082505	1006
11	rs75853474	C	G	0.082505	1006
11	rs75092175	T	C	0.082505	1006
11	rs75303786	T	C	0.082505	1006
11	rs77188017	A	G	0.0815109	1006
11	rs76522644	C	T	0.082505	1006
11	rs11223272	A	C	0.280318	1006
11	rs11223273	C	T	0.277336	1006
11	rs2659596	A	G	0.27833	1006
11	rs57490461	G	A	0.293241	1006
11	rs61906921	A	C	0.0685885	1006
11	rs78601670	C	T	0.0477137	1006
11	rs73043131	G	A	0.0497018	1006
11	rs80313668	G	A	0.0785288	1006
11	rs75715590	G	A	0.0795229	1006
11	rs77131103	G	A	0.0795229	1006
11	rs73043134	G	C	0.0497018	1006
11	rs147017919	A	G	0.0795229	1006
11	rs114378414	A	G	0.0795229	1006
11	rs138078781	T	C	0.0795229	1006
11	rs2659602	C	T	0.988072	1006
11	rs76223340	T	C	0.0795229	1006
11	rs80184903	T	G	0.0795229	1006
11	rs59467655	T	G	0.0815109	1006
11	rs55740715	T	C	0.0795229	1006
11	rs117812212	C	A	0.0168986	1006
11	rs1105543	A	C	0.653082	1006
11	rs74569590	C	T	0.0785288	1006
11	rs57740532	A	G	0.0785288	1006
11	rs2725465	G	C	0.0437376	1006
11	rs2659608	T	C	0.358847	1006
11	rs2725466	A	G	0.369781	1006
11	rs1354791	T	C	0.126243	1006
11	rs11223275	C	T	0.213718	1006
11	rs2725428	A	G	0.082505	1006
11	rs2725429	A	G	0.082505	1006
11	rs61906922	C	T	0.0984095	1006
11	rs11223276	A	G	0.209742	1006
11	rs61906923	A	T	0.0984095	1006
11	rs61906924	G	A	0.0984095	1006
11	rs61906925	T	G	0.0994036	1006
11	rs2725434	C	T	0.494036	1006
11	rs6590661	G	T	0.100398	1006
11	rs2725437	T	C	0.395626	1006
11	rs6590662	A	G	0.100398	1006
11	rs61906926	C	T	0.0994036	1006
11	rs2063070	A	G	0.508946	1006
11	rs979054	A	G	0.507952	1006
11	rs979055	G	C	0.0984095	1006
11	rs2659609	T	C	0.084493	1006
11	rs59024136	C	T	0.0984095	1006
11	rs73043157	C	T	0.100398	1006
11	rs2725453	G	T	0.0815109	1006
11	rs61906927	A	T	0.0984095	1006
11	rs2725442	A	G	0.082505	1006
11	rs61906928	T	C	0.100398	1006
11	rs61906929	A	G	0.0994036	1006
11	rs61906930	C	A	0.0994036	1006
11	rs2725443	C	G	0.484095	1006
11	rs7926121	G	C	0.101392	1006
11	rs61906931	A	C	0.101392	1006
11	rs61906932	G	C	0.101392	1006
11	rs61906933	G	A	0.0994036	1006
11	rs7926540	C	G	0.0994036	1006
11	rs2725444	T	C	0.0815109	1006
11	rs7926798	C	A	0.0994036	1006
11	rs6590663	T	C	0.0994036	1006
11	rs2725445	G	A	0.0815109	1006
11	rs2659630	C	A	0.0815109	1006
11	rs61034549	G	C	0.0994036	1006
11	rs61906935	T	C	0.0974155	1006
11	rs2725446	G	A	0.0815109	1006
11	rs7930486	C	T	0.0954274	1006
11	rs7930577	C	T	0.0964215	1006
11	rs67059717	C	T	0.21173	1006
11	rs6590664	T	C	0.0934394	1006
11	rs6590665	C	T	0.0934394	1006
11	rs6590666	C	A	0.0934394	1006
11	rs7127891	T	C	0.0954274	1006
11	rs7112089	G	A	0.0934394	1006
11	rs7111901	C	T	0.0934394	1006
11	rs7112135	C	G	0.0934394	1006
11	rs7937717	C	T	0.0944334	1006
11	rs2659629	C	G	0.082505	1006
11	rs12805206	C	T	0.21173	1006
11	rs7937764	A	T	0.0934394	1006
11	rs12419226	C	T	0.15507	1006
11	rs2659628	C	G	0.49006	1006
11	rs61906936	C	G	0.10338	1006
11	rs7342163	T	C	0.173956	1006
11	rs61906959	G	C	0.105368	1006
11	rs1911255	C	G	0.483101	1006
11	rs61909260	G	A	0.105368	1006
11	rs55861545	C	G	0.120278	1006
11	rs2725460	C	G	0.0854871	1006
11	rs140902928	T	C	0.0228628	1006
11	rs2725459	A	G	0.0864811	1006
11	rs575068334	G	T	0.00596421	1006
11	rs7946237	G	T	0.109344	1006
11	rs2659626	G	A	0.084493	1006
11	rs7946433	A	C	0.112326	1006
11	rs11223278	A	C	0.40159	1006
11	rs11223279	G	C	0.162028	1006
11	rs73024206	G	A	0.0586481	1006
11	rs2659625	G	A	0.084493	1006
11	rs55655614	C	T	0.104374	1006
11	rs2659624	G	A	0.481113	1006
11	rs11223280	T	C	0.287276	1006
11	rs2659622	C	A	0.084493	1006
11	rs11223281	C	T	0.282306	1006
11	rs77494074	C	T	0.083499	1006
11	rs34531264	T	C	0.111332	1006
11	rs118118411	G	T	0.0129225	1006
11	rs10894623	G	T	0.282306	1006
11	rs2659621	T	G	0.0854871	1006
11	rs35013261	C	T	0.234592	1006
11	rs2659620	G	A	0.084493	1006
11	rs7123307	G	A	0.176938	1006
11	rs2659619	C	T	0.082505	1006
11	rs2659618	G	C	0.082505	1006
11	rs35840833	T	C	0.101392	1006
11	rs10791262	C	T	0.282306	1006
11	rs2659617	T	A	0.184891	1006
11	rs4622277	T	C	0.101392	1006
11	rs2659616	T	C	0.485089	1006
11	rs2725458	C	G	0.482107	1006
11	rs75521722	A	G	0.0198807	1006
11	rs34316506	T	G	0.0864811	1006
11	rs11223284	T	C	0.380716	1006
11	rs11223285	C	T	0.377734	1006
11	rs75979722	G	A	0.0874751	1006
11	rs7947479	T	G	0.540755	1006
11	rs1605327	A	C	0.348907	1006
11	rs7932814	C	T	0.0934394	1006
11	rs7932821	C	T	0.0934394	1006
11	rs1605328	C	T	0.512922	1006
11	rs80183082	C	T	0.0854871	1006
11	rs146017220	G	A	0.0198807	1006
11	rs61909264	T	C	0.202783	1006
11	rs61909265	C	T	0.117296	1006
11	rs115670320	A	G	0.0298211	1006
11	rs116771800	G	T	0.0258449	1006
11	rs1472828	T	C	0.227634	1006
11	rs1472829	C	T	0.177932	1006
11	rs114252097	G	C	0.0258449	1006
11	rs4075476	T	C	0.348907	1006
11	rs116936885	T	G	0.0188867	1006
11	rs871437	A	G	0.11332	1006
11	rs906253	C	T	0.0874751	1006
11	rs55839200	G	A	0.0298211	1006
11	rs116843449	G	A	0.0228628	1006
11	rs144212107	G	A	0.0139165	1006
11	rs79115280	T	C	0.0636183	1006
11	rs190824427	T	C	0.00894632	1006
11	rs7101515	C	T	0.77833	1006
11	rs7117685	T	A	0.266402	1006
11	rs10894624	C	T	0.125249	1006
11	rs141330825	T	C	0.0139165	1006
11	rs11607532	C	A	0.125249	1006
11	rs12417959	T	C	0.511928	1006
11	rs12807969	T	G	0.26839	1006
11	rs115289177	C	A	0.0228628	1006
11	rs74919844	G	A	0.0228628	1006
11	rs12284012	A	T	0.0248509	1006
11	rs56283573	C	T	0.0298211	1006
11	rs61909269	G	C	0.0298211	1006
11	rs11223289	A	T	0.357853	1006
11	rs10791263	T	C	0.828032	1006
11	rs76957057	C	T	0.0874751	1006
11	rs61909270	G	A	0.0298211	1006
11	rs35806016	C	G	0.00596421	1006
11	rs7130483	A	G	0.779324	1006
11	rs61909271	C	G	0.0298211	1006
11	rs55679523	G	A	0.109344	1006
11	rs10431100	T	C	0.342942	1006
11	rs79566156	G	A	0.0497018	1006
11	rs78736779	C	T	0.0248509	1006
11	rs147191949	C	G	0.0129225	1006
11	rs12575270	G	A	0.124254	1006
11	rs61909272	G	C	0.353877	1006
11	rs72653405	C	T	0.351889	1006
11	rs117671974	G	A	0.083499	1006
11	rs76378551	T	G	0.137177	1006
11	rs10894625	G	C	0.740557	1006
11	rs117372767	C	A	0.102386	1006
11	rs73024300	A	G	0.0397614	1006
11	rs78301549	G	A	0.0188867	1006
11	rs10894626	G	A	0.452286	1006
11	rs146602261	G	A	0.0109344	1006
11	rs111976830	G	A	0.172962	1006
11	rs118182200	A	G	0.0109344	1006
11	rs76638721	T	C	0.107356	1006
11	rs150400405	G	A	0.0109344	1006
11	rs1395503	C	T	0.926441	1006
11	rs12292999	A	G	0.0884692	1006
11	rs61909274	A	C	0.0407555	1006
11	rs7111885	C	T	0.66998	1006
11	rs73026204	T	G	0.0457256	1006
11	rs10894627	C	A	0.404573	1006
11	rs74560030	G	A	0.0119284	1006
11	rs7115863	C	T	0.105368	1006
11	rs76146634	G	A	0.0168986	1006
11	rs76855675	C	T	0.0178926	1006
11	rs73026205	T	C	0.0208748	1006
11	rs12789836	T	G	0.135189	1006
11	rs61909276	G	A	0.0407555	1006
11	rs2336590	C	A	0.910537	1006
11	rs6590668	T	C	0.694831	1006
11	rs7942643	C	A	0.692843	1006
11	rs7942655	C	T	0.693837	1006
11	rs7942674	A	G	0.694831	1006
11	rs10750516	T	C	0.696819	1006
11	rs1506879	A	C	0.832008	1006
11	rs77361501	A	G	0.0188867	1006
11	rs73026219	G	C	0.176938	1006
11	rs73026220	C	T	0.175944	1006
11	rs7125675	G	A	0.0954274	1006
11	rs12287207	C	T	0.0626243	1006
11	rs75033329	G	A	0.0854871	1006
11	rs10750517	A	C	0.696819	1006
11	rs61909277	G	A	0.0417495	1006
11	rs61909278	G	A	0.0407555	1006
11	rs7358510	C	A	0.695825	1006
11	rs11223291	A	G	0.0894632	1006
11	rs11223292	A	G	0.0894632	1006
11	rs61909279	G	A	0.0407555	1006
11	rs4567476	G	A	0.523857	1006
11	rs76238648	A	C	0.0994036	1006
11	rs4542422	T	G	0.523857	1006
11	rs75040072	C	T	0.0874751	1006
11	rs4572146	T	C	0.523857	1006
11	rs143619596	G	A	0.0119284	1006
11	rs73026229	C	T	0.0407555	1006
11	rs2135635	A	G	0.523857	1006
11	rs7107796	G	A	0.523857	1006
11	rs140840401	T	C	0.0208748	1006
11	rs7123913	T	G	0.522863	1006
11	rs6590669	A	C	0.522863	1006
11	rs7127146	T	C	0.0994036	1006
11	rs10894628	T	C	0.310139	1006
11	rs187499172	A	G	0.00497018	1006
11	rs1532917	T	C	0.521869	1006
11	rs78990103	G	C	0.0874751	1006
11	rs73026234	G	A	0.171968	1006
11	rs61909295	G	A	0.0417495	1006
11	rs75736895	C	T	0.0874751	1006
11	rs61909296	G	C	0.0407555	1006
11	rs2135637	T	C	0.742545	1006
11	rs2135636	A	C	0.101392	1006
11	rs58274420	G	A	0.101392	1006
11	rs10894629	G	C	0.176938	1006
11	rs10894630	T	C	0.27336	1006
11	rs56261700	C	T	0.0357853	1006
11	rs2336466	A	G	0.379722	1006
11	rs2336467	T	C	0.707753	1006
11	rs11605949	G	C	0.054672	1006
11	rs11608128	T	C	0.054672	1006
11	rs10750518	A	T	0.653082	1006
11	rs11608158	T	G	0.0735586	1006
11	rs11606002	G	A	0.054672	1006
11	rs10750519	C	A	0.750497	1006
11	rs74739178	G	A	0.0497018	1006
11	rs11606449	C	A	0.149105	1006
11	rs10894631	C	T	0.05666	1006
11	rs1567127	A	G	0.17495	1006
11	rs75053792	G	A	0.00596421	1006
11	rs1316945	A	C	0.26839	1006
11	rs1124056	A	G	0.0526839	1006
11	rs111901269	C	T	0.0954274	1006
11	rs7106410	G	T	0.0159046	1006
11	rs6590670	A	G	0.426441	1006
11	rs75474672	T	C	0.0347913	1006
11	rs11223297	T	C	0.0715706	1006
11	rs11223298	T	C	0.0725646	1006
11	rs11223299	A	G	0.186879	1006
11	rs12276491	T	C	0.0685885	1006
11	rs79567115	T	C	0.0347913	1006
11	rs12269732	C	T	0.0685885	1006
11	rs73028275	C	A	0.028827	1006
11	rs11223301	A	G	0.0685885	1006
11	rs12284464	A	G	0.0685885	1006
11	rs11223302	A	C	0.0685885	1006
11	rs10791264	G	T	0.342942	1006
11	rs10791265	C	T	0.342942	1006
11	rs59930372	C	T	0.0815109	1006
11	rs117014671	T	G	0.0397614	1006
11	rs117469662	C	T	0.0168986	1006
11	rs7926617	T	A	0.0129225	1006
11	rs1506882	A	G	0.43837	1006
11	rs146260898	T	C	0.0119284	1006
11	rs2336468	A	C	0.369781	1006
11	rs10791266	G	C	0.345924	1006
11	rs78301847	T	C	0.0457256	1006
11	rs117080756	C	T	0.026839	1006
11	rs906252	T	C	0.367793	1006
11	rs885102	T	C	0.346918	1006
11	rs12287409	T	G	0.0407555	1006
11	rs141020400	A	G	0.0407555	1006
11	rs184612798	G	A	0.0129225	1006
11	rs7938703	A	G	0.326044	1006
11	rs10750520	T	G	0.366799	1006
11	rs11223307	T	C	0.346918	1006
11	rs10894633	C	A	0.207753	1006
11	rs11223309	T	C	0.186879	1006
11	rs7101624	T	C	0.553678	1006
11	rs11223310	G	A	0.147117	1006
11	rs2878748	G	C	0.588469	1006
11	rs11223311	A	G	0.186879	1006
11	rs11223312	T	C	0.186879	1006
11	rs12363828	C	T	0.186879	1006
11	rs12363846	C	T	0.186879	1006
11	rs12363869	C	T	0.186879	1006
11	rs12365446	T	C	0.186879	1006
11	rs60646183	T	C	0.186879	1006
11	rs10444346	T	C	0.186879	1006
11	rs4937743	A	G	0.553678	1006
11	rs11223313	T	C	0.225646	1006
11	rs78575779	A	G	0.0387674	1006
11	rs10444347	G	A	0.186879	1006
11	rs11223314	G	A	0.186879	1006
11	rs1911254	A	G	0.0387674	1006
11	rs7106554	C	T	0.0387674	1006
11	rs7930174	A	G	0.0407555	1006
11	rs11223315	G	C	0.186879	1006
11	rs11223316	A	C	0.186879	1006
11	rs7102243	C	A	0.207753	1006
11	rs7102633	A	T	0.207753	1006
11	rs7122019	T	C	0.0407555	1006
11	rs2135634	G	T	0.742545	1006
11	rs11223317	A	G	0.233598	1006
11	rs76432086	A	G	0.026839	1006
11	rs7933136	A	G	0.0357853	1006
11	rs7114643	A	G	0.207753	1006
11	rs7952298	T	G	0.207753	1006
11	rs183656574	C	T	0.0149105	1006
11	rs12363746	C	T	0.187873	1006
11	rs6590673	C	G	0.207753	1006
11	rs7114353	T	C	0.261431	1006
11	rs60892333	C	A	0.0536779	1006
11	rs59850341	C	A	0.0536779	1006
11	rs77782522	G	A	0.0367793	1006
11	rs13377496	C	T	0.10835	1006
11	rs9737546	T	C	0.183897	1006
11	rs1506881	G	A	0.482107	1006
11	rs61909298	G	A	0.16501	1006
11	rs1506880	C	G	0.351889	1006
11	rs1395505	C	T	0.161034	1006
11	rs4936178	C	A	0.161034	1006
11	rs4936179	G	T	0.181909	1006
11	rs12803178	C	T	0.0457256	1006
11	rs11605732	G	A	0.0129225	1006
11	rs10894635	A	G	0.185885	1006
11	rs77899512	C	T	0.0407555	1006
11	rs7928193	A	G	0.771372	1006
11	rs77243850	C	A	0.0606362	1006
11	rs10894636	C	T	0.771372	1006
11	rs55669018	T	A	0.60835	1006
11	rs10894637	T	C	0.771372	1006
11	rs112720468	G	A	0.0407555	1006
11	rs7935421	C	T	0.586481	1006
11	rs73030116	C	T	0.111332	1006
11	rs191573246	A	G	0.0109344	1006
11	rs10791267	G	A	0.769384	1006
11	rs954114	C	T	0.76839	1006
11	rs2336592	G	C	0.605368	1006
11	rs149915113	C	T	0.0119284	1006
11	rs118037241	G	A	0.0457256	1006
11	rs2135632	C	T	0.585487	1006
11	rs2135631	G	A	0.585487	1006
11	rs11223319	C	T	0.27336	1006
11	rs1395502	T	A	0.770378	1006
11	rs11601484	G	T	0.151093	1006
11	rs10750521	C	G	0.314115	1006
11	rs11601488	C	T	0.151093	1006
11	rs76423250	G	A	0.0407555	1006
11	rs187152297	G	A	0.0129225	1006
11	rs1506875	A	G	0.457256	1006
11	rs1506874	A	G	0.771372	1006
11	rs10128727	G	T	0.161034	1006
11	rs10791268	A	G	0.206759	1006
11	rs7950100	T	G	0.457256	1006
11	rs7938283	G	T	0.161034	1006
11	rs11223320	G	C	0.161034	1006
11	rs7925181	T	C	0.45825	1006
11	rs7925185	T	C	0.457256	1006
11	rs1395501	G	T	0.4334	1006
11	rs1395500	A	C	0.771372	1006
11	rs1911253	G	A	0.769384	1006
11	rs11601407	C	T	0.152087	1006
11	rs73031597	T	C	0.0576541	1006
11	rs80071102	G	A	0.0198807	1006
11	rs113186725	A	G	0.0109344	1006
11	rs147961432	G	C	0.0109344	1006
11	rs11223321	A	C	0.181909	1006
11	rs78736603	C	T	0.0397614	1006
11	rs61910326	A	C	0.384692	1006
11	rs11223322	G	A	0.112326	1006
11	rs112905247	A	C	0.0109344	1006
11	rs59395406	C	T	0.399602	1006
11	rs10750522	G	A	0.615308	1006
11	rs10750523	C	T	0.204771	1006
11	rs113059533	C	T	0.0397614	1006
11	rs12788472	C	A	0.182903	1006
11	rs73033004	G	A	0.0298211	1006
11	rs7110728	A	G	0.61829	1006
11	rs4520608	C	T	0.206759	1006
11	rs113197490	G	A	0.0109344	1006
11	rs76396463	G	A	0.0228628	1006
11	rs73033005	C	A	0.026839	1006
11	rs4936180	A	G	0.617296	1006
11	rs76782628	A	G	0.0407555	1006
11	rs78392269	G	A	0.084493	1006
11	rs11223331	C	T	0.385686	1006
11	rs7127303	A	G	0.61829	1006
11	rs76367059	C	G	0.084493	1006
11	rs76847017	G	A	0.084493	1006
11	rs4399339	G	A	0.122266	1006
11	rs4418820	G	A	0.122266	1006
11	rs138388786	G	T	0.0109344	1006
11	rs61910329	G	A	0.0646123	1006
11	rs10791270	C	T	0.580517	1006
11	rs10750524	G	C	0.531809	1006
11	rs79834917	A	C	0.0437376	1006
11	rs4575288	A	G	0.577535	1006
11	rs74805600	G	T	0.0437376	1006
11	rs10894638	G	A	0.576541	1006
11	rs117970255	T	C	0.0298211	1006
11	rs11223332	A	C	0.576541	1006
11	rs12360866	A	C	0.587475	1006
11	rs12796515	G	C	0.187873	1006
11	rs11223333	C	A	0.575547	1006
11	rs78950017	G	A	0.0437376	1006
11	rs79179586	C	G	0.0437376	1006
11	rs10736606	A	G	0.578529	1006
11	rs58629044	A	T	0.0437376	1006
11	rs56030748	A	G	0.0437376	1006
11	rs10750525	G	T	0.578529	1006
11	rs78851679	G	A	0.0437376	1006
11	rs76649986	G	T	0.0437376	1006
11	rs7483004	T	C	0.578529	1006
11	rs117541425	T	C	0.11332	1006
11	rs7480107	G	A	0.411531	1006
11	rs80006937	A	G	0.0437376	1006
11	rs117120454	C	A	0.0149105	1006
11	rs75244602	A	G	0.0437376	1006
11	rs79777226	C	T	0.0437376	1006
11	rs35538167	C	T	0.17992	1006
11	rs56764042	T	C	0.0437376	1006
11	rs57853212	T	C	0.0437376	1006
11	rs4343032	A	C	0.146123	1006
11	rs4638316	A	G	0.146123	1006
11	rs7117316	A	G	0.0437376	1006
11	rs59352604	C	T	0.0427435	1006
11	rs58959572	G	A	0.0427435	1006
11	rs75680315	C	T	0.0427435	1006
11	rs79037004	G	A	0.0427435	1006
11	rs79674889	C	T	0.0427435	1006
11	rs78097964	G	A	0.0427435	1006
11	rs79004175	C	T	0.0427435	1006
11	rs60410888	T	C	0.0427435	1006
11	rs58121307	C	T	0.0347913	1006
11	rs58345984	C	G	0.0427435	1006
11	rs60952582	G	A	0.0427435	1006
11	rs57745333	C	T	0.0427435	1006
11	rs57848990	G	A	0.0367793	1006
11	rs11820926	C	A	0.0427435	1006
11	rs4369418	A	G	0.588469	1006
11	rs11223334	G	A	0.0636183	1006
11	rs10791271	T	C	0.149105	1006
11	rs10894639	C	T	0.39662	1006
11	rs11223335	C	T	0.39662	1006
11	rs4375452	A	G	0.156064	1006
11	rs35086194	G	A	0.198807	1006
11	rs4622273	C	G	0.587475	1006
11	rs4641493	T	C	0.199801	1006
11	rs10791272	T	C	0.148111	1006
11	rs4590883	G	A	0.577535	1006
11	rs12295256	G	T	0.0228628	1006
11	rs4592431	G	A	0.423459	1006
11	rs35225233	G	A	0.17992	1006
11	rs4387353	A	G	0.156064	1006
11	rs138224578	C	T	0.0139165	1006
11	rs78423337	G	A	0.0109344	1006
11	rs569859683	C	T	0.00795229	1006
11	rs113240933	C	A	0.0119284	1006
11	rs12222232	C	T	0.0168986	1006
11	rs117225963	G	A	0.00695825	1006
11	rs76992410	G	A	0.0506958	1006
11	rs11223336	A	G	0.106362	1006
11	rs7129438	G	A	0.54672	1006
11	rs77315801	G	C	0.0188867	1006
11	rs11223337	G	A	0.104374	1006
11	rs11825737	T	A	0.0944334	1006
11	rs12279774	C	T	0.148111	1006
11	rs12292966	A	G	0.0785288	1006
11	rs7127639	T	C	0.694831	1006
11	rs12419190	G	A	0.209742	1006
11	rs55790138	G	C	0.101392	1006
11	rs146620041	C	T	0.0119284	1006
11	rs143705346	G	C	0.0129225	1006
11	rs150366641	C	T	0.0129225	1006
11	rs6590674	T	C	0.444334	1006
11	rs66725248	A	T	0.0944334	1006
11	rs147972678	G	A	0.0119284	1006
11	rs10894640	A	T	0.465209	1006
11	rs12275435	C	T	0.148111	1006
11	rs11223338	T	C	0.102386	1006
11	rs4482038	A	G	0.102386	1006
11	rs4448698	C	T	0.0964215	1006
11	rs11223339	G	T	0.213718	1006
11	rs80068028	C	T	0.0258449	1006
11	rs7933116	C	T	0.148111	1006
11	rs7933468	C	G	0.0526839	1006
11	rs75774195	A	C	0.0407555	1006
11	rs75164010	T	C	0.0616302	1006
11	rs4509773	A	C	0.867793	1006
11	rs112599274	C	A	0.0139165	1006
11	rs10791273	G	A	0.867793	1006
11	rs12363709	C	G	0.209742	1006
11	rs10750527	T	C	0.867793	1006
11	rs7108715	T	C	0.867793	1006
11	rs4644652	G	A	0.869781	1006
11	rs11223340	C	T	0.22167	1006
11	rs4373939	G	T	0.22167	1006
11	rs11223341	A	G	0.377734	1006
11	rs12365003	C	T	0.377734	1006
11	rs7102095	C	G	0.626243	1006
11	rs11223342	G	A	0.377734	1006
11	rs10894641	T	C	0.485089	1006
11	rs10894642	A	G	0.859841	1006
11	rs10894644	C	T	0.270378	1006
11	rs9665994	T	C	0.856859	1006
11	rs12292250	C	T	0.149105	1006
11	rs4937745	G	A	0.859841	1006
11	rs77982710	C	A	0.0626243	1006
11	rs79917427	G	A	0.00894632	1006
11	rs11223348	G	A	0.378728	1006
11	rs7107891	T	G	0.867793	1006
11	rs12576515	G	C	0.252485	1006
11	rs7122639	C	T	0.869781	1006
11	rs7126587	A	G	0.859841	1006
11	rs7951990	G	A	0.102386	1006
11	rs7946066	T	G	0.230616	1006
11	rs12291968	C	T	0.147117	1006
11	rs117048237	C	T	0.00795229	1006
11	rs10894645	C	T	0.427435	1006
11	rs4937746	T	C	0.865805	1006
11	rs11603858	A	C	0.0735586	1006
11	rs150190346	G	A	0.0129225	1006
11	rs7117608	A	G	0.858847	1006
11	rs55973658	C	T	0.0914513	1006
11	rs12362615	T	C	0.877734	1006
11	rs12361143	G	C	0.729622	1006
11	rs59367759	C	T	0.0954274	1006
11	rs12272872	G	A	0.2833	1006
11	rs11223350	A	G	0.44831	1006
11	rs7946990	A	G	0.0178926	1006
11	rs73035089	C	T	0.0198807	1006
11	rs56008595	C	T	0.461233	1006
11	rs10894646	T	C	0.717694	1006
11	rs11223351	C	T	0.237575	1006
11	rs6590675	C	T	0.0238569	1006
11	rs35911891	G	T	0.0238569	1006
11	rs7952100	C	G	0.756461	1006
11	rs35216320	C	T	0.0248509	1006
11	rs7934739	G	A	0.0238569	1006
11	rs7934652	C	G	0.303181	1006
11	rs7938415	G	A	0.198807	1006
11	rs9651672	G	A	0.620278	1006
11	rs2060123	C	T	0.23161	1006
11	rs1541881	C	G	0.644135	1006
11	rs1541882	G	A	0.0238569	1006
11	rs80080933	G	A	0.0188867	1006
11	rs58936969	G	A	0.400596	1006
11	rs10894647	G	A	0.620278	1006
11	rs10791275	C	T	0.219682	1006
11	rs11825349	A	G	0.203777	1006
11	rs1541883	C	G	0.0586481	1006
11	rs1541884	C	T	0.196819	1006
11	rs4601796	C	T	0.206759	1006
11	rs4406836	G	A	0.206759	1006
11	rs4454727	T	C	0.407555	1006
11	rs11601881	C	T	0.0715706	1006
11	rs117278293	T	C	0.0149105	1006
11	rs7925745	A	G	0.407555	1006
11	rs57254119	G	A	0.0675944	1006
11	rs7929651	G	A	0.335984	1006
11	rs6590676	T	C	0.335984	1006
11	rs7106889	A	G	0.407555	1006
11	rs12792823	T	C	0.0397614	1006
11	rs77891122	T	C	0.0208748	1006
11	rs11223356	G	A	0.405567	1006
11	rs35079381	G	A	0.0238569	1006
11	rs142930602	G	A	0.00894632	1006
11	rs1864707	A	T	0.026839	1006
11	rs118174355	C	T	0.0129225	1006
11	rs34607145	C	T	0.0248509	1006
11	rs10750528	T	C	0.472167	1006
11	rs11223357	A	G	0.176938	1006
11	rs246	G	A	0.230616	1006
11	rs7941670	G	A	0.459245	1006
11	rs116867176	C	G	0.0258449	1006
11	rs7941497	C	T	0.45825	1006
11	rs35181483	A	G	0.0248509	1006
11	rs148513701	T	G	0.0178926	1006
11	rs10750529	C	T	0.472167	1006
11	rs144400296	C	T	0.0178926	1006
11	rs55864038	C	G	0.0178926	1006
11	rs60252858	T	C	0.0248509	1006
11	rs766679	C	A	0.0258449	1006
11	rs10894648	T	A	0.356859	1006
11	rs11223358	G	A	0.0238569	1006
11	rs7105675	C	T	0.357853	1006
11	rs6590677	C	T	0.471173	1006
11	rs7106048	C	T	0.281312	1006
11	rs75961988	G	A	0.0258449	1006
11	rs4486642	A	T	0.406561	1006
11	rs4486643	A	G	0.421471	1006
11	rs74655545	A	G	0.0208748	1006
11	rs744098	G	T	0.331014	1006
11	rs1007018	T	C	0.285288	1006
11	rs4448699	A	G	0.413519	1006
11	rs527646	G	T	0.413519	1006
11	rs61910339	T	A	0.0328032	1006
11	rs11824392	G	C	0.028827	1006
11	rs11223359	G	A	0.0685885	1006
11	rs4936181	A	G	0.678926	1006
11	rs7118991	G	C	0.147117	1006
11	rs75861298	T	A	0.0328032	1006
11	rs1560530	C	G	0.159046	1006
11	rs187220793	A	G	0.0109344	1006
11	rs7123173	A	G	0.666998	1006
11	rs186030132	C	T	0.00994036	1006
11	rs505525	C	G	0.596421	1006
11	rs485633	A	G	0.659046	1006
11	rs578013	G	C	0.59841	1006
11	rs568550	G	A	0.59841	1006
11	rs568399	A	G	0.597416	1006
11	rs10791278	G	C	0.628231	1006
11	rs10791279	T	C	0.629225	1006
11	rs10894649	T	C	0.630219	1006
11	rs10750530	G	A	0.625249	1006
11	rs66628883	G	A	0.0685885	1006
11	rs6590678	T	C	0.0576541	1006
11	rs58742723	A	G	0.0497018	1006
11	rs139157084	G	T	0.0208748	1006
11	rs7122481	G	A	0.0586481	1006
11	rs1346977	A	G	0.575547	1006
11	rs1346978	A	T	0.573559	1006
11	rs1901914	C	A	0.55169	1006
11	rs79414705	T	C	0.0586481	1006
11	rs73039137	T	C	0.0497018	1006
11	rs73039139	A	T	0.0497018	1006
11	rs1901915	C	A	0.554672	1006
11	rs1901916	G	A	0.629225	1006
11	rs11223361	T	C	0.111332	1006
11	rs10791280	C	G	0.576541	1006
11	rs11600739	T	C	0.0497018	1006
11	rs9633972	A	G	0.55169	1006
11	rs78945484	T	G	0.0248509	1006
11	rs67088660	T	C	0.0487078	1006
11	rs10894650	C	G	0.440358	1006
11	rs113624930	C	T	0.0487078	1006
11	rs7946743	A	G	0.0258449	1006
11	rs77619064	G	A	0.0188867	1006
11	rs12294492	T	C	0.574553	1006
11	rs76298235	C	T	0.0258449	1006
11	rs4936183	G	C	0.576541	1006
11	rs4290236	A	G	0.577535	1006
11	rs12577041	C	A	0.0258449	1006
11	rs12575127	A	G	0.0258449	1006
11	rs56206566	A	C	0.135189	1006
11	rs7931020	C	T	0.0596421	1006
11	rs73039157	G	A	0.109344	1006
11	rs2382619	G	T	0.548708	1006
11	rs2060124	G	A	0.439364	1006
11	rs56114686	G	A	0.0248509	1006
11	rs1453829	G	A	0.548708	1006
11	rs1453828	C	T	0.434394	1006
11	rs715352	C	T	0.560636	1006
11	rs36147757	C	T	0.431412	1006
11	rs143005655	C	T	0.0188867	1006
11	rs61910342	G	A	0.0666004	1006
11	rs80093223	G	A	0.0606362	1006
11	rs73039166	T	C	0.0308151	1006
11	rs10791281	A	T	0.55169	1006
11	rs79798233	G	A	0.026839	1006
11	rs10791282	G	C	0.432406	1006
11	rs10791283	G	A	0.430417	1006
11	rs483129	T	A	0.00795229	1006
11	rs10736607	T	A	0.888668	1006
11	rs11604733	A	T	0.0357853	1006
11	rs1453830	G	A	0.584493	1006
11	rs10750531	G	A	0.584493	1006
11	rs1431780	G	A	0.584493	1006
11	rs7101401	C	G	0.55666	1006
11	rs7101444	C	T	0.55666	1006
11	rs7117841	T	G	0.55169	1006
11	rs1541879	C	T	0.557654	1006
11	rs1541878	A	G	0.0636183	1006
11	rs4319525	C	T	0.557654	1006
11	rs985631	C	T	0.459245	1006
11	rs985630	T	C	0.55169	1006
11	rs79992292	A	G	0.0924453	1006
11	rs985629	C	G	0.667992	1006
11	rs4376912	C	G	0.518887	1006
11	rs4261296	G	C	0.515905	1006
11	rs6590681	A	G	0.136183	1006
11	rs4548631	A	G	0.643141	1006
11	rs4405324	T	G	0.647117	1006
11	rs77607382	C	G	0.0735586	1006
11	rs80140185	G	A	0.0178926	1006
11	rs4536228	A	C	0.639165	1006
11	rs7110406	G	C	0.614314	1006
11	rs75265929	T	A	0.055666	1006
11	rs7110459	C	G	0.56163	1006
11	rs1431779	A	T	0.560636	1006
11	rs1431778	G	A	0.560636	1006
11	rs1431777	A	G	0.560636	1006
11	rs1346975	A	G	0.559642	1006
11	rs12575991	C	T	0.0974155	1006
11	rs7115553	C	A	0.0974155	1006
11	rs4517531	A	C	0.61332	1006
11	rs4417277	T	G	0.61332	1006
11	rs4417278	T	C	0.61332	1006
11	rs10894651	G	A	0.511928	1006
11	rs7119374	G	A	0.0974155	1006
11	rs7119176	C	T	0.610338	1006
11	rs7119415	C	T	0.0974155	1006
11	rs2891029	G	A	0.610338	1006
11	rs76596169	T	A	0.0666004	1006
11	rs4427573	T	C	0.696819	1006
11	rs79483183	A	G	0.132207	1006
11	rs77328135	G	A	0.0457256	1006
11	rs73594474	T	C	0.0457256	1006
11	rs113803432	G	A	0.00497018	1006
11	rs1158780	C	T	0.60835	1006
11	rs11223367	T	G	0.672962	1006
11	rs55754342	A	G	0.15507	1006
11	rs35454982	G	A	0.205765	1006
11	rs7130241	T	C	0.520875	1006
11	rs117845025	T	C	0.0109344	1006
11	rs7117370	C	G	0.520875	1006
11	rs487270	T	C	0.657058	1006
11	rs476637	A	C	0.703777	1006
11	rs570969	C	A	0.54175	1006
11	rs11600394	A	G	0.117296	1006
11	rs58346691	C	T	0.0457256	1006
11	rs564448	C	T	0.539761	1006
11	rs73594487	G	A	0.0457256	1006
11	rs7123002	G	A	0.0467197	1006
11	rs75562644	G	T	0.0318091	1006
11	rs75136636	A	G	0.0328032	1006
11	rs525545	G	A	0.0994036	1006
11	rs497481	A	C	0.693837	1006
11	rs481086	C	A	0.530815	1006
11	rs117968216	C	T	0.0188867	1006
11	rs145681868	C	T	0.0188867	1006
11	rs475353	C	T	0.531809	1006
11	rs140901729	T	C	0.0318091	1006
11	rs547962	G	A	0.531809	1006
11	rs514075	A	G	0.873757	1006
11	rs12796181	G	C	0.084493	1006
11	rs488322	C	T	0.76839	1006
11	rs191975856	G	A	0.00397614	1006
11	rs55976085	A	G	0.0248509	1006
11	rs117649991	A	G	0.027833	1006
11	rs10894652	A	G	0.210736	1006
11	rs510720	G	C	0.639165	1006
11	rs1594524	T	C	0.210736	1006
11	rs79537689	A	G	0.0477137	1006
11	rs77665383	C	A	0.0188867	1006
11	rs11223368	T	C	0.0377734	1006
11	rs101259	T	G	0.27336	1006
11	rs4245113	C	T	0.967197	1006
11	rs1901913	C	T	0.0218688	1006
11	rs1000687	C	G	0.17495	1006
11	rs11821620	T	A	0.0218688	1006
11	rs73041167	C	T	0.0218688	1006
11	rs10894653	A	G	0.0298211	1006
11	rs10894654	C	T	0.741551	1006
11	rs11602118	T	C	0.175944	1006
11	rs11223369	C	T	0.0298211	1006
11	rs11223370	G	C	0.0298211	1006
11	rs11223371	T	C	0.0298211	1006
11	rs7119950	C	T	0.739563	1006
11	rs11601079	G	A	0.955268	1006
11	rs11605231	A	G	0.955268	1006
11	rs143064089	A	G	0.0337972	1006
11	rs72653406	C	A	0.770378	1006
11	rs146874757	G	A	0.0119284	1006
11	rs7101918	C	T	0.172962	1006
11	rs73023511	G	A	0.0218688	1006
11	rs73023512	G	A	0.0218688	1006
11	rs10750532	A	G	0.955268	1006
11	rs12419748	T	G	0.176938	1006
11	rs4937749	C	G	0.956262	1006
11	rs11223373	G	A	0.747515	1006
11	rs73023514	C	T	0.0218688	1006
11	rs4323877	G	C	0.9334	1006
11	rs55954240	A	T	0.0218688	1006
11	rs73023519	C	T	0.0377734	1006
11	rs754048	G	A	0.171968	1006
11	rs4936184	G	T	0.206759	1006
11	rs67296539	C	T	0.0407555	1006
11	rs12787504	G	A	0.156064	1006
11	rs145963785	A	G	0.0119284	1006
11	rs4430517	A	G	0.326044	1006
11	rs2116390	T	G	0.326044	1006
11	rs117439167	G	A	0.00994036	1006
11	rs7130004	T	C	0.296223	1006
11	rs10791284	C	T	0.240557	1006
11	rs61176663	T	C	0.0318091	1006
11	rs7118286	G	A	0.0387674	1006
11	rs57554666	C	T	0.0318091	1006
11	rs73596437	C	T	0.0318091	1006
11	rs192902198	G	A	0.0159046	1006
11	rs11605052	C	T	0.233598	1006
11	rs111580011	C	T	0.0119284	1006
11	rs73023525	T	C	0.115308	1006
11	rs73023526	C	T	0.115308	1006
11	rs61632329	G	T	0.270378	1006
11	rs140490231	C	T	0.0188867	1006
11	rs56818011	G	A	0.244533	1006
11	rs66478746	G	A	0.124254	1006
11	rs143107672	G	A	0.0347913	1006
11	rs4328223	A	G	0.394632	1006
11	rs73023532	G	C	0.115308	1006
11	rs76883876	T	G	0.0735586	1006
11	rs7108146	A	G	0.303181	1006
11	rs11602730	A	C	0.304175	1006
11	rs2163561	C	T	0.291252	1006
11	rs117455381	G	A	0.00596421	1006
11	rs79510798	C	T	0.0119284	1006
11	rs61910348	C	T	0.0308151	1006
11	rs73596446	A	C	0.0109344	1006
11	rs73023597	G	A	0.0526839	1006
11	rs4937750	G	C	0.301193	1006
11	rs513650	T	C	0.977137	1006
11	rs4937751	G	A	0.285288	1006
11	rs7929891	G	A	0.285288	1006
11	rs73023601	A	G	0.0149105	1006
11	rs7108112	G	A	0.298211	1006
11	rs1077373	C	T	0.289264	1006
11	rs7112210	G	A	0.280318	1006
11	rs147805727	G	A	0.0119284	1006
11	rs4937752	A	C	0.240557	1006
11	rs1431773	G	A	0.345924	1006
11	rs4937753	T	C	0.427435	1006
11	rs728341	G	T	0.429423	1006
11	rs1835725	T	C	0.441352	1006
11	rs1431774	G	A	0.426441	1006
11	rs1431775	G	C	0.429423	1006
11	rs7936411	C	T	0.428429	1006
11	rs7936420	A	C	0.428429	1006
11	rs79082056	G	A	0.0397614	1006
11	rs74810563	C	T	0.0397614	1006
11	rs7937126	G	A	0.426441	1006
11	rs10894655	A	G	0.428429	1006
11	rs480035	G	C	0.00795229	1006
11	rs4937754	A	G	0.428429	1006
11	rs7104871	T	C	0.428429	1006
11	rs12792847	C	T	0.428429	1006
11	rs7949158	C	T	0.428429	1006
11	rs4937755	C	T	0.425447	1006
11	rs4937756	A	G	0.428429	1006
11	rs1367861	T	C	0.430417	1006
11	rs1367862	A	G	0.427435	1006
11	rs1367863	G	T	0.427435	1006
11	rs12362114	C	G	0.0417495	1006
11	rs1431776	A	G	0.428429	1006
11	rs513787	A	G	0.479125	1006
11	rs475056	A	G	0.480119	1006
11	rs7106454	A	G	0.170974	1006
11	rs60852973	C	A	0.0487078	1006
11	rs112590453	G	A	0.0258449	1006
11	rs520024	G	A	0.0725646	1006
11	rs79860538	C	G	0.136183	1006
11	rs528190	C	T	0.204771	1006
11	rs483043	A	G	0.434394	1006
11	rs7115383	G	A	0.145129	1006
11	rs10894656	G	A	0.0944334	1006
11	rs71477430	A	T	0.173956	1006
11	rs113362986	G	T	0.0168986	1006
11	rs538171	C	T	0.641153	1006
11	rs7116982	T	C	0.162028	1006
11	rs1563155	A	G	0.460239	1006
11	rs559280	G	C	0.639165	1006
11	rs515197	T	C	0.646123	1006
11	rs142396774	A	G	0.0188867	1006
11	rs2567681	C	A	0.329026	1006
11	rs524165	T	C	0.473161	1006
11	rs11223381	A	T	0.0347913	1006
11	rs76691510	T	C	0.0198807	1006
11	rs11606197	T	C	0.143141	1006
11	rs34845256	C	G	0.170974	1006
11	rs11606651	T	C	0.0725646	1006
11	rs113543022	T	C	0.0198807	1006
11	rs79792159	A	C	0.0198807	1006
11	rs483591	T	G	0.187873	1006
11	rs566977	G	A	0.630219	1006
11	rs484610	G	T	0.630219	1006
11	rs117761629	G	T	0.0149105	1006
11	rs111481947	T	C	0.0198807	1006
11	rs113437904	A	G	0.0198807	1006
11	rs10894658	C	T	0.0854871	1006
11	rs80209618	G	A	0.0208748	1006
11	rs113752995	C	T	0.0198807	1006
11	rs11223382	A	C	0.190855	1006
11	rs78113780	A	G	0.0208748	1006
11	rs78173704	C	T	0.0198807	1006
11	rs74916433	G	A	0.0208748	1006
11	rs113966154	C	T	0.0198807	1006
11	rs571720	C	T	0.979125	1006
11	rs80033352	C	T	0.0198807	1006
11	rs12417211	T	C	0.189861	1006
11	rs75372334	T	A	0.0208748	1006
11	rs558298	A	G	0.168986	1006
11	rs55649525	C	T	0.147117	1006
11	rs55983503	A	G	0.149105	1006
11	rs11223384	T	C	0.0904573	1006
11	rs535920	C	T	0.424453	1006
11	rs535956	C	T	0.425447	1006
11	rs575803	G	A	0.423459	1006
11	rs574712	T	A	0.167992	1006
11	rs67585544	G	A	0.10835	1006
11	rs514337	T	C	0.730616	1006
11	rs7107699	C	T	0.180915	1006
11	rs10894659	T	C	0.32008	1006
11	rs2891030	A	G	0.16998	1006
11	rs510960	T	C	0.190855	1006
11	rs1869444	C	T	0.129225	1006
11	rs112210449	A	T	0.0198807	1006
11	rs76703859	G	A	0.0258449	1006
11	rs7938176	A	G	0.148111	1006
11	rs2382620	A	G	0.120278	1006
11	rs2382621	G	A	0.120278	1006
11	rs12788051	G	A	0.170974	1006
11	rs79031594	C	T	0.0447316	1006
11	rs7121368	G	A	0.473161	1006
11	rs61910353	C	T	0.116302	1006
11	rs476840	T	G	0.137177	1006
11	rs61910354	A	C	0.0198807	1006
11	rs528685	G	T	0.634195	1006
11	rs66856360	T	C	0.21173	1006
11	rs11223386	C	T	0.16998	1006
11	rs2096821	C	G	0.0198807	1006
11	rs7102837	C	T	0.16501	1006
11	rs476154	C	G	0.126243	1006
11	rs77380254	C	G	0.0755467	1006
11	rs7123286	T	C	0.16501	1006
11	rs113886251	C	T	0.0198807	1006
11	rs4598679	C	T	0.307157	1006
11	rs74788614	T	C	0.0188867	1006
11	rs7124533	T	C	0.17495	1006
11	rs113510802	A	G	0.0188867	1006
11	rs11820373	A	C	0.0944334	1006
11	rs78656210	G	A	0.0864811	1006
11	rs492972	C	A	0.444334	1006
11	rs505690	A	G	0.641153	1006
11	rs505494	C	T	0.640159	1006
11	rs11223387	C	G	0.17495	1006
11	rs71477432	A	T	0.17495	1006
11	rs476892	G	A	0.604374	1006
11	rs11826488	G	A	0.0924453	1006
11	rs59221458	A	G	0.110338	1006
11	rs515478	T	C	0.640159	1006
11	rs76014673	C	A	0.0864811	1006
11	rs542651	G	T	0.604374	1006
11	rs78247979	A	C	0.0914513	1006
11	rs113925374	C	T	0.0198807	1006
11	rs493151	A	T	0.634195	1006
11	rs509892	T	C	0.634195	1006
11	rs112843879	G	C	0.0198807	1006
11	rs11607110	G	T	0.0864811	1006
11	rs113806037	A	G	0.0198807	1006
11	rs489949	T	C	0.645129	1006
11	rs7948052	T	C	0.275348	1006
```
