## Supplementary material for "Characterization of shared and ancestry-specific signals driving complex traits using multi-ancestry fine-mapping": s1_snps.txt

```
rs150122718
rs61045048
rs61906024
rs78011754
rs7108191
rs61906025
rs1975612
rs141307957
rs76282158
rs74612198
rs11222975
rs3133869
rs6590629
rs6590630
rs3099761
rs3099762
rs3099763
rs1037265
rs3824870
rs116909718
rs61906027
rs80213269
rs117581479
rs1839314
rs1816999
rs11222977
rs3133894
rs3133893
rs2122237
rs2122238
rs2167050
rs3099764
rs921268
rs1449434
rs1449435
rs1449436
rs3133891
rs73597213
rs2335469
rs2335468
rs2335467
rs921269
rs12787364
rs139796951
rs3099765
rs74640653
rs117789574
rs77085244
rs75539718
rs1868534
rs73040245
rs6590631
rs6590632
rs3099766
rs35353925
rs10894524
rs4936162
rs4937682
rs12364817
rs73040252
rs7103588
rs3133890
rs2010921
rs144921544
rs1868538
rs921271
rs2017038
rs2017048
rs2017055
rs73040262
rs4937683
rs878518
rs878517
rs61314230
rs61906028
rs3133888
rs61906029
rs73040270
rs11222978
rs11222980
rs11222981
rs11222982
rs58521371
rs118005652
rs3099789
rs895927
rs56176204
rs3099790
rs56255127
rs113735241
rs3099792
rs73597221
rs3099793
rs3099794
rs12226880
rs61906031
rs10894525
rs3133883
rs3099796
rs3133882
rs116972622
rs3133876
rs3133875
rs3133874
rs3133871
rs1965853
rs7108494
rs144156660
rs1809064
rs3099797
rs3133908
rs3133907
rs3133905
rs3099798
rs3133904
rs3099799
rs3133903
rs3099800
rs3099801
rs61906032
rs3133902
rs150585565
rs3133901
rs3099802
rs7108688
rs3133900
rs3133898
rs3133897
rs144026607
rs4937685
rs148165459
rs77763847
rs3099803
rs4936163
rs11222985
rs4556549
rs718851
rs11222988
rs11222989
rs3133881
rs117040111
rs1809063
rs35090432
rs753503
rs35528635
rs2334904
rs962319
rs145155176
rs77893104
rs3099804
rs3099805
rs12277970
rs141735291
rs61906033
rs12792001
rs4937687
rs4937688
rs56377785
rs3099774
rs73042071
rs10894526
rs117751469
rs3099775
rs2044726
rs2044727
rs3099776
rs11222990
rs11222991
rs1900925
rs3099777
rs4937689
rs12802777
rs2084527
rs73042082
rs3133885
rs3099778
rs144384663
rs79426878
rs3133880
rs3099788
rs3133879
rs2218731
rs1121544
rs3099787
rs11222996
rs73042085
rs3133877
rs4937690
rs11820240
rs716717
rs2044728
rs1992969
rs36161267
rs3133886
rs1839317
rs11222998
rs144143021
rs3099786
rs118052337
rs3099785
rs10894528
rs61009836
rs10894529
rs3099784
rs972463
rs10791221
rs10750504
rs7934599
rs35167411
rs10894530
rs73042099
rs10894531
rs11600871
rs112991999
rs35381893
rs10894532
rs3099783
rs12808059
rs55649484
rs3099782
rs11223001
rs73043966
rs12293070
rs118053456
rs3099780
rs3133896
rs3099779
rs3099806
rs12284625
rs1449437
rs117130321
rs74327007
rs895914
rs895915
rs895916
rs895917
rs895918
rs1037263
rs1037264
rs76179824
rs112762548
rs2002734
rs79846860
rs1562698
rs56251906
rs80015426
rs3133895
rs151255672
rs3099773
rs118143335
rs2305273
rs2305272
rs2305271
rs2305270
rs3099767
rs4937692
rs12786704
rs1975613
rs144960997
rs2241999
rs10894533
rs140334905
rs10894534
rs3133913
rs11223007
rs149632047
rs3099772
rs3099771
rs75226620
rs895925
rs895924
rs730253
rs732897
rs60776337
rs1868536
rs1868535
rs3099770
rs59454095
rs142025623
rs139632153
rs73028629
rs3133911
rs3099769
rs73028637
rs1839316
rs3133910
rs117312247
rs142212729
rs146309021
rs12795533
rs12801750
rs111443381
rs112215978
rs3133906
rs485876
rs73028641
rs564895
rs540356
rs617267
rs61746413
rs138401779
rs8894
rs11634
rs2706
rs144598393
rs520420
rs117706378
rs11223015
rs577640
rs571365
rs517317
rs617423
rs111780443
rs631998
rs1823365
rs471249
rs647997
rs523528
rs662024
rs10894536
rs529206
rs676355
rs532211
rs141001835
rs12799610
rs1839315
rs61906052
rs486659
rs634286
rs35827381
rs11223020
rs614127
rs76881291
rs10894537
rs74618079
rs12289320
rs67316035
rs479616
rs11601997
rs679234
rs10894538
rs475219
rs79848141
rs620813
rs11223024
rs11223025
rs11223026
rs1375577
rs480797
rs151010715
rs11223027
rs12419449
rs150319775
rs148980760
rs66536377
rs75290280
rs895922
rs12286374
rs882584
rs2017855
rs895920
rs895919
rs11223028
rs7105663
rs150959039
rs12793511
rs7945445
rs7932411
rs7948829
rs11223030
rs73030702
rs1968652
rs11605945
rs11223031
rs73032504
rs10791223
rs7944110
rs117744949
rs579635
rs7944408
rs6590634
rs12420499
rs10791224
rs12786618
rs10894539
rs140586235
rs11826980
rs10894540
rs4614464
rs12146661
rs146532120
rs75188691
rs9633969
rs12295993
rs56166224
rs11600285
rs4937694
rs146838672
rs4937695
rs4937696
rs4937697
rs79497405
rs1939961
rs12274869
rs592161
rs11223038
rs605735
rs150178013
rs138580446
rs61908162
rs10894541
rs11223040
rs75796067
rs658772
rs7129485
rs11223041
rs73045875
rs12276480
rs1939964
rs1939965
rs113768900
rs535876822
rs11223042
rs11223043
rs147510024
rs10894542
rs186791515
rs12222112
rs12421577
rs10894544
rs148225371
rs11223045
rs677915
rs12788238
rs146785770
rs139556424
rs11223046
rs11223047
rs2508938
rs35950153
rs10791226
rs11223049
rs117425867
rs11223050
rs76016387
rs7107484
rs11223051
rs7111881
rs7111704
rs1939967
rs10791227
rs10791228
rs12283176
rs10791229
rs4494309
rs7119699
rs11223053
rs7120180
rs2212483
rs12282457
rs11223054
rs11604359
rs7105078
rs12788812
rs12788366
rs117644235
rs71485747
rs10894546
rs10894547
rs11605569
rs11603429
rs11603410
rs7480275
rs10894548
rs1940010
rs11223055
rs1940009
rs1940008
rs4463853
rs10894549
rs7130358
rs7114722
rs7114522
rs4511287
rs4272789
rs2155375
rs2155376
rs35671390
rs76006672
rs11223056
rs12421244
rs12284699
rs12284702
rs11223057
rs140644825
rs34671887
rs35226152
rs11605228
rs10894550
rs71470701
rs71470702
rs10791230
rs11223059
rs2155377
rs1065
rs4520606
rs11223060
rs1005829
rs2155378
rs2155379
rs61908165
rs10894551
rs2212484
rs117184470
rs10676490
rs116991411
rs145918720
rs150212489
rs10894553
rs10894554
rs10894555
rs78058594
rs11827383
rs11827412
rs4936166
rs1940013
rs1940012
rs1079019
rs79736131
rs11223062
rs55858441
rs1940011
rs145808849
rs3824898
rs4937700
rs1940403
rs73603254
rs10894557
rs11223064
rs3360
rs2186752
rs76703994
rs12417538
rs12417610
rs10894558
rs11223066
rs11223067
rs61304838
rs61908167
rs12221543
rs7131275
rs1939966
rs3824871
rs7104899
rs11822423
rs11827069
rs3781635
rs12223295
rs11223068
rs61498343
rs3781633
rs10894559
rs116903274
rs1939957
rs59882561
rs73033730
rs11223069
rs1940024
rs2298479
rs67711553
rs10894560
rs1940026
rs7926221
rs7926244
rs7926384
rs11223072
rs10431099
rs7946329
rs10894563
rs649631
rs11223073
rs11223074
rs4937702
rs4936167
rs4936168
rs7947571
rs12421501
rs59475078
rs73585011
rs138701654
rs58939311
rs11223076
rs139757632
rs11223077
rs150072801
rs145335360
rs2226633
rs11821777
rs11223079
rs11223080
rs2212482
rs117768520
rs12419742
rs61908171
rs7929377
rs2508967
rs2512713
rs74737773
rs2512714
rs2512715
rs11223081
rs948208
rs2509237
rs76917404
rs7114161
rs11604469
rs138452554
rs75197202
rs2512716
rs2508968
rs2508969
rs12420926
rs1939956
rs35174868
rs140727983
rs11223084
rs2105632
rs61908173
rs117777509
rs2512699
rs607810
rs2212480
rs2508937
rs2509235
rs2508940
rs2508990
rs80049234
rs79656351
rs2509234
rs2509233
rs877264
rs2007356
rs117149763
rs745748
rs73033751
rs2509232
rs2508989
rs4937703
rs2508988
rs2508944
rs2508945
rs2508987
rs2508986
rs1940015
rs12276840
rs621452
rs2512719
rs28874935
rs12285080
rs13279954
rs139078203
rs1940023
rs12281475
rs78220703
rs640070
rs7115899
rs2508983
rs612441
rs144758515
rs2512701
rs2508982
rs2509236
rs2512702
rs612352
rs79302427
rs117558212
rs61908191
rs2009042
rs11223089
rs2512697
rs2512698
rs662233
rs654643
rs561476
rs12277363
rs12277415
rs12418650
rs185943655
rs190658452
rs609920
rs12295753
rs2155389
rs1627589
rs2508939
rs117859987
rs117685215
rs1940396
rs1940398
rs1940399
rs1893041
rs1014787
rs75462573
rs2508933
rs612907
rs2018714
rs2508934
rs191499645
rs79587669
rs2508981
rs1939958
rs181101390
rs11223092
rs2508935
rs2155373
rs11223093
rs11223094
rs7125111
rs2508980
rs117362633
rs79759941
rs12274657
rs12294908
rs56223063
rs28605334
rs11826863
rs11223095
rs61908192
rs2508936
rs79229800
rs7108496
rs1940404
rs1940405
rs1940406
rs7105328
rs7119781
rs7119976
rs2509231
rs10894566
rs1940410
rs1940411
rs1940413
rs144342410
rs12273906
rs28807814
rs2508943
rs28878005
rs142439601
rs2096822
rs2096794
rs2096793
rs2096792
rs10894568
rs11223097
rs11827175
rs2212485
rs7106636
rs7106749
rs7107060
rs2508977
rs2155539
rs2155540
rs148932586
rs34217024
rs7480330
rs10894569
rs10894570
rs10894571
rs11223099
rs76252094
rs77313844
rs61908193
rs76629830
rs77353371
rs78052397
rs79191482
rs78876506
rs12294630
rs10791234
rs10791235
rs10750507
rs4937705
rs79303290
rs4937706
rs4937707
rs4435011
rs2512718
rs4375450
rs4435012
rs4415771
rs4531481
rs7928057
rs79350343
rs4534595
rs4381381
rs4581454
rs4534596
rs4341545
rs4310627
rs1939971
rs1939970
rs1939969
rs1939968
rs12361330
rs12361323
rs7124348
rs79607849
rs2508941
rs7936270
rs662798
rs55988225
rs490435
rs494050
rs589721
rs61906360
rs7114028
rs142888642
rs672649
rs76241385
rs73033769
rs554547
rs657974
rs1940400
rs74352908
rs644487
rs644475
rs7944266
rs654125
rs643120
rs10894572
rs113869928
rs639254
rs76943254
rs657147
rs563954
rs2508976
rs11223102
rs76077180
rs2508975
rs670389
rs77068768
rs138592386
rs7946865
rs2509229
rs2508974
rs2512703
rs2512704
rs61906364
rs140807944
rs11223104
rs2508973
rs76243313
rs2509230
rs1940018
rs4937708
rs2508972
rs4936169
rs2509228
rs1940402
rs73035347
rs1940019
rs1940020
rs2212487
rs2512705
rs2512706
rs10894573
rs2277271
rs2512707
rs2508971
rs80355459
rs10894574
rs2512708
rs2512709
rs2508970
rs2512710
rs7117914
rs6590638
rs10894575
rs7106382
rs6421611
rs143520433
rs4564348
rs4564349
rs7125438
rs7125475
rs7111443
rs7126067
rs7126009
rs36024678
rs11223106
rs150417323
rs7107939
rs74801474
rs182425062
rs7119651
rs55945016
rs78168098
rs73035369
rs59522341
rs138794799
rs73035373
rs4604896
rs73588933
rs7480351
rs4427571
rs73035374
rs4641491
rs73035375
rs12226528
rs7111181
rs7934087
rs149195802
rs117402698
rs7941822
rs12574450
rs11223108
rs6590639
rs6590640
rs6590641
rs6590642
rs6590643
rs6590644
rs79246641
rs145713322
rs78657737
rs11223110
rs79990799
rs73035378
rs74238163
rs117007415
rs59305616
rs73035379
rs76751620
rs4937709
rs4245107
rs73035382
rs7947822
rs74210648
rs4937710
rs4400825
rs4936170
rs4936171
rs111718362
rs78262045
rs80356407
rs73034680
rs7131390
rs61906368
rs12276825
rs142366710
rs73034686
rs79639207
rs12278673
rs73034689
rs73034692
rs79892992
rs73034694
rs4245108
rs142028371
rs150661918
rs139908140
rs186769169
rs11223118
rs7951462
rs7951475
rs79148798
rs7939336
rs12422127
rs57882121
rs7103882
rs73036805
rs77837258
rs11223119
rs10894577
rs10894578
rs10894579
rs10894580
rs7116523
rs11223120
rs73036815
rs11223121
rs6590645
rs61906378
rs117807564
rs7129053
rs77372837
rs10750509
rs4341547
rs12295378
rs7116926
rs11223123
rs12365588
rs12576694
rs78000582
rs7933571
rs7933824
rs185767424
rs7947639
rs10894581
rs75980039
rs79951818
rs7937193
rs7950942
rs10894582
rs4331101
rs4309173
rs7479144
rs9645675
rs112443917
rs188251416
rs117167607
rs74539667
rs10791236
rs61906380
rs79775955
rs76604233
rs141969656
rs55795350
rs73036845
rs7945386
rs73036850
rs4623914
rs77659019
rs73036853
rs6590646
rs61906381
rs9645676
rs113982167
rs7929325
rs73036858
rs12796558
rs11223131
rs73036864
rs75823008
rs73036866
rs73036868
rs73036870
rs73036871
rs11223133
rs184151844
rs10894583
rs73036876
rs79970847
rs78420918
rs61571621
rs7119584
rs7941613
rs73036885
rs7945022
rs10894585
rs11223134
rs7945563
rs4267082
rs80282155
rs4130458
rs4130459
rs73036890
rs4306297
rs4274202
rs55969708
rs10894586
rs73036896
rs79614491
rs75665380
rs4351825
rs4937712
rs58116207
rs56775641
rs117512054
rs58817089
rs73041722
rs7122289
rs80345132
rs10894587
rs76607204
rs11223136
rs118123174
rs151282831
rs80274289
rs118044256
rs12222850
rs79842435
rs75470688
rs10454492
rs142990841
rs9667235
rs4622275
rs4465375
rs60765758
rs79994363
rs60428579
rs7130121
rs73041734
rs140519884
rs35283427
rs60853642
rs11223137
rs7107646
rs73041738
rs78611427
rs75035994
rs11607783
rs11223138
rs117072036
rs75773586
rs73041741
rs73041742
rs7116863
rs73041745
rs73041747
rs2437832
rs2437831
rs149577477
rs73041750
rs73041753
rs4576830
rs2246352
rs10791237
rs10791238
rs10791239
rs73041756
rs73041758
rs61906399
rs2437830
rs2512712
rs11223140
rs79684415
rs79456221
rs73041760
rs58348302
rs73041762
rs73041763
rs2512711
rs79097085
rs11223141
rs60372373
rs113013951
rs73041772
rs2437826
rs73041775
rs2437825
rs73049171
rs73049174
rs139611309
rs116915433
rs73049175
rs2437824
rs56385428
rs74417371
rs79251510
rs12225576
rs73588978
rs73049179
rs73049180
rs73049181
rs73049183
rs2846398
rs73049184
rs58614826
rs1940146
rs145304371
rs73049185
rs2575888
rs145627451
rs56953672
rs7130397
rs11223144
rs7130651
rs117449597
rs7130898
rs61906403
rs9787796
rs2575889
rs117264007
rs2846399
rs146535803
rs1893055
rs140406831
rs2575890
rs2575891
rs2575892
rs2846400
rs11223146
rs2575893
rs80181881
rs11223147
rs2846401
rs11223148
rs1940147
rs1626001
rs73049195
rs1784509
rs61398961
rs1793268
rs1618929
rs1618985
rs73049197
rs2575894
rs10791240
rs1793269
rs61906404
rs1793270
rs12797139
rs4145050
rs1793271
rs10791241
rs2575896
rs111783986
rs11223150
rs10894588
rs80194405
rs2437833
rs78122455
rs73593109
rs4572147
rs3016501
rs146134337
rs1793255
rs77460983
rs78063190
rs11223152
rs76704835
rs73051110
rs1793254
rs1784518
rs4936173
rs3862598
rs10894589
rs751655
rs3889670
rs11223154
rs117212524
rs60714527
rs11223156
rs75530300
rs11223157
rs2000589
rs10791242
rs10894591
rs200804311
rs117671701
rs78521312
rs75009844
rs11223158
rs117911505
rs10894592
rs1793263
rs11223160
rs114507717
rs112789200
rs10791243
rs10894593
rs10894594
rs12282583
rs12276639
rs11223161
rs9633970
rs9633971
rs11223162
rs10791244
rs7948377
rs55983136
rs1008098
rs188917171
rs11824078
rs73593128
rs1784512
rs1784173
rs1793277
rs148091618
rs1939497
rs1784511
rs55940413
rs1630146
rs1784186
rs10894596
rs1793278
rs1784510
rs1793279
rs7130605
rs7130388
rs1784185
rs1793280
rs7130961
rs57917786
rs4937714
rs61346062
rs73051146
rs77985078
rs7108908
rs75043012
rs1793281
rs11223167
rs73593147
rs59896175
rs73593150
rs117790597
rs58102214
rs7107420
rs139467597
rs73051150
rs7938158
rs7941705
rs73593155
rs75527235
rs7129456
rs137988832
rs112992162
rs73593157
rs7116113
rs76213936
rs1784519
rs1894193
rs73593159
rs76252006
rs1939519
rs1939520
rs1793260
rs145301174
rs6590647
rs1793262
rs55720713
rs61906420
rs77189746
rs7935939
rs61694348
rs7936526
rs10894597
rs79808712
rs149380776
rs1939521
rs7119286
rs10791245
rs1939508
rs1320647
rs117311376
rs3019871
rs495500
rs145889249
rs143925500
rs2917585
rs79387294
rs1784176
rs1784515
rs2917584
rs11223172
rs1939506
rs113474926
rs1939505
rs1793275
rs948004
rs1894196
rs1784507
rs1784506
rs3018407
rs2917583
rs10894598
rs138785029
rs3019852
rs2917582
rs74588062
rs3019857
rs1784189
rs3019856
rs2917581
rs142877261
rs2105618
rs2105617
rs3016396
rs140062190
rs3018406
rs3018405
rs149995462
rs3016395
rs3019855
rs1784187
rs1784526
rs1793259
rs11604513
rs3016505
rs1939498
rs73051164
rs3018396
rs9971380
rs1784172
rs73051168
rs3019860
rs143995578
rs3016389
rs3016388
rs3016506
rs1940150
rs1940149
rs2917565
rs2917566
rs3016387
rs1940148
rs2917568
rs2917569
rs3016507
rs3019859
rs2917570
rs146228495
rs3016386
rs3018395
rs1939515
rs1939514
rs147967802
rs3016384
rs1793289
rs117417356
rs1793288
rs77473284
rs1784514
rs1784180
rs1793287
rs1939511
rs1939510
rs111570144
rs2509074
rs2509075
rs117974989
rs3016383
rs76350124
rs11223177
rs1620329
rs80337712
rs73035518
rs181942191
rs1784524
rs1784523
rs1784522
rs1793286
rs1784521
rs3018394
rs1784179
rs1793285
rs78932940
rs1784178
rs1793284
rs115948383
rs75558451
rs2846068
rs2846067
rs1784520
rs3016382
rs1784177
rs3016500
rs11223178
rs1793283
rs1793282
rs1939518
rs76159920
rs11223179
rs3018393
rs1784517
rs1784182
rs7112601
rs1793257
rs1784183
rs1784184
rs505350
rs1784516
rs1793258
rs59251082
rs532769
rs533686
rs12290696
rs2226638
rs66470574
rs68136654
rs11223184
rs12279188
rs61908968
rs77867479
rs12281281
rs11223186
rs11223187
rs3018398
rs502611
rs117370249
rs4315083
rs12420562
rs535834
rs79758294
rs77199457
rs148352958
rs67974132
rs525471
rs76565618
rs531006
rs531093
rs3884985
rs560268
rs116884013
rs118085492
rs186037641
rs2511444
rs79951043
rs11223191
rs480859
rs74681706
rs3016397
rs7951156
rs6590653
rs76720309
rs79946035
rs1939523
rs1939524
rs1939525
rs1939526
rs117854187
rs1939507
rs1939513
rs117883028
rs3016394
rs146551911
rs143664615
rs1939502
rs1939503
rs1939504
rs1945945
rs1945946
rs1945947
rs1945948
rs3018404
rs117380004
rs3019868
rs3019867
rs2917574
rs3019866
rs2917575
rs3019865
rs117131885
rs1939516
rs11601374
rs1939517
rs80017848
rs149148753
rs3016392
rs4937717
rs185378850
rs141040795
rs948005
rs34910457
rs4343035
rs79506174
rs146744891
rs79923418
rs76604424
rs12417237
rs149522996
rs11223192
rs7926482
rs140372432
rs7929813
rs12286403
rs117089927
rs9667705
rs9666554
rs117569826
rs73601305
rs74534519
rs75942684
rs77036305
rs6590654
rs60940332
rs3016391
rs3019862
rs79577680
rs79356580
rs116978683
rs1939500
rs1793264
rs1784174
rs77850642
rs1793265
rs75393566
rs61908971
rs1784175
rs2511445
rs3016390
rs2917578
rs67678716
rs61908972
rs2437828
rs73601321
rs59526970
rs61261172
rs2917577
rs78991405
rs2917576
rs1945941
rs3018403
rs115352959
rs150269931
rs73601329
rs4937720
rs142109655
rs1945942
rs117948865
rs11826398
rs7131394
rs61150754
rs58788254
rs3019853
rs67017722
rs116854823
rs2012223
rs7109817
rs77650786
rs78561663
rs1540205
rs1540206
rs115302323
rs73601331
rs1894194
rs77339878
rs73601340
rs117479607
rs71485752
rs58761587
rs151160737
rs36189907
rs12288021
rs117231444
rs146644334
rs149187851
rs148317117
rs147024835
rs143883960
rs117642284
rs3019854
rs117992917
rs145984353
rs2917586
rs35333557
rs115883926
rs35249123
rs117087213
rs12807499
rs3019861
rs111569268
rs2917580
rs117316189
rs2917579
rs67024082
rs12417401
rs12274457
rs116633050
rs141647070
rs80245927
rs1970755
rs74315707
rs114950629
rs7942449
rs6590658
rs35777529
rs188590290
rs7924465
rs11822374
rs116993512
rs60090450
rs12788012
rs58233890
rs10791248
rs56240931
rs10791249
rs12279424
rs77816965
rs2007518
rs2007525
rs2105808
rs1105289
rs79450637
rs1894195
rs10894604
rs4936175
rs141257792
rs12797698
rs71485754
rs79745868
rs78059185
rs116487076
rs10437674
rs2001903
rs74537565
rs150006697
rs11825300
rs117190246
rs74898025
rs75375033
rs77592028
rs142591464
rs80131013
rs11223198
rs79158207
rs11223201
rs11223203
rs7944972
rs79233770
rs11223204
rs117976657
rs12275225
rs75100200
rs10894605
rs78416142
rs2853048
rs142049616
rs2853047
rs2853046
rs11223206
rs117006686
rs57372750
rs11223207
rs12280377
rs11223208
rs34783971
rs12807044
rs1557468
rs61450228
rs144236837
rs78995747
rs2853044
rs12796925
rs139526434
rs12797999
rs117575968
rs2725462
rs2853049
rs67661275
rs2466774
rs2466775
rs4073731
rs7938345
rs4262735
rs4076157
rs77263060
rs11223211
rs7942520
rs11223212
rs10791250
rs4937721
rs118150423
rs71485755
rs61906871
rs7129855
rs1112413
rs117831361
rs75185771
rs143997737
rs143276612
rs7936755
rs7950332
rs141506360
rs7940728
rs144478087
rs80115187
rs77600532
rs34001010
rs77024575
rs10894606
rs11223213
rs76955709
rs79829593
rs79787585
rs4937722
rs10894607
rs148277046
rs12360671
rs7350477
rs76397896
rs118072568
rs11223216
rs117951023
rs10894608
rs10894609
rs10894610
rs33997287
rs61906874
rs61906875
rs73039421
rs73039425
rs78341417
rs11223217
rs11223218
rs11223219
rs11223220
rs11223221
rs12283139
rs12278565
rs118086398
rs12271623
rs10894611
rs142252210
rs182666871
rs146528763
rs117441281
rs7114243
rs144797880
rs138416644
rs117994498
rs117628837
rs117873868
rs117250913
rs143518913
rs143446605
rs147532132
rs77604126
rs116864351
rs117337499
rs117692813
rs117098592
rs11223222
rs117651971
rs143944571
rs150669702
rs7122114
rs7106088
rs117714372
rs7106121
rs117405256
rs7106576
rs117109649
rs73039445
rs11223223
rs74649081
rs10894612
rs10894613
rs143331058
rs140345743
rs80042405
rs10894614
rs10750513
rs75802558
rs12285031
rs4287347
rs10750514
rs11822275
rs117954001
rs142719338
rs4572145
rs117202335
rs149744956
rs142624949
rs4128348
rs4128349
rs11223224
rs10894615
rs7342203
rs117527433
rs147576335
rs7342151
rs10791251
rs75412509
rs117076436
rs118030154
rs117823080
rs74755271
rs7121966
rs117442891
rs117847278
rs141433659
rs117159825
rs117621234
rs79489473
rs150789037
rs4937723
rs11223225
rs78754124
rs151314754
rs55708052
rs116946986
rs10736604
rs10736605
rs141365524
rs78543050
rs7104976
rs148097646
rs78585663
rs11223226
rs35203783
rs117795612
rs7110211
rs7124889
rs4245109
rs4937724
rs4937725
rs4937726
rs4937727
rs148312867
rs10219331
rs4937728
rs11223228
rs35152313
rs11223229
rs11223230
rs4129343
rs4245110
rs71477417
rs61906879
rs11223231
rs145811156
rs11223232
rs4491241
rs67713741
rs11601136
rs117662669
rs34814382
rs12805243
rs11223233
rs67835144
rs4245111
rs79489923
rs12806097
rs12806231
rs74876972
rs78446280
rs12805473
rs12786237
rs7938407
rs12283427
rs7116824
rs7938824
rs7938658
rs7941949
rs146185746
rs11223235
rs4937729
rs35358784
rs11223236
rs34915305
rs10750515
rs36126240
rs35874047
rs10791253
rs35268522
rs10791254
rs118094266
rs10791255
rs12801048
rs73041407
rs10894617
rs73041410
rs34315715
rs12801333
rs78490800
rs7128493
rs12287286
rs12801530
rs74346386
rs67730417
rs10791256
rs12801762
rs10791257
rs34583242
rs67703467
rs4454726
rs4486641
rs4448689
rs4551781
rs4641492
rs11223238
rs11223239
rs4937730
rs4937731
rs66866041
rs73041427
rs141576274
rs4447184
rs34125693
rs11223240
rs73041434
rs73041435
rs73041437
rs11223241
rs142368127
rs11223242
rs117843465
rs10894618
rs11223243
rs10791258
rs35909454
rs115147004
rs10791259
rs74902428
rs75901732
rs7119414
rs7119787
rs10160262
rs114351807
rs34724215
rs117911067
rs80292485
rs10160341
rs117142692
rs59298849
rs115158246
rs114093803
rs114651480
rs11822403
rs80248381
rs61906886
rs61906887
rs75405537
rs61906888
rs11223244
rs2659610
rs61906889
rs2725449
rs2659611
rs2725448
rs4937732
rs1506878
rs75805676
rs7113907
rs2725447
rs73041448
rs2725435
rs61906891
rs4937733
rs2725436
rs4937734
rs2221540
rs1506877
rs76446124
rs75667913
rs61906892
rs1506876
rs56195012
rs2725438
rs2659612
rs4575282
rs10791260
rs4937735
rs2659615
rs2725439
rs78237068
rs79543656
rs35338085
rs55665647
rs139778474
rs76564231
rs141913062
rs75835458
rs11223248
rs11223249
rs77537694
rs73041460
rs74354206
rs2659614
rs75933937
rs74762471
rs76589214
rs2725440
rs78621620
rs79555602
rs11223250
rs11223251
rs76115816
rs1395504
rs73041466
rs78718247
rs78811746
rs2725441
rs12365978
rs80252616
rs7934704
rs75980580
rs2659631
rs6590660
rs141344907
rs12793158
rs11223253
rs11605454
rs11223254
rs7950294
rs76653820
rs11223255
rs57023956
rs11603450
rs7103119
rs7119431
rs73041479
rs80025490
rs77668694
rs11820444
rs12799796
rs113535930
rs77206684
rs11223258
rs11824083
rs77397987
rs80055178
rs12805817
rs75887718
rs2725468
rs118170691
rs139838939
rs12421058
rs965419
rs12794443
rs953478
rs4936177
rs79062286
rs4937737
rs2725421
rs4937738
rs931876
rs2725422
rs148278101
rs2725423
rs74686045
rs78561426
rs2135628
rs55878195
rs7104738
rs12576355
rs117150708
rs28690716
rs11824635
rs10791261
rs7108778
rs76398933
rs2725425
rs2725426
rs2725427
rs2725430
rs1354789
rs185876198
rs1354790
rs2725431
rs2725432
rs146737717
rs61906896
rs34129706
rs147977257
rs11223261
rs2063071
rs2063072
rs2659598
rs117386212
rs78196258
rs11223262
rs1027796
rs61906897
rs1027797
rs76542061
rs1027798
rs2659599
rs35206616
rs79183574
rs2725433
rs116929645
rs11223264
rs11223265
rs1876282
rs2659601
rs12420331
rs11605477
rs2725456
rs11605501
rs12222239
rs139372756
rs1911252
rs76031652
rs951157
rs11601915
rs11223268
rs55764239
rs2725455
rs77301136
rs112012181
rs75029736
rs4937739
rs2659603
rs12799692
rs73043123
rs11522697
rs2135629
rs2135630
rs117734190
rs12801102
rs145038227
rs61906918
rs2262556
rs2336469
rs71477421
rs11223270
rs2659605
rs61906919
rs2659606
rs2725450
rs35966624
rs117594260
rs79624671
rs2725451
rs2659607
rs78997668
rs77532412
rs78495286
rs77713369
rs75853474
rs75092175
rs75303786
rs77188017
rs76522644
rs11223272
rs11223273
rs2659596
rs57490461
rs61906921
rs78601670
rs73043131
rs80313668
rs75715590
rs77131103
rs73043134
rs147017919
rs114378414
rs138078781
rs2659602
rs76223340
rs80184903
rs59467655
rs55740715
rs117812212
rs1105543
rs74569590
rs57740532
rs2725465
rs2659608
rs2725466
rs1354791
rs11223275
rs2725428
rs2725429
rs61906922
rs11223276
rs61906923
rs61906924
rs61906925
rs2725434
rs6590661
rs2725437
rs6590662
rs61906926
rs2063070
rs979054
rs979055
rs2659609
rs59024136
rs73043157
rs2725453
rs61906927
rs2725442
rs61906928
rs61906929
rs61906930
rs2725443
rs7926121
rs61906931
rs61906932
rs61906933
rs7926540
rs2725444
rs7926798
rs6590663
rs2725445
rs2659630
rs61034549
rs61906935
rs2725446
rs7930486
rs7930577
rs67059717
rs6590664
rs6590665
rs6590666
rs7127891
rs7112089
rs7111901
rs7112135
rs7937717
rs2659629
rs12805206
rs7937764
rs12419226
rs2659628
rs61906936
rs7342163
rs61906959
rs1911255
rs61909260
rs55861545
rs2725460
rs140902928
rs2725459
rs575068334
rs7946237
rs2659626
rs7946433
rs11223278
rs11223279
rs73024206
rs2659625
rs55655614
rs2659624
rs11223280
rs2659622
rs11223281
rs77494074
rs34531264
rs118118411
rs10894623
rs2659621
rs35013261
rs2659620
rs7123307
rs2659619
rs2659618
rs35840833
rs10791262
rs2659617
rs4622277
rs2659616
rs2725458
rs75521722
rs34316506
rs11223284
rs11223285
rs75979722
rs7947479
rs1605327
rs7932814
rs7932821
rs1605328
rs80183082
rs146017220
rs61909264
rs61909265
rs115670320
rs116771800
rs1472828
rs1472829
rs114252097
rs4075476
rs116936885
rs871437
rs906253
rs55839200
rs116843449
rs144212107
rs79115280
rs190824427
rs7101515
rs7117685
rs10894624
rs141330825
rs11607532
rs12417959
rs12807969
rs115289177
rs74919844
rs12284012
rs56283573
rs61909269
rs11223289
rs10791263
rs76957057
rs61909270
rs35806016
rs7130483
rs61909271
rs55679523
rs10431100
rs79566156
rs78736779
rs147191949
rs12575270
rs61909272
rs72653405
rs117671974
rs76378551
rs10894625
rs117372767
rs73024300
rs78301549
rs10894626
rs146602261
rs111976830
rs118182200
rs76638721
rs150400405
rs1395503
rs12292999
rs61909274
rs7111885
rs73026204
rs10894627
rs74560030
rs7115863
rs76146634
rs76855675
rs73026205
rs12789836
rs61909276
rs2336590
rs6590668
rs7942643
rs7942655
rs7942674
rs10750516
rs1506879
rs77361501
rs73026219
rs73026220
rs7125675
rs12287207
rs75033329
rs10750517
rs61909277
rs61909278
rs7358510
rs11223291
rs11223292
rs61909279
rs4567476
rs76238648
rs4542422
rs75040072
rs4572146
rs143619596
rs73026229
rs2135635
rs7107796
rs140840401
rs7123913
rs6590669
rs7127146
rs10894628
rs187499172
rs1532917
rs78990103
rs73026234
rs61909295
rs75736895
rs61909296
rs2135637
rs2135636
rs58274420
rs10894629
rs10894630
rs56261700
rs2336466
rs2336467
rs11605949
rs11608128
rs10750518
rs11608158
rs11606002
rs10750519
rs74739178
rs11606449
rs10894631
rs1567127
rs75053792
rs1316945
rs1124056
rs111901269
rs7106410
rs6590670
rs75474672
rs11223297
rs11223298
rs11223299
rs12276491
rs79567115
rs12269732
rs73028275
rs11223301
rs12284464
rs11223302
rs10791264
rs10791265
rs59930372
rs117014671
rs117469662
rs7926617
rs1506882
rs146260898
rs2336468
rs10791266
rs78301847
rs117080756
rs906252
rs885102
rs12287409
rs141020400
rs184612798
rs7938703
rs10750520
rs11223307
rs10894633
rs11223309
rs7101624
rs11223310
rs2878748
rs11223311
rs11223312
rs12363828
rs12363846
rs12363869
rs12365446
rs60646183
rs10444346
rs4937743
rs11223313
rs78575779
rs10444347
rs11223314
rs1911254
rs7106554
rs7930174
rs11223315
rs11223316
rs7102243
rs7102633
rs7122019
rs2135634
rs11223317
rs76432086
rs7933136
rs7114643
rs7952298
rs183656574
rs12363746
rs6590673
rs7114353
rs60892333
rs59850341
rs77782522
rs13377496
rs9737546
rs1506881
rs61909298
rs1506880
rs1395505
rs4936178
rs4936179
rs12803178
rs11605732
rs10894635
rs77899512
rs7928193
rs77243850
rs10894636
rs55669018
rs10894637
rs112720468
rs7935421
rs73030116
rs191573246
rs10791267
rs954114
rs2336592
rs149915113
rs118037241
rs2135632
rs2135631
rs11223319
rs1395502
rs11601484
rs10750521
rs11601488
rs76423250
rs187152297
rs1506875
rs1506874
rs10128727
rs10791268
rs7950100
rs7938283
rs11223320
rs7925181
rs7925185
rs1395501
rs1395500
rs1911253
rs11601407
rs73031597
rs80071102
rs113186725
rs147961432
rs11223321
rs78736603
rs61910326
rs11223322
rs112905247
rs59395406
rs10750522
rs10750523
rs113059533
rs12788472
rs73033004
rs7110728
rs4520608
rs113197490
rs76396463
rs73033005
rs4936180
rs76782628
rs78392269
rs11223331
rs7127303
rs76367059
rs76847017
rs4399339
rs4418820
rs138388786
rs61910329
rs10791270
rs10750524
rs79834917
rs4575288
rs74805600
rs10894638
rs117970255
rs11223332
rs12360866
rs12796515
rs11223333
rs78950017
rs79179586
rs10736606
rs58629044
rs56030748
rs10750525
rs78851679
rs76649986
rs7483004
rs117541425
rs7480107
rs80006937
rs117120454
rs75244602
rs79777226
rs35538167
rs56764042
rs57853212
rs4343032
rs4638316
rs7117316
rs59352604
rs58959572
rs75680315
rs79037004
rs79674889
rs78097964
rs79004175
rs60410888
rs58121307
rs58345984
rs60952582
rs57745333
rs57848990
rs11820926
rs4369418
rs11223334
rs10791271
rs10894639
rs11223335
rs4375452
rs35086194
rs4622273
rs4641493
rs10791272
rs4590883
rs12295256
rs4592431
rs35225233
rs4387353
rs138224578
rs78423337
rs569859683
rs113240933
rs12222232
rs117225963
rs76992410
rs11223336
rs7129438
rs77315801
rs11223337
rs11825737
rs12279774
rs12292966
rs7127639
rs12419190
rs55790138
rs146620041
rs143705346
rs150366641
rs6590674
rs66725248
rs147972678
rs10894640
rs12275435
rs11223338
rs4482038
rs4448698
rs11223339
rs80068028
rs7933116
rs7933468
rs75774195
rs75164010
rs4509773
rs112599274
rs10791273
rs12363709
rs10750527
rs7108715
rs4644652
rs11223340
rs4373939
rs11223341
rs12365003
rs7102095
rs11223342
rs10894641
rs10894642
rs10894644
rs9665994
rs12292250
rs4937745
rs77982710
rs79917427
rs11223348
rs7107891
rs12576515
rs7122639
rs7126587
rs7951990
rs7946066
rs12291968
rs117048237
rs10894645
rs4937746
rs11603858
rs150190346
rs7117608
rs55973658
rs12362615
rs12361143
rs59367759
rs12272872
rs11223350
rs7946990
rs73035089
rs56008595
rs10894646
rs11223351
rs6590675
rs35911891
rs7952100
rs35216320
rs7934739
rs7934652
rs7938415
rs9651672
rs2060123
rs1541881
rs1541882
rs80080933
rs58936969
rs10894647
rs10791275
rs11825349
rs1541883
rs1541884
rs4601796
rs4406836
rs4454727
rs11601881
rs117278293
rs7925745
rs57254119
rs7929651
rs6590676
rs7106889
rs12792823
rs77891122
rs11223356
rs35079381
rs142930602
rs1864707
rs118174355
rs34607145
rs10750528
rs11223357
rs246
rs7941670
rs116867176
rs7941497
rs35181483
rs148513701
rs10750529
rs144400296
rs55864038
rs60252858
rs766679
rs10894648
rs11223358
rs7105675
rs6590677
rs7106048
rs75961988
rs4486642
rs4486643
rs74655545
rs744098
rs1007018
rs4448699
rs527646
rs61910339
rs11824392
rs11223359
rs4936181
rs7118991
rs75861298
rs1560530
rs187220793
rs7123173
rs186030132
rs505525
rs485633
rs578013
rs568550
rs568399
rs10791278
rs10791279
rs10894649
rs10750530
rs66628883
rs6590678
rs58742723
rs139157084
rs7122481
rs1346977
rs1346978
rs1901914
rs79414705
rs73039137
rs73039139
rs1901915
rs1901916
rs11223361
rs10791280
rs11600739
rs9633972
rs78945484
rs67088660
rs10894650
rs113624930
rs7946743
rs77619064
rs12294492
rs76298235
rs4936183
rs4290236
rs12577041
rs12575127
rs56206566
rs7931020
rs73039157
rs2382619
rs2060124
rs56114686
rs1453829
rs1453828
rs715352
rs36147757
rs143005655
rs61910342
rs80093223
rs73039166
rs10791281
rs79798233
rs10791282
rs10791283
rs483129
rs10736607
rs11604733
rs1453830
rs10750531
rs1431780
rs7101401
rs7101444
rs7117841
rs1541879
rs1541878
rs4319525
rs985631
rs985630
rs79992292
rs985629
rs4376912
rs4261296
rs6590681
rs4548631
rs4405324
rs77607382
rs80140185
rs4536228
rs7110406
rs75265929
rs7110459
rs1431779
rs1431778
rs1431777
rs1346975
rs12575991
rs7115553
rs4517531
rs4417277
rs4417278
rs10894651
rs7119374
rs7119176
rs7119415
rs2891029
rs76596169
rs4427573
rs79483183
rs77328135
rs73594474
rs113803432
rs1158780
rs11223367
rs55754342
rs35454982
rs7130241
rs117845025
rs7117370
rs487270
rs476637
rs570969
rs11600394
rs58346691
rs564448
rs73594487
rs7123002
rs75562644
rs75136636
rs525545
rs497481
rs481086
rs117968216
rs145681868
rs475353
rs140901729
rs547962
rs514075
rs12796181
rs488322
rs191975856
rs55976085
rs117649991
rs10894652
rs510720
rs1594524
rs79537689
rs77665383
rs11223368
rs101259
rs4245113
rs1901913
rs1000687
rs11821620
rs73041167
rs10894653
rs10894654
rs11602118
rs11223369
rs11223370
rs11223371
rs7119950
rs11601079
rs11605231
rs143064089
rs72653406
rs146874757
rs7101918
rs73023511
rs73023512
rs10750532
rs12419748
rs4937749
rs11223373
rs73023514
rs4323877
rs55954240
rs73023519
rs754048
rs4936184
rs67296539
rs12787504
rs145963785
rs4430517
rs2116390
rs117439167
rs7130004
rs10791284
rs61176663
rs7118286
rs57554666
rs73596437
rs192902198
rs11605052
rs111580011
rs73023525
rs73023526
rs61632329
rs140490231
rs56818011
rs66478746
rs143107672
rs4328223
rs73023532
rs76883876
rs7108146
rs11602730
rs2163561
rs117455381
rs79510798
rs61910348
rs73596446
rs73023597
rs4937750
rs513650
rs4937751
rs7929891
rs73023601
rs7108112
rs1077373
rs7112210
rs147805727
rs4937752
rs1431773
rs4937753
rs728341
rs1835725
rs1431774
rs1431775
rs7936411
rs7936420
rs79082056
rs74810563
rs7937126
rs10894655
rs480035
rs4937754
rs7104871
rs12792847
rs7949158
rs4937755
rs4937756
rs1367861
rs1367862
rs1367863
rs12362114
rs1431776
rs513787
rs475056
rs7106454
rs60852973
rs112590453
rs520024
rs79860538
rs528190
rs483043
rs7115383
rs10894656
rs71477430
rs113362986
rs538171
rs7116982
rs1563155
rs559280
rs515197
rs142396774
rs2567681
rs524165
rs11223381
rs76691510
rs11606197
rs34845256
rs11606651
rs113543022
rs79792159
rs483591
rs566977
rs484610
rs117761629
rs111481947
rs113437904
rs10894658
rs80209618
rs113752995
rs11223382
rs78113780
rs78173704
rs74916433
rs113966154
rs571720
rs80033352
rs12417211
rs75372334
rs558298
rs55649525
rs55983503
rs11223384
rs535920
rs535956
rs575803
rs574712
rs67585544
rs514337
rs7107699
rs10894659
rs2891030
rs510960
rs1869444
rs112210449
rs76703859
rs7938176
rs2382620
rs2382621
rs12788051
rs79031594
rs7121368
rs61910353
rs476840
rs61910354
rs528685
rs66856360
rs11223386
rs2096821
rs7102837
rs476154
rs77380254
rs7123286
rs113886251
rs4598679
rs74788614
rs7124533
rs113510802
rs11820373
rs78656210
rs492972
rs505690
rs505494
rs11223387
rs71477432
rs476892
rs11826488
rs59221458
rs515478
rs76014673
rs542651
rs78247979
rs113925374
rs493151
rs509892
rs112843879
rs11607110
rs113806037
rs489949
rs7948052
```
