## Supplementary material for "Characterization of shared and ancestry-specific signals driving complex traits using multi-ancestry fine-mapping": s2.afreq

```
#CHROM	ID	REF	ALT	ALT_FREQS	OBS_CT
11	rs11222974	C	T	0.125	1008
11	rs61045048	G	C	0.127976	1008
11	rs7108191	G	A	0.25496	1008
11	rs146123702	C	G	0.00496032	1008
11	rs1975612	T	C	0.494048	1008
11	rs144681721	T	C	0.0188492	1008
11	rs11222975	G	A	0.409722	1008
11	rs3133869	T	A	0.0873016	1008
11	rs6590629	G	A	0.0873016	1008
11	rs6590630	T	C	0.0873016	1008
11	rs3099761	T	C	0.111111	1008
11	rs3099762	G	T	0.0873016	1008
11	rs113896789	T	C	0.126984	1008
11	rs3099763	G	A	0.0853175	1008
11	rs1037265	C	T	0.0843254	1008
11	rs74889734	C	T	0.0228175	1008
11	rs3824870	G	A	0.363095	1008
11	rs61906027	C	A	0.22619	1008
11	rs150263068	G	A	0.0585317	1008
11	rs147494623	C	T	0.0228175	1008
11	rs1839314	T	C	0.0615079	1008
11	rs1816999	A	G	0.0615079	1008
11	rs11222977	C	T	0.124008	1008
11	rs3133894	G	A	0.0605159	1008
11	rs3133893	A	G	0.0615079	1008
11	rs2122237	G	A	0.0605159	1008
11	rs2122238	A	C	0.0605159	1008
11	rs2167050	C	A	0.0605159	1008
11	rs3099764	C	A	0.0605159	1008
11	rs921268	G	A	0.0813492	1008
11	rs1449434	T	G	0.0605159	1008
11	rs1449435	G	A	0.0605159	1008
11	rs1449436	G	A	0.0605159	1008
11	rs74736635	C	T	0.108135	1008
11	rs3133891	G	A	0.0813492	1008
11	rs148375018	G	T	0.0505952	1008
11	rs141596600	A	G	0.0208333	1008
11	rs78939241	T	A	0.0208333	1008
11	rs73597213	T	C	0.125992	1008
11	rs2335469	T	C	0.0595238	1008
11	rs2335468	C	T	0.217262	1008
11	rs2335467	G	A	0.0634921	1008
11	rs921269	C	T	0.215278	1008
11	rs142127591	G	A	0.0188492	1008
11	rs3099765	C	G	0.429563	1008
11	rs79932358	A	G	0.0208333	1008
11	rs117235737	T	A	0.0208333	1008
11	rs1868534	T	G	0.191468	1008
11	rs6590631	C	A	0.132937	1008
11	rs6590632	T	C	0.133929	1008
11	rs3099766	T	C	0.212302	1008
11	rs10894524	T	C	0.0575397	1008
11	rs4936162	A	G	0.133929	1008
11	rs4937682	G	C	0.132937	1008
11	rs12364817	A	G	0.434524	1008
11	rs73040252	T	C	0.0228175	1008
11	rs7103588	A	G	0.133929	1008
11	rs3133890	C	T	0.0575397	1008
11	rs2010921	G	A	0.0347222	1008
11	rs1868538	T	C	0.21131	1008
11	rs921271	G	T	0.132937	1008
11	rs2017038	T	A	0.214286	1008
11	rs2017048	C	G	0.0575397	1008
11	rs2017055	A	G	0.193452	1008
11	rs4937683	T	A	0.135913	1008
11	rs878518	A	G	0.194444	1008
11	rs878517	A	C	0.194444	1008
11	rs61314230	A	T	0.135913	1008
11	rs117776952	G	A	0.0208333	1008
11	rs61906028	C	T	0.222222	1008
11	rs3133888	C	A	0.0575397	1008
11	rs61906029	G	T	0.217262	1008
11	rs141063040	C	T	0.00694444	1008
11	rs117258990	T	C	0.0208333	1008
11	rs11222978	C	T	0.131944	1008
11	rs11222980	A	G	0.133929	1008
11	rs11222981	G	A	0.15377	1008
11	rs11222982	C	T	0.468254	1008
11	rs116103196	C	T	0.00496032	1008
11	rs74884785	G	A	0.0208333	1008
11	rs58521371	T	A	0.469246	1008
11	rs3099789	C	T	0.294643	1008
11	rs117434706	G	A	0.0178571	1008
11	rs58175508	T	C	0.0178571	1008
11	rs895927	C	G	0.0595238	1008
11	rs3099790	A	G	0.0595238	1008
11	rs56255127	C	T	0.217262	1008
11	rs3099792	T	C	0.427579	1008
11	rs73597221	G	A	0.119048	1008
11	rs76702126	G	T	0.0168651	1008
11	rs3099794	C	T	0.277778	1008
11	rs12226880	T	C	0.133929	1008
11	rs146096598	A	C	0.015873	1008
11	rs10894525	A	C	0.481151	1008
11	rs3133883	A	T	0.418651	1008
11	rs76440110	T	C	0.015873	1008
11	rs78542089	A	G	0.015873	1008
11	rs3099796	A	G	0.420635	1008
11	rs79592005	A	G	0.015873	1008
11	rs3133882	A	G	0.419643	1008
11	rs115606172	T	G	0.015873	1008
11	rs114226462	A	G	0.0168651	1008
11	rs115904338	T	C	0.015873	1008
11	rs140786771	A	G	0.015873	1008
11	rs3133876	G	A	0.0605159	1008
11	rs11821761	C	T	0.015873	1008
11	rs138439708	C	T	0.015873	1008
11	rs3133875	T	C	0.243056	1008
11	rs3133874	C	T	0.0763889	1008
11	rs116342212	A	G	0.015873	1008
11	rs79154457	G	T	0.0218254	1008
11	rs116891812	C	A	0.015873	1008
11	rs118020930	C	T	0.015873	1008
11	rs3133871	A	G	0.206349	1008
11	rs1965853	G	A	0.0625	1008
11	rs7108494	T	C	0.131944	1008
11	rs1809064	T	C	0.19246	1008
11	rs3099797	C	T	0.0605159	1008
11	rs3133908	T	G	0.19246	1008
11	rs3133907	A	G	0.208333	1008
11	rs3133905	G	A	0.191468	1008
11	rs3099798	T	C	0.191468	1008
11	rs3133904	A	G	0.19246	1008
11	rs3099799	A	C	0.207341	1008
11	rs3133903	G	A	0.0615079	1008
11	rs3099800	T	C	0.19246	1008
11	rs3099801	C	A	0.191468	1008
11	rs61906032	G	C	0.210317	1008
11	rs3133902	G	A	0.19246	1008
11	rs3133901	A	C	0.208333	1008
11	rs3099802	A	G	0.208333	1008
11	rs7108688	A	C	0.12996	1008
11	rs3133900	T	G	0.190476	1008
11	rs3133898	A	C	0.189484	1008
11	rs3133897	A	T	0.191468	1008
11	rs4937685	G	A	0.207341	1008
11	rs78870567	G	T	0.0168651	1008
11	rs75463607	C	T	0.0168651	1008
11	rs77828293	A	C	0.0168651	1008
11	rs77908624	C	T	0.0168651	1008
11	rs111948951	G	A	0.015873	1008
11	rs75537194	C	T	0.015873	1008
11	rs3099803	T	C	0.208333	1008
11	rs4936163	C	T	0.122024	1008
11	rs117938317	A	T	0.0426587	1008
11	rs75103976	C	G	0.015873	1008
11	rs12575219	C	T	0.0257937	1008
11	rs11222986	G	A	0.147817	1008
11	rs11222987	C	T	0.147817	1008
11	rs4556549	T	G	0.140873	1008
11	rs718851	C	T	0.0585317	1008
11	rs150143429	T	A	0.015873	1008
11	rs11222988	C	T	0.0575397	1008
11	rs11222989	T	C	0.125	1008
11	rs3133881	T	C	0.184524	1008
11	rs1809063	T	C	0.200397	1008
11	rs753503	G	C	0.0575397	1008
11	rs2334904	G	A	0.642857	1008
11	rs962319	G	A	0.0575397	1008
11	rs78389100	A	T	0.0486111	1008
11	rs3099804	C	T	0.911706	1008
11	rs3099805	A	G	0.91369	1008
11	rs117092131	G	A	0.0248016	1008
11	rs61906033	G	A	0.168651	1008
11	rs12792001	C	G	0.175595	1008
11	rs4937687	G	A	0.654762	1008
11	rs4937688	T	C	0.683532	1008
11	rs76067993	C	T	0.0248016	1008
11	rs3099774	T	C	0.921627	1008
11	rs80129745	T	C	0.0337302	1008
11	rs10894526	C	T	0.179563	1008
11	rs2044726	G	A	0.0605159	1008
11	rs2044727	C	A	0.208333	1008
11	rs117292469	A	G	0.0257937	1008
11	rs3099776	T	C	0.0605159	1008
11	rs11222990	C	T	0.484127	1008
11	rs11222991	T	G	0.183532	1008
11	rs1900925	A	G	0.0605159	1008
11	rs3099777	T	C	0.920635	1008
11	rs79679700	G	A	0.0257937	1008
11	rs141146542	C	T	0.0436508	1008
11	rs4937689	A	G	0.677579	1008
11	rs12802777	C	G	0.18254	1008
11	rs2084527	T	C	0.673611	1008
11	rs117952522	T	G	0.0257937	1008
11	rs3133885	A	G	0.261905	1008
11	rs3133880	T	C	0.739087	1008
11	rs79489679	A	G	0.0257937	1008
11	rs3099788	G	A	0.911706	1008
11	rs3133879	G	C	0.239087	1008
11	rs2218731	C	T	0.670635	1008
11	rs1121544	A	C	0.0605159	1008
11	rs3099787	C	T	0.909722	1008
11	rs3133877	A	G	0.0426587	1008
11	rs4937690	C	T	0.672619	1008
11	rs11820240	C	T	0.178571	1008
11	rs716717	C	T	0.0605159	1008
11	rs2044728	C	T	0.703373	1008
11	rs1992969	G	A	0.0605159	1008
11	rs151185700	T	C	0.0545635	1008
11	rs36161267	G	A	0.179563	1008
11	rs3133886	T	G	0.0605159	1008
11	rs1839317	G	T	0.646825	1008
11	rs79346118	A	C	0.0257937	1008
11	rs3099786	T	A	0.241071	1008
11	rs79388641	T	C	0.0327381	1008
11	rs3099785	C	T	0.24504	1008
11	rs10894528	C	G	0.664683	1008
11	rs10894529	C	G	0.639881	1008
11	rs3099784	G	A	0.0486111	1008
11	rs117260110	C	T	0.0257937	1008
11	rs972463	G	A	0.186508	1008
11	rs10791221	C	G	0.667659	1008
11	rs80254883	G	A	0.0257937	1008
11	rs116993397	C	T	0.0267857	1008
11	rs10750504	C	A	0.447421	1008
11	rs7934599	C	T	0.0257937	1008
11	rs74333735	G	T	0.0615079	1008
11	rs10894530	C	A	0.625992	1008
11	rs11223000	C	T	0.0277778	1008
11	rs10894532	G	A	0.645833	1008
11	rs3099783	T	C	0.902778	1008
11	rs3099782	T	G	0.927579	1008
11	rs79246453	T	C	0.0218254	1008
11	rs79362286	G	A	0.0714286	1008
11	rs12293070	A	G	0.0248016	1008
11	rs3099780	G	A	0.0505952	1008
11	rs3133896	A	C	0.0505952	1008
11	rs3099779	A	C	0.924603	1008
11	rs3099806	G	A	0.0545635	1008
11	rs1449437	T	C	0.0684524	1008
11	rs59283151	C	T	0.181548	1008
11	rs895914	T	C	0.0684524	1008
11	rs895915	G	A	0.0545635	1008
11	rs895916	T	C	0.0545635	1008
11	rs895917	T	C	0.0545635	1008
11	rs895918	C	T	0.0545635	1008
11	rs1037263	C	T	0.0664683	1008
11	rs1037264	A	C	0.0545635	1008
11	rs2002734	C	T	0.0555556	1008
11	rs117456679	A	G	0.0496032	1008
11	rs1562698	G	A	0.0535714	1008
11	rs4937691	C	G	0.00595238	1008
11	rs3133895	G	A	0.0525794	1008
11	rs140438007	G	A	0.0267857	1008
11	rs3099773	T	C	0.0684524	1008
11	rs150021143	G	A	0.0168651	1008
11	rs2305273	G	A	0.0486111	1008
11	rs2305272	C	T	0.37004	1008
11	rs2305271	A	C	0.926587	1008
11	rs2305270	G	T	0.0486111	1008
11	rs3099767	G	A	0.0545635	1008
11	rs4937692	C	G	0.21131	1008
11	rs117648806	A	C	0.014881	1008
11	rs1975613	C	T	0.0525794	1008
11	rs2241999	A	G	0.885913	1008
11	rs10894533	G	A	0.545635	1008
11	rs10894534	C	T	0.372024	1008
11	rs78115367	A	C	0.0228175	1008
11	rs3133913	T	C	0.624008	1008
11	rs3099771	G	A	0.46627	1008
11	rs895925	C	G	0.470238	1008
11	rs895924	T	C	0.469246	1008
11	rs730253	G	C	0.289683	1008
11	rs732897	C	T	0.0863095	1008
11	rs3099770	A	G	0.516865	1008
11	rs141115903	C	T	0.0327381	1008
11	rs3133911	T	C	0.376984	1008
11	rs3099769	G	A	0.0912698	1008
11	rs189413943	C	A	0.0188492	1008
11	rs1839316	C	A	0.094246	1008
11	rs3133910	C	T	0.122024	1008
11	rs191767598	T	C	0.0128968	1008
11	rs192273166	C	T	0.093254	1008
11	rs149030269	G	A	0.0416667	1008
11	rs12801750	C	T	0.00198413	1008
11	rs111443381	G	C	0.115079	1008
11	rs112215978	C	T	0.117063	1008
11	rs546390605	C	T	0.0128968	1008
11	rs3781630	G	A	0.0525794	1008
11	rs3133906	A	C	0.133929	1008
11	rs485876	A	G	0.108135	1008
11	rs540356	C	A	0.106151	1008
11	rs617267	A	C	0.149802	1008
11	rs8894	A	G	0.127976	1008
11	rs11634	C	T	0.167659	1008
11	rs2706	C	A	0.179563	1008
11	rs117241024	A	G	0.0367063	1008
11	rs520420	T	C	0.125992	1008
11	rs7122894	A	G	0.015873	1008
11	rs11223015	T	C	0.180556	1008
11	rs75910380	G	A	0.015873	1008
11	rs78346771	A	G	0.015873	1008
11	rs577640	A	G	0.141865	1008
11	rs571365	G	A	0.293651	1008
11	rs517317	C	A	0.12004	1008
11	rs617423	G	A	0.124008	1008
11	rs75229663	A	C	0.015873	1008
11	rs631998	C	T	0.875992	1008
11	rs74559947	C	T	0.015873	1008
11	rs1823365	C	T	0.180556	1008
11	rs471249	A	G	0.875992	1008
11	rs79784688	T	C	0.015873	1008
11	rs77693482	T	A	0.015873	1008
11	rs647997	G	A	0.688492	1008
11	rs77075537	C	T	0.015873	1008
11	rs523528	C	T	0.859127	1008
11	rs662024	C	G	0.861111	1008
11	rs10894536	T	A	0.172619	1008
11	rs79944600	C	T	0.119048	1008
11	rs529206	C	T	0.876984	1008
11	rs676355	C	T	0.689484	1008
11	rs77490806	G	A	0.015873	1008
11	rs532211	A	G	0.695437	1008
11	rs79660709	A	C	0.0168651	1008
11	rs144272295	T	C	0.0218254	1008
11	rs74439086	C	T	0.0168651	1008
11	rs1839315	C	T	0.167659	1008
11	rs192213680	C	A	0.015873	1008
11	rs486659	A	G	0.878968	1008
11	rs76262489	T	C	0.0168651	1008
11	rs634286	A	G	0.878968	1008
11	rs77045672	T	C	0.0168651	1008
11	rs11223020	C	A	0.209325	1008
11	rs76881291	G	A	0.00198413	1008
11	rs10894537	G	A	0.167659	1008
11	rs12289320	A	G	0.875	1008
11	rs67316035	T	A	0.167659	1008
11	rs479616	G	A	0.691468	1008
11	rs11601997	G	A	0.167659	1008
11	rs679234	T	C	0.875	1008
11	rs10894538	T	A	0.167659	1008
11	rs475219	A	G	0.876984	1008
11	rs79848141	A	T	0.0138889	1008
11	rs76683998	C	T	0.015873	1008
11	rs80139637	G	A	0.0128968	1008
11	rs620813	C	T	0.690476	1008
11	rs76536790	G	A	0.0138889	1008
11	rs11223024	T	C	0.22619	1008
11	rs11223025	T	A	0.22619	1008
11	rs79391308	G	A	0.015873	1008
11	rs11223026	A	G	0.015873	1008
11	rs117677967	A	G	0.00892857	1008
11	rs1375577	G	T	0.238095	1008
11	rs76153068	C	T	0.015873	1008
11	rs77038206	C	A	0.015873	1008
11	rs76517721	C	A	0.015873	1008
11	rs11223027	A	G	0.237103	1008
11	rs79745958	G	A	0.015873	1008
11	rs895922	G	A	0.227183	1008
11	rs12286374	T	C	0.228175	1008
11	rs882584	G	T	0.244048	1008
11	rs2017855	C	T	0.390873	1008
11	rs895920	T	A	0.227183	1008
11	rs895919	T	C	0.244048	1008
11	rs118000867	A	G	0.0208333	1008
11	rs7105663	T	C	0.391865	1008
11	rs7945445	G	A	0.227183	1008
11	rs7932411	T	C	0.391865	1008
11	rs7948829	A	G	0.14881	1008
11	rs1968652	A	C	0.391865	1008
11	rs11605945	G	A	0.227183	1008
11	rs77821097	T	C	0.015873	1008
11	rs11223031	G	T	0.243056	1008
11	rs79367298	T	C	0.015873	1008
11	rs77396147	G	C	0.015873	1008
11	rs10791223	T	C	0.14881	1008
11	rs7944110	G	A	0.229167	1008
11	rs7944408	C	A	0.229167	1008
11	rs6590634	T	G	0.405754	1008
11	rs10791224	G	A	0.14881	1008
11	rs10894539	A	C	0.391865	1008
11	rs10894540	C	T	0.375992	1008
11	rs4614464	A	C	0.391865	1008
11	rs186289925	C	G	0.015873	1008
11	rs76816078	C	T	0.015873	1008
11	rs9633969	A	G	0.146825	1008
11	rs12295993	G	C	0.232143	1008
11	rs76967025	T	C	0.00992063	1008
11	rs56166224	T	A	0.229167	1008
11	rs11600285	C	A	0.229167	1008
11	rs4937694	T	C	0.391865	1008
11	rs75077845	C	T	0.0168651	1008
11	rs4937695	A	G	0.391865	1008
11	rs4937696	T	C	0.391865	1008
11	rs4937697	G	A	0.14881	1008
11	rs117811458	T	C	0.015873	1008
11	rs1939961	G	A	0.392857	1008
11	rs78352597	C	T	0.015873	1008
11	rs76325220	T	C	0.015873	1008
11	rs11223038	A	G	0.147817	1008
11	rs78821002	G	A	0.015873	1008
11	rs605735	A	G	0.371032	1008
11	rs117148800	C	A	0.12004	1008
11	rs140882293	G	A	0.0128968	1008
11	rs74515499	C	A	0.015873	1008
11	rs11223040	T	C	0.390873	1008
11	rs75796067	A	T	0.00198413	1008
11	rs658772	T	C	0.503968	1008
11	rs7129485	A	C	0.390873	1008
11	rs11223041	T	C	0.229167	1008
11	rs1939964	A	C	0.390873	1008
11	rs1939965	C	T	0.228175	1008
11	rs11223042	C	T	0.228175	1008
11	rs11223043	G	A	0.228175	1008
11	rs79894601	C	T	0.015873	1008
11	rs147510024	G	A	0.144841	1008
11	rs10894542	A	G	0.373016	1008
11	rs12222112	T	A	0.144841	1008
11	rs10894544	A	T	0.228175	1008
11	rs79391280	A	G	0.015873	1008
11	rs11223045	T	C	0.228175	1008
11	rs75460086	C	T	0.015873	1008
11	rs11223046	T	C	0.228175	1008
11	rs11223047	T	C	0.228175	1008
11	rs2508938	T	C	0.37004	1008
11	rs4937698	A	G	0.00198413	1008
11	rs117696742	G	A	0.0376984	1008
11	rs10791226	C	T	0.228175	1008
11	rs11223049	A	G	0.151786	1008
11	rs141989820	C	T	0.00297619	1008
11	rs7107484	G	A	0.395833	1008
11	rs11223051	C	A	0.149802	1008
11	rs11223052	C	T	0.118056	1008
11	rs7111881	G	A	0.228175	1008
11	rs7111704	C	A	0.149802	1008
11	rs10791227	G	T	0.227183	1008
11	rs10791228	T	C	0.227183	1008
11	rs10791229	T	A	0.22619	1008
11	rs4494309	C	T	0.15377	1008
11	rs7119699	G	A	0.22619	1008
11	rs7120180	G	C	0.22619	1008
11	rs142172942	C	G	0.0277778	1008
11	rs2212483	G	A	0.15873	1008
11	rs12282457	T	C	0.227183	1008
11	rs11223054	C	A	0.22619	1008
11	rs11604359	T	G	0.22619	1008
11	rs76910681	A	G	0.014881	1008
11	rs146059895	G	A	0.0228175	1008
11	rs7105078	A	G	0.22619	1008
11	rs10894546	G	T	0.22619	1008
11	rs10894547	A	G	0.22619	1008
11	rs11605569	T	C	0.22619	1008
11	rs11603429	G	A	0.22619	1008
11	rs11603410	C	T	0.22619	1008
11	rs7480275	A	T	0.22619	1008
11	rs10894548	G	T	0.22619	1008
11	rs1940010	T	G	0.22619	1008
11	rs11223055	G	T	0.15873	1008
11	rs1940009	G	A	0.22619	1008
11	rs145252566	A	G	0.00793651	1008
11	rs1940008	T	A	0.22619	1008
11	rs4463853	T	G	0.22619	1008
11	rs10894549	A	C	0.22619	1008
11	rs7130358	T	G	0.22619	1008
11	rs7114722	G	A	0.22619	1008
11	rs7114522	C	A	0.22619	1008
11	rs4511287	A	T	0.22619	1008
11	rs4272789	G	A	0.22619	1008
11	rs2155375	G	A	0.22619	1008
11	rs79059288	C	G	0.015873	1008
11	rs2155376	C	G	0.22619	1008
11	rs11223056	G	A	0.22619	1008
11	rs12421244	T	C	0.22619	1008
11	rs12284699	G	A	0.22619	1008
11	rs12284702	G	C	0.227183	1008
11	rs34671887	C	T	0.225198	1008
11	rs35226152	C	T	0.225198	1008
11	rs11605228	G	A	0.230159	1008
11	rs10894550	G	A	0.167659	1008
11	rs10791230	G	C	0.242063	1008
11	rs2155377	C	A	0.160714	1008
11	rs1065	T	A	0.236111	1008
11	rs4520606	A	T	0.236111	1008
11	rs1005829	G	A	0.409722	1008
11	rs2155378	G	A	0.409722	1008
11	rs2155379	C	T	0.235119	1008
11	rs10894551	T	C	0.239087	1008
11	rs2212484	G	T	0.171627	1008
11	rs117184470	A	C	0.00198413	1008
11	rs10676490	C	T	0.399802	1008
11	rs10894553	G	A	0.22123	1008
11	rs10894554	C	T	0.417659	1008
11	rs181612879	A	G	0.0109127	1008
11	rs10894555	C	A	0.204365	1008
11	rs58609531	C	T	0.166667	1008
11	rs78058594	A	G	0.00198413	1008
11	rs11827383	G	A	0.222222	1008
11	rs139097304	T	A	0.015873	1008
11	rs4936166	C	T	0.417659	1008
11	rs1940013	C	T	0.222222	1008
11	rs1940012	G	T	0.412698	1008
11	rs1079019	C	A	0.223214	1008
11	rs1940011	G	A	0.223214	1008
11	rs3802791	C	T	0.166667	1008
11	rs3824898	G	A	0.420635	1008
11	rs4937700	C	T	0.417659	1008
11	rs74702661	G	A	0.0347222	1008
11	rs1940403	T	C	0.0287698	1008
11	rs11223064	T	C	0.420635	1008
11	rs3360	G	A	0.420635	1008
11	rs2155374	G	A	0.169643	1008
11	rs76722395	T	A	0.0248016	1008
11	rs2186752	A	G	0.420635	1008
11	rs12417538	C	A	0.223214	1008
11	rs12417610	G	A	0.390873	1008
11	rs58179972	C	T	0.0267857	1008
11	rs10894558	C	T	0.223214	1008
11	rs12575082	C	A	0.167659	1008
11	rs11223066	G	C	0.22619	1008
11	rs11223067	T	C	0.22619	1008
11	rs61304838	G	A	0.196429	1008
11	rs57530342	G	T	0.167659	1008
11	rs75129691	T	C	0.167659	1008
11	rs12221543	A	G	0.22619	1008
11	rs4937701	G	A	0.167659	1008
11	rs7131275	G	A	0.224206	1008
11	rs1939966	G	A	0.224206	1008
11	rs3824871	T	A	0.224206	1008
11	rs7104899	C	A	0.420635	1008
11	rs7121278	T	A	0.167659	1008
11	rs11827069	A	G	0.224206	1008
11	rs3781635	T	A	0.224206	1008
11	rs12223295	G	A	0.224206	1008
11	rs3781633	G	A	0.136905	1008
11	rs143605069	C	T	0.0119048	1008
11	rs141082368	A	C	0.0138889	1008
11	rs75029724	C	T	0.0208333	1008
11	rs10894559	C	T	0.224206	1008
11	rs1939957	A	G	0.225198	1008
11	rs59882561	A	T	0.0287698	1008
11	rs3781631	C	A	0.0248016	1008
11	rs1940024	T	C	0.421627	1008
11	rs2298479	G	A	0.224206	1008
11	rs117621063	C	T	0.0128968	1008
11	rs67711553	G	A	0.367063	1008
11	rs10894560	A	G	0.419643	1008
11	rs1940026	C	T	0.197421	1008
11	rs7926221	C	A	0.222222	1008
11	rs7926244	C	A	0.222222	1008
11	rs7926384	C	T	0.197421	1008
11	rs74420510	C	G	0.0248016	1008
11	rs10431099	C	T	0.222222	1008
11	rs7946329	T	A	0.222222	1008
11	rs10894563	G	A	0.222222	1008
11	rs116024877	T	G	0.0248016	1008
11	rs11223073	G	A	0.222222	1008
11	rs11223074	C	A	0.22123	1008
11	rs79345045	C	G	0.168651	1008
11	rs4937702	A	G	0.421627	1008
11	rs4936167	C	T	0.195437	1008
11	rs4936168	T	C	0.418651	1008
11	rs7947571	G	A	0.214286	1008
11	rs4245106	A	T	0.176587	1008
11	rs73585011	C	T	0.0277778	1008
11	rs78390582	G	C	0.176587	1008
11	rs77540519	T	C	0.176587	1008
11	rs2226633	C	T	0.205357	1008
11	rs74705123	T	G	0.177579	1008
11	rs75208588	G	T	0.177579	1008
11	rs11821777	G	A	0.215278	1008
11	rs78453902	A	C	0.178571	1008
11	rs77997406	C	T	0.178571	1008
11	rs11223079	A	G	0.206349	1008
11	rs2212482	C	T	0.0277778	1008
11	rs75642915	T	C	0.178571	1008
11	rs79120040	C	T	0.0238095	1008
11	rs7929377	A	G	0.0248016	1008
11	rs75232906	G	C	0.171627	1008
11	rs2508967	T	G	0.97619	1008
11	rs73585017	A	G	0.197421	1008
11	rs75765707	G	A	0.0634921	1008
11	rs2512713	G	A	0.923611	1008
11	rs2512714	C	A	0.923611	1008
11	rs2512715	C	T	0.860119	1008
11	rs148798669	G	C	0.0634921	1008
11	rs11223081	C	T	0.0426587	1008
11	rs948208	G	A	0.473214	1008
11	rs75023564	T	A	0.0634921	1008
11	rs2509237	A	G	0.861111	1008
11	rs79625640	C	T	0.0634921	1008
11	rs1939953	A	G	0.0634921	1008
11	rs145592605	A	T	0.0634921	1008
11	rs75428165	G	T	0.0634921	1008
11	rs74966345	G	A	0.0634921	1008
11	rs7114161	G	A	0.0248016	1008
11	rs75882147	G	T	0.0634921	1008
11	rs60377179	T	C	0.0634921	1008
11	rs118090063	C	T	0.0634921	1008
11	rs73585022	T	C	0.0634921	1008
11	rs79155109	G	A	0.0634921	1008
11	rs2512716	G	A	0.860119	1008
11	rs150820828	C	T	0.0188492	1008
11	rs2508968	A	G	0.861111	1008
11	rs73585029	A	T	0.0634921	1008
11	rs2508969	C	T	0.358135	1008
11	rs1939956	G	A	0.923611	1008
11	rs115691291	C	T	0.0634921	1008
11	rs61426831	A	G	0.0634921	1008
11	rs11223084	C	A	0.865079	1008
11	rs2105632	T	C	0.361111	1008
11	rs78722743	A	C	0.046627	1008
11	rs2512699	G	A	0.861111	1008
11	rs2212480	C	T	0.864087	1008
11	rs2508937	A	G	0.863095	1008
11	rs2509235	G	A	0.794643	1008
11	rs2508940	C	T	0.794643	1008
11	rs2508990	G	A	0.856151	1008
11	rs80049234	C	G	0.404762	1008
11	rs2509234	G	C	0.794643	1008
11	rs191691064	G	A	0.0109127	1008
11	rs140042442	G	A	0.0248016	1008
11	rs2509233	G	T	0.364087	1008
11	rs73585038	T	C	0.0615079	1008
11	rs877264	G	A	0.856151	1008
11	rs79864114	G	A	0.0615079	1008
11	rs2007356	C	T	0.794643	1008
11	rs78558136	C	G	0.0615079	1008
11	rs745748	A	G	0.856151	1008
11	rs138089585	T	C	0.00992063	1008
11	rs2509232	C	G	0.856151	1008
11	rs2508989	C	T	0.856151	1008
11	rs4937703	A	T	0.0257937	1008
11	rs2508988	G	T	0.856151	1008
11	rs2508944	A	G	0.856151	1008
11	rs2508945	G	A	0.856151	1008
11	rs2508987	C	T	0.856151	1008
11	rs2508986	C	G	0.856151	1008
11	rs118170751	A	G	0.0327381	1008
11	rs60850498	T	G	0.0615079	1008
11	rs12276840	T	C	0.501984	1008
11	rs621452	C	T	0.993056	1008
11	rs148619690	G	A	0.0734127	1008
11	rs2512719	C	G	0.739087	1008
11	rs185801305	C	T	0.0734127	1008
11	rs188843733	C	T	0.165675	1008
11	rs12285080	A	C	0.328373	1008
11	rs13279954	G	A	0.803571	1008
11	rs113339347	G	A	0.0734127	1008
11	rs57415702	G	C	0.0763889	1008
11	rs57355412	C	T	0.0753968	1008
11	rs200828315	C	G	0.0734127	1008
11	rs1940023	T	C	0.331349	1008
11	rs113194104	T	A	0.0734127	1008
11	rs58882087	G	A	0.0734127	1008
11	rs7115899	G	A	0.197421	1008
11	rs2508983	T	C	0.390873	1008
11	rs73585052	G	A	0.0734127	1008
11	rs73585053	A	G	0.0734127	1008
11	rs142222195	C	A	0.0109127	1008
11	rs73585055	A	G	0.0734127	1008
11	rs612441	T	C	0.198413	1008
11	rs73585058	C	T	0.0734127	1008
11	rs2512701	C	A	0.387897	1008
11	rs2508982	C	A	0.729167	1008
11	rs2509236	C	T	0.801587	1008
11	rs2512702	C	T	0.728175	1008
11	rs73585060	T	C	0.0734127	1008
11	rs612352	C	T	0.271825	1008
11	rs56352547	C	T	0.0734127	1008
11	rs73585063	C	A	0.0734127	1008
11	rs2009042	G	A	0.399802	1008
11	rs11223089	C	T	0.310516	1008
11	rs2512697	G	C	0.441468	1008
11	rs2512698	C	T	0.613095	1008
11	rs74912455	A	G	0.0257937	1008
11	rs662233	T	C	0.201389	1008
11	rs654643	C	G	0.815476	1008
11	rs561476	T	C	0.201389	1008
11	rs12277363	G	A	0.112103	1008
11	rs12277415	G	A	0.112103	1008
11	rs12418650	G	A	0.112103	1008
11	rs609920	C	A	0.201389	1008
11	rs143095405	C	T	0.0575397	1008
11	rs140111352	G	A	0.0575397	1008
11	rs12295753	A	G	0.613095	1008
11	rs2155389	G	A	0.375	1008
11	rs1986019	G	T	0.0525794	1008
11	rs2508939	A	C	0.614087	1008
11	rs1940396	T	C	0.613095	1008
11	rs1940398	T	C	0.613095	1008
11	rs1940399	T	C	0.613095	1008
11	rs1893041	G	A	0.613095	1008
11	rs1014787	T	A	0.797619	1008
11	rs2508933	A	G	0.613095	1008
11	rs61230584	G	A	0.0714286	1008
11	rs59254928	C	T	0.0714286	1008
11	rs612907	G	A	0.887897	1008
11	rs2018714	C	T	0.548611	1008
11	rs2508934	C	G	0.613095	1008
11	rs73586926	T	A	0.0724206	1008
11	rs56963201	T	C	0.0724206	1008
11	rs76915173	A	G	0.0575397	1008
11	rs2508981	T	C	0.614087	1008
11	rs1939958	T	C	0.184524	1008
11	rs73586929	G	C	0.0724206	1008
11	rs139546226	G	A	0.0714286	1008
11	rs11223092	A	G	0.112103	1008
11	rs2508935	T	C	0.797619	1008
11	rs2155373	C	T	0.183532	1008
11	rs11223093	C	G	0.112103	1008
11	rs11223094	T	C	0.112103	1008
11	rs7125111	A	T	0.183532	1008
11	rs2508980	G	T	0.611111	1008
11	rs117559021	A	G	0.0218254	1008
11	rs73586934	G	A	0.0714286	1008
11	rs79759941	C	T	0.00694444	1008
11	rs12274657	A	G	0.112103	1008
11	rs12294908	T	G	0.112103	1008
11	rs56223063	A	G	0.112103	1008
11	rs28605334	A	G	0.112103	1008
11	rs80250895	G	A	0.0238095	1008
11	rs11826863	G	A	0.00694444	1008
11	rs11223095	C	T	0.112103	1008
11	rs2508936	T	C	0.607143	1008
11	rs117044244	G	A	0.0218254	1008
11	rs79229800	T	G	0.00595238	1008
11	rs7108496	G	C	0.00694444	1008
11	rs1940404	C	T	0.183532	1008
11	rs1940405	C	T	0.112103	1008
11	rs1940406	G	A	0.544643	1008
11	rs7105328	T	G	0.112103	1008
11	rs7119781	A	C	0.183532	1008
11	rs7119976	C	T	0.183532	1008
11	rs2509231	C	T	0.793651	1008
11	rs10894566	C	T	0.112103	1008
11	rs1940410	A	G	0.112103	1008
11	rs1940411	A	C	0.112103	1008
11	rs1940413	G	A	0.112103	1008
11	rs58357569	G	A	0.0724206	1008
11	rs12273906	A	G	0.112103	1008
11	rs11223096	G	T	0.0565476	1008
11	rs28807814	A	G	0.112103	1008
11	rs2508943	C	A	0.793651	1008
11	rs28878005	C	T	0.112103	1008
11	rs2096822	T	C	0.112103	1008
11	rs2096794	G	A	0.112103	1008
11	rs2096793	T	A	0.112103	1008
11	rs2096792	T	C	0.112103	1008
11	rs10894568	A	G	0.112103	1008
11	rs11223097	A	G	0.112103	1008
11	rs150225879	C	T	0.0188492	1008
11	rs11827175	G	A	0.00694444	1008
11	rs2212485	T	G	0.607143	1008
11	rs7106636	A	G	0.112103	1008
11	rs7106749	C	T	0.112103	1008
11	rs7107060	G	T	0.112103	1008
11	rs2508977	C	T	0.792659	1008
11	rs2155539	T	C	0.112103	1008
11	rs2155540	G	A	0.112103	1008
11	rs34217024	C	T	0.114087	1008
11	rs73586945	T	C	0.0714286	1008
11	rs7480330	A	G	0.112103	1008
11	rs10894569	G	A	0.112103	1008
11	rs10894570	A	G	0.112103	1008
11	rs10894571	A	G	0.112103	1008
11	rs11223099	A	G	0.112103	1008
11	rs76252094	A	T	0.112103	1008
11	rs77313844	A	G	0.112103	1008
11	rs61908193	T	C	0.112103	1008
11	rs76629830	A	G	0.112103	1008
11	rs77353371	T	C	0.112103	1008
11	rs78052397	T	C	0.112103	1008
11	rs79191482	A	T	0.112103	1008
11	rs78876506	T	C	0.112103	1008
11	rs12294630	G	A	0.112103	1008
11	rs10791234	G	A	0.112103	1008
11	rs10791235	T	A	0.112103	1008
11	rs10750507	C	T	0.112103	1008
11	rs4937705	C	G	0.112103	1008
11	rs79303290	G	A	0.00694444	1008
11	rs4937706	T	C	0.112103	1008
11	rs4937707	G	C	0.112103	1008
11	rs4435011	C	T	0.112103	1008
11	rs2512718	C	T	0.792659	1008
11	rs4375450	T	A	0.112103	1008
11	rs4435012	C	T	0.112103	1008
11	rs4415771	A	C	0.112103	1008
11	rs4531481	A	C	0.112103	1008
11	rs7928057	T	A	0.112103	1008
11	rs73586947	G	A	0.0714286	1008
11	rs79350343	C	T	0.00793651	1008
11	rs4534595	A	G	0.112103	1008
11	rs4381381	T	C	0.183532	1008
11	rs4581454	G	T	0.112103	1008
11	rs4534596	A	G	0.112103	1008
11	rs4341545	A	G	0.112103	1008
11	rs4310627	T	G	0.112103	1008
11	rs73586948	A	T	0.0704365	1008
11	rs78930482	C	A	0.108135	1008
11	rs1939971	C	T	0.111111	1008
11	rs1939970	T	C	0.111111	1008
11	rs1939969	T	C	0.112103	1008
11	rs1939968	A	G	0.112103	1008
11	rs12361330	G	A	0.112103	1008
11	rs12361323	C	T	0.112103	1008
11	rs7124348	A	G	0.18254	1008
11	rs79607849	A	C	0.00793651	1008
11	rs2508941	G	A	0.602183	1008
11	rs7936270	T	G	0.195437	1008
11	rs662798	G	A	0.71627	1008
11	rs55988225	G	A	0.0525794	1008
11	rs490435	C	T	0.124008	1008
11	rs494050	T	C	0.996032	1008
11	rs589721	T	C	0.195437	1008
11	rs142888642	G	T	0.0525794	1008
11	rs672649	A	G	0.195437	1008
11	rs73033769	T	C	0.0535714	1008
11	rs554547	C	T	0.558532	1008
11	rs80153054	G	A	0.0198413	1008
11	rs657974	A	G	0.196429	1008
11	rs1940400	G	A	0.362103	1008
11	rs644487	G	A	0.196429	1008
11	rs644475	C	G	0.196429	1008
11	rs7944266	C	T	0.308532	1008
11	rs654125	T	C	0.196429	1008
11	rs643120	T	C	0.683532	1008
11	rs11223101	G	C	0.19246	1008
11	rs10894572	T	C	0.308532	1008
11	rs639254	T	G	0.196429	1008
11	rs76943254	T	G	0.143849	1008
11	rs657147	C	T	0.196429	1008
11	rs563954	A	G	0.196429	1008
11	rs2508976	T	A	0.196429	1008
11	rs2508975	C	T	0.195437	1008
11	rs670389	G	T	0.194444	1008
11	rs140837207	G	T	0.00992063	1008
11	rs140313081	C	T	0.0168651	1008
11	rs7946865	T	C	0.124008	1008
11	rs2509229	T	C	0.195437	1008
11	rs2508974	A	C	0.195437	1008
11	rs2512703	A	G	0.195437	1008
11	rs2512704	T	A	0.195437	1008
11	rs11223104	A	T	0.311508	1008
11	rs2508973	A	G	0.195437	1008
11	rs76243313	T	C	0.124008	1008
11	rs2509230	G	A	0.195437	1008
11	rs1940018	A	T	0.193452	1008
11	rs4937708	T	A	0.365079	1008
11	rs4936169	C	T	0.311508	1008
11	rs2509228	C	A	0.193452	1008
11	rs1940402	G	T	0.193452	1008
11	rs73035347	G	A	0.0535714	1008
11	rs1940019	A	G	0.561508	1008
11	rs1940020	T	A	0.195437	1008
11	rs2212487	C	T	0.311508	1008
11	rs2512705	A	G	0.195437	1008
11	rs2512706	C	G	0.195437	1008
11	rs10894573	C	A	0.365079	1008
11	rs1940021	T	G	0.191468	1008
11	rs2277271	A	G	0.3125	1008
11	rs2512707	G	A	0.00396825	1008
11	rs2508971	T	C	0.561508	1008
11	rs80355459	G	A	0.0535714	1008
11	rs10894574	A	G	0.313492	1008
11	rs2512708	T	A	0.195437	1008
11	rs77726060	C	T	0.0694444	1008
11	rs2512709	C	G	0.195437	1008
11	rs2508970	T	C	0.195437	1008
11	rs2512710	T	G	0.193452	1008
11	rs7117914	G	A	0.124008	1008
11	rs6590638	T	C	0.440476	1008
11	rs10894575	G	A	0.313492	1008
11	rs7106382	T	C	0.124008	1008
11	rs6421611	T	C	0.805556	1008
11	rs4564348	T	C	0.806548	1008
11	rs4564349	T	A	0.806548	1008
11	rs7125438	G	A	0.124008	1008
11	rs7125475	C	T	0.492063	1008
11	rs149894003	T	A	0.014881	1008
11	rs7111443	T	C	0.124008	1008
11	rs7126067	G	T	0.804563	1008
11	rs7126009	C	T	0.436508	1008
11	rs79887849	C	T	0.0198413	1008
11	rs11223105	T	C	0.0863095	1008
11	rs11223106	T	C	0.124008	1008
11	rs118105364	G	T	0.0238095	1008
11	rs76011617	C	T	0.188492	1008
11	rs7107939	G	A	0.80754	1008
11	rs74801474	T	C	0.131944	1008
11	rs7119651	A	G	0.80754	1008
11	rs55945016	C	T	0.3125	1008
11	rs78168098	G	A	0.3125	1008
11	rs73035369	C	T	0.3125	1008
11	rs77178774	G	A	0.110119	1008
11	rs59522341	C	G	0.0535714	1008
11	rs73035373	C	T	0.0545635	1008
11	rs117710812	C	G	0.0198413	1008
11	rs4604896	C	A	0.126984	1008
11	rs7480351	C	A	0.311508	1008
11	rs4427571	G	A	0.3125	1008
11	rs73035374	A	G	0.313492	1008
11	rs4641491	C	T	0.4375	1008
11	rs73035375	G	T	0.314484	1008
11	rs12226528	C	G	0.314484	1008
11	rs7934087	G	C	0.435516	1008
11	rs7941822	A	G	0.800595	1008
11	rs12574450	C	A	0.427579	1008
11	rs11223108	C	T	0.313492	1008
11	rs6590639	T	C	0.815476	1008
11	rs6590640	C	T	0.779762	1008
11	rs6590641	A	G	0.438492	1008
11	rs6590642	G	A	0.123016	1008
11	rs6590643	A	G	0.605159	1008
11	rs6590644	A	C	0.605159	1008
11	rs79246641	A	G	0.441468	1008
11	rs78657737	G	C	0.436508	1008
11	rs11223110	T	A	0.600198	1008
11	rs79990799	T	C	0.122024	1008
11	rs73035378	T	C	0.0565476	1008
11	rs74238163	C	A	0.122024	1008
11	rs59305616	G	A	0.122024	1008
11	rs73035379	G	C	0.0565476	1008
11	rs76751620	A	G	0.446429	1008
11	rs4245107	A	G	0.996032	1008
11	rs73035382	C	T	0.0565476	1008
11	rs7947822	C	A	0.161706	1008
11	rs74210648	C	T	0.122024	1008
11	rs4937710	G	A	0.15873	1008
11	rs77088492	T	A	0.0168651	1008
11	rs4400825	C	T	0.122024	1008
11	rs4936170	G	T	0.15873	1008
11	rs4936171	G	A	0.662698	1008
11	rs137894530	C	G	0.0267857	1008
11	rs111718362	C	T	0.0595238	1008
11	rs78262045	A	G	0.446429	1008
11	rs80356407	A	T	0.444444	1008
11	rs73034680	A	C	0.0595238	1008
11	rs7131390	A	G	0.786706	1008
11	rs12276825	C	A	0.15873	1008
11	rs79987845	C	T	0.015873	1008
11	rs191273504	T	C	0.0178571	1008
11	rs73034686	G	A	0.505952	1008
11	rs79639207	C	T	0.121032	1008
11	rs12278673	G	A	0.15873	1008
11	rs73034689	A	T	0.0595238	1008
11	rs73034692	C	T	0.0595238	1008
11	rs75793580	C	A	0.21131	1008
11	rs79892992	G	A	0.122024	1008
11	rs73034694	G	A	0.481151	1008
11	rs4245108	G	C	0.172619	1008
11	rs149789531	G	T	0.0535714	1008
11	rs11223118	C	G	0.21627	1008
11	rs117234931	G	A	0.0208333	1008
11	rs7951462	T	C	0.861111	1008
11	rs7951475	T	A	0.64881	1008
11	rs79148798	T	C	0.161706	1008
11	rs7939336	A	T	0.478175	1008
11	rs57882121	G	T	0.639881	1008
11	rs7103882	T	A	0.00396825	1008
11	rs73036805	C	A	0.639881	1008
11	rs11223119	G	A	0.00396825	1008
11	rs10894577	G	A	0.857143	1008
11	rs60056903	G	A	0.213294	1008
11	rs10894578	G	A	0.857143	1008
11	rs10894579	T	C	0.165675	1008
11	rs10894580	G	C	0.165675	1008
11	rs7116523	T	G	0.166667	1008
11	rs78097248	C	A	0.214286	1008
11	rs11223120	C	T	0.643849	1008
11	rs11223121	C	T	0.858135	1008
11	rs6590645	T	C	0.64881	1008
11	rs7129053	T	C	0.64881	1008
11	rs78451044	C	T	0.114087	1008
11	rs77372837	G	C	0.161706	1008
11	rs10750509	T	G	0.649802	1008
11	rs4341547	T	G	0.652778	1008
11	rs12295378	A	C	0.00396825	1008
11	rs7116926	C	T	0.161706	1008
11	rs11223123	A	C	0.165675	1008
11	rs12365588	T	G	0.165675	1008
11	rs12576694	C	T	0.482143	1008
11	rs78000582	G	C	0.0694444	1008
11	rs7933571	T	A	0.165675	1008
11	rs7933824	T	C	0.164683	1008
11	rs7947639	G	A	0.00396825	1008
11	rs10894581	A	G	0.164683	1008
11	rs75980039	C	T	0.41369	1008
11	rs79951818	G	A	0.160714	1008
11	rs7937193	T	G	0.164683	1008
11	rs7950942	A	G	0.651786	1008
11	rs10894582	C	T	0.00396825	1008
11	rs4331101	A	G	0.00396825	1008
11	rs11223124	T	C	0.210317	1008
11	rs11223125	C	T	0.210317	1008
11	rs9645675	T	G	0.792659	1008
11	rs11223126	A	G	0.210317	1008
11	rs112443917	G	C	0.417659	1008
11	rs149385754	G	A	0.0644841	1008
11	rs79193753	A	G	0.210317	1008
11	rs77774478	G	A	0.209325	1008
11	rs74539667	A	G	0.417659	1008
11	rs10791236	G	A	0.578373	1008
11	rs61906380	C	T	0.414683	1008
11	rs79775955	A	G	0.0704365	1008
11	rs76604233	G	A	0.414683	1008
11	rs73036845	G	T	0.0694444	1008
11	rs7945386	C	T	0.0694444	1008
11	rs73036850	T	C	0.0704365	1008
11	rs4623914	C	T	0.862103	1008
11	rs56785722	A	G	0.213294	1008
11	rs77659019	G	A	0.0704365	1008
11	rs73036853	G	C	0.0704365	1008
11	rs6590646	T	C	0.489087	1008
11	rs9645676	C	G	0.861111	1008
11	rs117964612	C	T	0.122024	1008
11	rs113982167	C	T	0.415675	1008
11	rs7929325	C	A	0.0704365	1008
11	rs73036858	C	A	0.0704365	1008
11	rs12796558	G	A	0.489087	1008
11	rs11223131	C	T	0.490079	1008
11	rs73036864	C	T	0.0704365	1008
11	rs75823008	A	T	0.0704365	1008
11	rs73036866	T	G	0.0704365	1008
11	rs73036868	T	C	0.0704365	1008
11	rs76508367	G	C	0.210317	1008
11	rs73036870	C	A	0.0704365	1008
11	rs73036871	T	C	0.0704365	1008
11	rs11223132	A	G	0.210317	1008
11	rs11223133	A	T	0.491071	1008
11	rs144532536	T	A	0.0218254	1008
11	rs10894583	T	G	0.881944	1008
11	rs73036876	A	C	0.0714286	1008
11	rs78420918	T	G	0.18254	1008
11	rs61571621	T	C	0.213294	1008
11	rs7119584	C	T	0.487103	1008
11	rs7941613	A	G	0.0714286	1008
11	rs73036885	C	T	0.0704365	1008
11	rs7945022	G	A	0.411706	1008
11	rs10894585	T	G	0.00396825	1008
11	rs11223134	T	A	0.214286	1008
11	rs7945563	C	T	0.486111	1008
11	rs182610530	A	G	0.00694444	1008
11	rs187487475	C	G	0.00694444	1008
11	rs4267082	C	T	0.668651	1008
11	rs80282155	T	C	0.18254	1008
11	rs4130458	T	C	0.18254	1008
11	rs4130459	T	A	0.18254	1008
11	rs73036890	G	T	0.0694444	1008
11	rs4306297	T	C	0.882937	1008
11	rs4274202	C	T	0.8125	1008
11	rs55969708	T	G	0.214286	1008
11	rs10894586	C	T	0.00396825	1008
11	rs11223135	A	T	0.214286	1008
11	rs73036896	A	G	0.0704365	1008
11	rs79614491	A	G	0.18254	1008
11	rs4351825	T	C	0.420635	1008
11	rs4937712	G	A	0.881944	1008
11	rs77854392	A	C	0.214286	1008
11	rs58116207	T	G	0.18254	1008
11	rs56775641	A	G	0.18254	1008
11	rs58817089	C	A	0.0694444	1008
11	rs73041722	G	T	0.0704365	1008
11	rs7122289	G	C	0.420635	1008
11	rs80345132	A	T	0.18254	1008
11	rs10894587	G	C	0.00396825	1008
11	rs76607204	C	T	0.41369	1008
11	rs11223136	C	T	0.630952	1008
11	rs12222850	G	A	0.625	1008
11	rs79842435	T	C	0.18254	1008
11	rs75470688	G	A	0.181548	1008
11	rs9667235	T	G	0.416667	1008
11	rs4622275	G	A	0.00396825	1008
11	rs4465375	C	T	0.881944	1008
11	rs60765758	C	T	0.624008	1008
11	rs79994363	A	G	0.41369	1008
11	rs60428579	G	A	0.625992	1008
11	rs7130121	T	C	0.8125	1008
11	rs73041734	C	T	0.0694444	1008
11	rs146814582	G	A	0.030754	1008
11	rs35283427	G	A	0.881944	1008
11	rs60853642	G	A	0.881944	1008
11	rs7107646	G	A	0.881944	1008
11	rs73041738	T	A	0.0704365	1008
11	rs74743952	G	C	0.093254	1008
11	rs78611427	C	A	0.180556	1008
11	rs75035994	T	A	0.18254	1008
11	rs11607783	A	G	0.00396825	1008
11	rs11223138	A	G	0.214286	1008
11	rs117072036	T	G	0.0496032	1008
11	rs73041741	T	C	0.0704365	1008
11	rs73041742	G	A	0.0694444	1008
11	rs7116863	A	G	0.62996	1008
11	rs73041745	T	C	0.077381	1008
11	rs73041747	G	C	0.077381	1008
11	rs2437832	T	C	0.628968	1008
11	rs2437831	C	T	0.881944	1008
11	rs56718161	T	C	0.0188492	1008
11	rs58974520	A	G	0.21131	1008
11	rs73041750	A	G	0.248016	1008
11	rs2246352	G	A	0.626984	1008
11	rs145308951	G	C	0.0208333	1008
11	rs10791237	G	C	0.251984	1008
11	rs10791238	G	T	0.00396825	1008
11	rs10791239	T	C	0.00396825	1008
11	rs150152573	T	C	0.014881	1008
11	rs73041756	A	G	0.248016	1008
11	rs73041758	G	A	0.0694444	1008
11	rs2437830	T	G	0.608135	1008
11	rs2512712	T	C	0.634921	1008
11	rs117052378	A	T	0.0406746	1008
11	rs79456221	A	C	0.176587	1008
11	rs73041760	C	T	0.24504	1008
11	rs73041762	C	T	0.246032	1008
11	rs73041763	A	G	0.246032	1008
11	rs2512711	C	T	0.880952	1008
11	rs79097085	G	A	0.418651	1008
11	rs78181887	G	A	0.21131	1008
11	rs11223141	A	G	0.880952	1008
11	rs60372373	G	A	0.247024	1008
11	rs113013951	A	G	0.247024	1008
11	rs77538056	G	C	0.21131	1008
11	rs73041772	T	C	0.249008	1008
11	rs2437826	C	T	0.62996	1008
11	rs73041775	G	C	0.247024	1008
11	rs2437825	A	G	0.418651	1008
11	rs73049171	A	G	0.0714286	1008
11	rs73049174	T	C	0.247024	1008
11	rs77031272	G	C	0.212302	1008
11	rs140949062	T	C	0.0208333	1008
11	rs73049175	A	C	0.25	1008
11	rs2437824	A	T	0.881944	1008
11	rs74417371	T	G	0.177579	1008
11	rs78572233	A	G	0.0704365	1008
11	rs190969331	C	T	0.014881	1008
11	rs79251510	G	T	0.176587	1008
11	rs12225576	A	T	0.282738	1008
11	rs73049179	G	T	0.246032	1008
11	rs73049180	T	C	0.247024	1008
11	rs73049181	C	T	0.0704365	1008
11	rs73049183	G	C	0.247024	1008
11	rs2846398	C	T	0.633929	1008
11	rs80009011	A	G	0.212302	1008
11	rs73049184	C	G	0.247024	1008
11	rs148669272	G	A	0.0208333	1008
11	rs58614826	C	T	0.62996	1008
11	rs1940146	G	A	0.176587	1008
11	rs75829537	C	T	0.212302	1008
11	rs73049185	T	G	0.0714286	1008
11	rs2575888	A	G	0.881944	1008
11	rs56953672	T	C	0.25	1008
11	rs149297415	G	A	0.00694444	1008
11	rs7130397	A	G	0.25	1008
11	rs7130651	C	T	0.248016	1008
11	rs7130898	A	G	0.00396825	1008
11	rs61906403	C	T	0.248016	1008
11	rs9787796	C	T	0.242063	1008
11	rs2575889	G	A	0.418651	1008
11	rs2846399	A	G	0.417659	1008
11	rs1893055	G	A	0.882937	1008
11	rs181277638	C	G	0.0128968	1008
11	rs2575890	G	A	0.627976	1008
11	rs2575891	G	A	0.631944	1008
11	rs2575892	T	A	0.627976	1008
11	rs2846400	G	T	0.627976	1008
11	rs11223146	C	T	0.00396825	1008
11	rs2575893	A	C	0.628968	1008
11	rs80181881	T	C	0.0734127	1008
11	rs11223147	G	A	0.00396825	1008
11	rs2846401	A	G	0.628968	1008
11	rs11223148	T	C	0.00396825	1008
11	rs1940147	T	C	0.249008	1008
11	rs1626001	G	A	0.625992	1008
11	rs73049195	C	T	0.0714286	1008
11	rs1784509	T	A	0.881944	1008
11	rs11223149	T	C	0.214286	1008
11	rs61398961	G	A	0.227183	1008
11	rs1793268	G	A	0.625992	1008
11	rs1618929	A	G	0.881944	1008
11	rs1618985	C	T	0.881944	1008
11	rs73049197	C	A	0.0704365	1008
11	rs2575894	C	T	0.881944	1008
11	rs10791240	G	A	0.00396825	1008
11	rs1793269	A	G	0.881944	1008
11	rs1793270	A	G	0.630952	1008
11	rs4145050	T	C	0.177579	1008
11	rs1793271	A	G	0.881944	1008
11	rs10791241	C	T	0.179563	1008
11	rs2575896	C	T	0.881944	1008
11	rs111783986	G	A	0.177579	1008
11	rs10894588	A	G	0.181548	1008
11	rs80194405	A	G	0.177579	1008
11	rs2437833	G	A	0.881944	1008
11	rs78122455	A	G	0.178571	1008
11	rs4572147	G	A	0.247024	1008
11	rs3016501	T	C	0.633929	1008
11	rs146134337	T	C	0.0724206	1008
11	rs1793255	G	A	0.631944	1008
11	rs78063190	A	T	0.166667	1008
11	rs11223152	G	T	0.00396825	1008
11	rs148841823	T	C	0.0168651	1008
11	rs76704835	C	T	0.165675	1008
11	rs141628889	G	T	0.0109127	1008
11	rs73051110	T	C	0.0724206	1008
11	rs11223153	C	T	0.217262	1008
11	rs1793254	A	G	0.419643	1008
11	rs1784518	G	A	0.893849	1008
11	rs4936173	C	T	0.559524	1008
11	rs3862598	C	T	0.285714	1008
11	rs10894589	G	A	0.15377	1008
11	rs751655	C	T	0.133929	1008
11	rs3889670	C	T	0.292659	1008
11	rs11223154	G	A	0.293651	1008
11	rs11223156	A	T	0.450397	1008
11	rs75530300	C	G	0.154762	1008
11	rs11223157	A	G	0.450397	1008
11	rs2000589	G	A	0.447421	1008
11	rs61091681	T	C	0.293651	1008
11	rs61274469	C	A	0.292659	1008
11	rs10791242	T	C	0.134921	1008
11	rs10894591	T	C	0.00297619	1008
11	rs75009844	G	T	0.151786	1008
11	rs187998933	T	C	0.014881	1008
11	rs11223158	T	C	0.00297619	1008
11	rs12577199	G	A	0.0188492	1008
11	rs10894592	A	T	0.135913	1008
11	rs1793263	C	T	0.585317	1008
11	rs11223160	G	A	0.151786	1008
11	rs10791243	G	A	0.138889	1008
11	rs10894593	T	C	0.134921	1008
11	rs10894594	C	T	0.583333	1008
11	rs12276639	T	C	0.134921	1008
11	rs11223161	A	G	0.448413	1008
11	rs9633970	C	T	0.584325	1008
11	rs9633971	C	G	0.135913	1008
11	rs11223162	C	T	0.138889	1008
11	rs10791244	A	G	0.189484	1008
11	rs7948377	G	A	0.498016	1008
11	rs57498581	G	A	0.0436508	1008
11	rs1008098	C	A	0.0535714	1008
11	rs11824078	T	G	0.132937	1008
11	rs1784512	C	T	0.510913	1008
11	rs1784173	G	T	0.0615079	1008
11	rs1793277	A	G	0.0585317	1008
11	rs1939497	C	T	0.450397	1008
11	rs1784511	G	A	0.0605159	1008
11	rs1630146	C	T	0.0595238	1008
11	rs1784186	C	T	0.0615079	1008
11	rs144871229	C	G	0.0218254	1008
11	rs10894596	A	G	0.450397	1008
11	rs1793278	T	C	0.512897	1008
11	rs1784510	G	A	0.511905	1008
11	rs1793279	T	G	0.512897	1008
11	rs7130605	G	A	0.450397	1008
11	rs7130388	C	A	0.450397	1008
11	rs1784185	G	C	0.0625	1008
11	rs1793280	T	C	0.0625	1008
11	rs7130961	G	A	0.450397	1008
11	rs4937714	G	T	0.450397	1008
11	rs7108908	C	T	0.451389	1008
11	rs1793281	T	C	0.60119	1008
11	rs150535408	T	C	0.0605159	1008
11	rs77665384	G	A	0.0168651	1008
11	rs7107420	C	A	0.0863095	1008
11	rs77775472	C	T	0.0823413	1008
11	rs191270040	A	G	0.0505952	1008
11	rs200068373	C	A	0.0505952	1008
11	rs201124530	A	G	0.0426587	1008
11	rs1784519	A	G	0.603175	1008
11	rs1894193	C	T	0.451389	1008
11	rs1939519	C	A	0.452381	1008
11	rs1939520	T	C	0.452381	1008
11	rs6590647	C	T	0.451389	1008
11	rs1793262	T	C	0.0615079	1008
11	rs59235485	A	G	0.0287698	1008
11	rs7935939	A	G	0.451389	1008
11	rs7936526	G	A	0.452381	1008
11	rs10894597	A	T	0.452381	1008
11	rs79808712	A	G	0.0882937	1008
11	rs1939521	A	G	0.371032	1008
11	rs7119286	C	T	0.452381	1008
11	rs10791245	G	A	0.452381	1008
11	rs1939508	A	G	0.452381	1008
11	rs1320647	G	C	0.00198413	1008
11	rs3019871	A	C	0.463294	1008
11	rs495500	A	G	0.62004	1008
11	rs2917585	T	A	0.463294	1008
11	rs79387294	C	T	0.00297619	1008
11	rs1784176	C	A	0.0625	1008
11	rs1784515	C	T	0.0615079	1008
11	rs2917584	C	A	0.344246	1008
11	rs1939506	G	A	0.459325	1008
11	rs1793275	A	G	0.0615079	1008
11	rs948004	A	C	0.0615079	1008
11	rs1894196	C	T	0.215278	1008
11	rs1784507	T	C	0.610119	1008
11	rs1784506	T	C	0.610119	1008
11	rs3018407	G	T	0.349206	1008
11	rs2917583	G	A	0.349206	1008
11	rs10894598	T	G	0.139881	1008
11	rs3019852	A	G	0.460317	1008
11	rs2917582	G	A	0.217262	1008
11	rs74588062	T	C	0.0882937	1008
11	rs3019857	G	A	0.460317	1008
11	rs1784189	G	A	0.520833	1008
11	rs3019856	G	A	0.460317	1008
11	rs2917581	T	C	0.46131	1008
11	rs78729143	G	A	0.106151	1008
11	rs146589877	A	G	0.0218254	1008
11	rs76821782	C	T	0.105159	1008
11	rs2105618	T	C	0.46131	1008
11	rs2105617	T	C	0.46131	1008
11	rs191387223	G	A	0.0198413	1008
11	rs143607598	G	A	0.0446429	1008
11	rs3016396	G	A	0.460317	1008
11	rs3018406	A	T	0.460317	1008
11	rs3018405	G	A	0.459325	1008
11	rs3016395	G	T	0.46131	1008
11	rs3019855	G	A	0.456349	1008
11	rs1784187	A	G	0.0605159	1008
11	rs1784526	A	C	0.0585317	1008
11	rs1793259	T	C	0.549603	1008
11	rs144517201	A	G	0.0555556	1008
11	rs1939498	G	A	0.493056	1008
11	rs74403543	C	T	0.031746	1008
11	rs76315341	T	C	0.0178571	1008
11	rs73051164	T	G	0.0853175	1008
11	rs3018396	G	A	0.479167	1008
11	rs9971380	T	G	0.493056	1008
11	rs1784172	G	A	0.0605159	1008
11	rs73051168	C	A	0.0843254	1008
11	rs3019860	A	G	0.493056	1008
11	rs3016389	T	C	0.493056	1008
11	rs3016388	A	G	0.492063	1008
11	rs76737637	G	A	0.110119	1008
11	rs3016506	A	G	0.494048	1008
11	rs1940150	A	C	0.492063	1008
11	rs1940149	T	C	0.492063	1008
11	rs146247409	C	A	0.0575397	1008
11	rs2917565	T	C	0.492063	1008
11	rs2917566	T	C	0.491071	1008
11	rs3016387	A	G	0.490079	1008
11	rs1940148	C	T	0.480159	1008
11	rs2917568	T	C	0.491071	1008
11	rs2917569	T	C	0.491071	1008
11	rs3016507	A	G	0.493056	1008
11	rs3019859	G	C	0.492063	1008
11	rs2917570	T	G	0.493056	1008
11	rs75011481	G	A	0.0188492	1008
11	rs117924389	G	A	0.0595238	1008
11	rs3016386	G	A	0.439484	1008
11	rs3018395	T	G	0.439484	1008
11	rs1939515	A	G	0.485119	1008
11	rs1939514	T	C	0.485119	1008
11	rs3016384	C	T	0.47619	1008
11	rs1793289	A	T	0.0605159	1008
11	rs1793288	G	A	0.103175	1008
11	rs1784514	C	T	0.553571	1008
11	rs1784180	G	T	0.0615079	1008
11	rs1793287	T	C	0.633929	1008
11	rs1939511	C	T	0.487103	1008
11	rs1939510	G	T	0.478175	1008
11	rs111570144	G	T	0.0863095	1008
11	rs2509074	T	C	0.0605159	1008
11	rs2509075	C	G	0.0634921	1008
11	rs3016383	G	A	0.4375	1008
11	rs11223177	C	T	0.0853175	1008
11	rs1620329	G	A	0.539683	1008
11	rs73035518	A	G	0.0863095	1008
11	rs1784524	A	T	0.62996	1008
11	rs117243605	T	A	0.0515873	1008
11	rs1784523	A	G	0.62996	1008
11	rs1784522	A	G	0.62996	1008
11	rs75888817	G	A	0.0853175	1008
11	rs1793286	A	T	0.541667	1008
11	rs1784521	C	A	0.627976	1008
11	rs3018394	A	C	0.569444	1008
11	rs1784179	A	G	0.62996	1008
11	rs1793285	C	T	0.0595238	1008
11	rs1784178	C	G	0.0595238	1008
11	rs1793284	C	T	0.0595238	1008
11	rs2846068	C	G	0.634921	1008
11	rs2846067	A	G	0.104167	1008
11	rs1784520	A	G	0.636905	1008
11	rs3016382	C	A	0.448413	1008
11	rs1784177	T	C	0.0654762	1008
11	rs3016500	T	C	0.581349	1008
11	rs11223178	T	A	0.0843254	1008
11	rs1793283	C	T	0.0972222	1008
11	rs148804277	C	G	0.0337302	1008
11	rs61208036	C	T	0.112103	1008
11	rs1793282	C	A	0.210317	1008
11	rs1939518	C	T	0.549603	1008
11	rs11223179	C	G	0.100198	1008
11	rs3018393	A	G	0.576389	1008
11	rs1784517	G	T	0.639881	1008
11	rs1784182	G	A	0.1875	1008
11	rs7112601	G	T	0.639881	1008
11	rs1793257	C	T	0.0575397	1008
11	rs1784183	C	T	0.114087	1008
11	rs1784184	T	C	0.114087	1008
11	rs505350	A	G	0.429563	1008
11	rs1784516	C	A	0.274802	1008
11	rs1793258	G	A	0.268849	1008
11	rs532769	T	C	0.499008	1008
11	rs533686	C	T	0.731151	1008
11	rs2226638	G	T	0.740079	1008
11	rs138406713	C	T	0.0625	1008
11	rs11223184	G	A	0.0188492	1008
11	rs12279188	G	A	0.103175	1008
11	rs61908968	C	T	0.113095	1008
11	rs11223185	G	A	0.0238095	1008
11	rs12281281	G	A	0.113095	1008
11	rs11223186	T	G	0.106151	1008
11	rs11223187	G	T	0.106151	1008
11	rs3018398	C	T	0.672619	1008
11	rs502611	G	A	0.894841	1008
11	rs535834	T	C	0.895833	1008
11	rs525471	G	A	0.894841	1008
11	rs531006	T	C	0.220238	1008
11	rs531093	C	T	0.198413	1008
11	rs560268	A	C	0.22123	1008
11	rs118085492	C	T	0.00595238	1008
11	rs2511444	C	T	0.198413	1008
11	rs480859	A	G	0.896825	1008
11	rs3016397	G	C	0.225198	1008
11	rs7951156	C	G	0.103175	1008
11	rs1939523	C	T	0.327381	1008
11	rs1939524	T	A	0.329365	1008
11	rs1939525	C	T	0.327381	1008
11	rs1939526	C	T	0.224206	1008
11	rs1939507	A	G	0.331349	1008
11	rs1939513	A	C	0.330357	1008
11	rs3016394	A	T	0.225198	1008
11	rs75334624	T	C	0.0525794	1008
11	rs143664615	A	G	0.00595238	1008
11	rs1939502	G	A	0.308532	1008
11	rs1939503	A	G	0.205357	1008
11	rs1939504	C	T	0.308532	1008
11	rs1945945	A	G	0.309524	1008
11	rs1945946	C	G	0.308532	1008
11	rs1945947	G	A	0.30754	1008
11	rs1945948	C	T	0.308532	1008
11	rs3018404	G	T	0.306548	1008
11	rs3019868	C	T	0.305556	1008
11	rs3019867	C	T	0.203373	1008
11	rs2917574	T	A	0.306548	1008
11	rs3019866	C	T	0.306548	1008
11	rs2917575	G	C	0.306548	1008
11	rs3019865	T	C	0.327381	1008
11	rs1939516	T	A	0.311508	1008
11	rs117365454	C	T	0.0585317	1008
11	rs1939517	T	C	0.333333	1008
11	rs80017848	G	A	0.0843254	1008
11	rs3016392	A	G	0.337302	1008
11	rs4937717	C	T	0.104167	1008
11	rs149252939	G	A	0.0575397	1008
11	rs948005	G	A	0.193452	1008
11	rs34910457	A	G	0.103175	1008
11	rs4343035	C	T	0.103175	1008
11	rs79923418	G	A	0.00198413	1008
11	rs11223192	T	C	0.117063	1008
11	rs7926482	G	A	0.0128968	1008
11	rs7929813	A	G	0.0128968	1008
11	rs9667705	A	C	0.0128968	1008
11	rs9666554	C	T	0.0982143	1008
11	rs117569826	T	A	0.00595238	1008
11	rs73601305	C	G	0.0128968	1008
11	rs6590654	T	A	0.0803571	1008
11	rs3016391	C	G	0.439484	1008
11	rs3019862	G	A	0.438492	1008
11	rs79577680	C	T	0.0902778	1008
11	rs1939500	A	G	0.357143	1008
11	rs151198738	G	C	0.0188492	1008
11	rs77850642	G	A	0.0188492	1008
11	rs61908971	T	C	0.0486111	1008
11	rs3016390	G	A	0.229167	1008
11	rs2917578	G	A	0.956349	1008
11	rs61908972	C	T	0.0168651	1008
11	rs2917577	A	G	0.974206	1008
11	rs2917576	A	G	0.972222	1008
11	rs1945941	G	A	0.97123	1008
11	rs3018403	T	C	0.968254	1008
11	rs4937720	C	G	0.974206	1008
11	rs1945942	A	G	0.665675	1008
11	rs141430632	C	G	0.0248016	1008
11	rs3019853	G	A	0.972222	1008
11	rs118180200	G	T	0.0198413	1008
11	rs143454451	G	A	0.0178571	1008
11	rs2012223	T	C	0.645833	1008
11	rs1540205	A	G	0.292659	1008
11	rs1540206	G	A	0.973214	1008
11	rs77339878	C	T	0.015873	1008
11	rs3019854	C	T	0.202381	1008
11	rs2917586	T	C	0.973214	1008
11	rs184559144	T	C	0.015873	1008
11	rs3019861	T	C	0.975198	1008
11	rs111569268	G	A	0.0168651	1008
11	rs2917580	G	A	0.973214	1008
11	rs139346954	C	T	0.0178571	1008
11	rs2917579	T	C	0.975198	1008
11	rs74362968	G	A	0.0257937	1008
11	rs12417401	G	A	0.155754	1008
11	rs1970755	A	C	0.973214	1008
11	rs77120077	G	C	0.0277778	1008
11	rs76064040	T	C	0.0188492	1008
11	rs10791248	T	G	0.0257937	1008
11	rs10791249	T	A	0.0267857	1008
11	rs12279424	T	G	0.0248016	1008
11	rs2007518	A	G	0.0277778	1008
11	rs2007525	G	A	0.0257937	1008
11	rs117928962	A	G	0.105159	1008
11	rs2105808	A	C	0.0257937	1008
11	rs1105289	G	A	0.0287698	1008
11	rs1894195	G	C	0.0267857	1008
11	rs149834886	G	A	0.0257937	1008
11	rs10894604	T	G	0.0267857	1008
11	rs4936175	T	C	0.0277778	1008
11	rs187998230	T	C	0.00297619	1008
11	rs140332859	T	A	0.0128968	1008
11	rs117712294	T	C	0.0684524	1008
11	rs2001903	C	A	0.1875	1008
11	rs146745364	C	A	0.0198413	1008
11	rs11223198	C	T	0.0257937	1008
11	rs11223203	C	A	0.0267857	1008
11	rs7944972	A	G	0.0287698	1008
11	rs11223204	A	G	0.0287698	1008
11	rs76361993	T	C	0.0644841	1008
11	rs12275225	A	G	0.0287698	1008
11	rs76642017	T	C	0.0575397	1008
11	rs10894605	A	G	0.0277778	1008
11	rs2853048	G	C	0.475198	1008
11	rs2853047	T	C	0.22123	1008
11	rs2853046	C	T	0.115079	1008
11	rs11223206	G	A	0.0267857	1008
11	rs117281637	G	A	0.0654762	1008
11	rs11223207	G	A	0.0267857	1008
11	rs12280377	C	A	0.0267857	1008
11	rs11223208	G	A	0.0267857	1008
11	rs1557468	G	A	0.201389	1008
11	rs2853044	A	C	0.230159	1008
11	rs117675180	T	G	0.0486111	1008
11	rs2466775	T	C	0.349206	1008
11	rs4073731	C	T	0.668651	1008
11	rs7938345	T	A	0.280754	1008
11	rs4262735	A	G	0.329365	1008
11	rs4076157	A	G	0.0505952	1008
11	rs11223211	G	A	0.276786	1008
11	rs7942520	T	C	0.27877	1008
11	rs11223212	A	G	0.276786	1008
11	rs10791250	A	C	0.472222	1008
11	rs4937721	T	A	0.276786	1008
11	rs61906871	A	G	0.0277778	1008
11	rs7129855	T	G	0.170635	1008
11	rs1112413	C	T	0.363095	1008
11	rs7936755	T	C	0.27877	1008
11	rs7950332	C	T	0.174603	1008
11	rs7940728	T	G	0.275794	1008
11	rs77600532	T	A	0.0208333	1008
11	rs77024575	G	T	0.00793651	1008
11	rs10894606	C	A	0.389881	1008
11	rs11223213	G	A	0.174603	1008
11	rs79829593	G	A	0.00694444	1008
11	rs4937722	G	T	0.200397	1008
11	rs147664803	C	T	0.030754	1008
11	rs10894607	T	C	0.0277778	1008
11	rs12360671	G	C	0.280754	1008
11	rs7350477	T	C	0.030754	1008
11	rs11223216	G	T	0.0277778	1008
11	rs10894608	A	G	0.0277778	1008
11	rs10894609	T	A	0.0277778	1008
11	rs10894610	C	T	0.0277778	1008
11	rs61906874	T	A	0.0277778	1008
11	rs61906875	T	A	0.0277778	1008
11	rs73039421	A	G	0.0277778	1008
11	rs73039425	C	T	0.0277778	1008
11	rs78341417	G	C	0.0208333	1008
11	rs11223217	A	C	0.0277778	1008
11	rs11223218	A	G	0.0277778	1008
11	rs11223219	C	T	0.0277778	1008
11	rs11223220	C	G	0.0277778	1008
11	rs11223221	C	A	0.0277778	1008
11	rs12283139	A	G	0.0277778	1008
11	rs12278565	T	G	0.030754	1008
11	rs12271623	C	G	0.0277778	1008
11	rs10894611	T	G	0.0277778	1008
11	rs182512177	G	A	0.0605159	1008
11	rs7114243	T	G	0.498016	1008
11	rs7122114	T	C	0.310516	1008
11	rs7106088	C	T	0.306548	1008
11	rs7106121	A	G	0.309524	1008
11	rs7106576	G	A	0.472222	1008
11	rs73039445	A	G	0.164683	1008
11	rs11223223	G	A	0.274802	1008
11	rs10894612	C	G	0.309524	1008
11	rs10894613	G	A	0.303571	1008
11	rs10894614	G	A	0.560516	1008
11	rs10750513	A	C	0.599206	1008
11	rs4287347	T	C	0.701389	1008
11	rs4572145	G	A	0.592262	1008
11	rs4128348	T	C	0.59623	1008
11	rs4128349	A	G	0.597222	1008
11	rs11223224	C	G	0.592262	1008
11	rs10894615	A	T	0.592262	1008
11	rs7342203	A	G	0.75496	1008
11	rs7342151	T	A	0.753968	1008
11	rs10791251	A	G	0.592262	1008
11	rs7121966	A	G	0.698413	1008
11	rs11223225	C	T	0.559524	1008
11	rs76424958	T	C	0.0337302	1008
11	rs150494418	C	T	0.0297619	1008
11	rs55708052	G	A	0.15873	1008
11	rs10736604	C	G	0.594246	1008
11	rs10736605	A	G	0.59623	1008
11	rs7110211	T	G	0.0337302	1008
11	rs7124889	G	A	0.0337302	1008
11	rs4245109	A	G	0.463294	1008
11	rs4937724	A	G	0.0367063	1008
11	rs4937725	A	G	0.0367063	1008
11	rs4937726	A	G	0.0337302	1008
11	rs4937727	A	G	0.0367063	1008
11	rs10219331	C	T	0.0337302	1008
11	rs4937728	C	T	0.304563	1008
11	rs11223228	T	C	0.0654762	1008
11	rs11223229	G	A	0.0327381	1008
11	rs11223230	G	A	0.0327381	1008
11	rs4245110	A	C	0.462302	1008
11	rs61906879	T	C	0.0337302	1008
11	rs11223231	T	C	0.0347222	1008
11	rs11223232	A	T	0.0327381	1008
11	rs4491241	C	A	0.369048	1008
11	rs11601136	T	C	0.0337302	1008
11	rs11223233	T	C	0.0327381	1008
11	rs12283427	A	C	0.0327381	1008
11	rs7116824	C	T	0.160714	1008
11	rs7938658	C	T	0.0367063	1008
11	rs7941949	G	C	0.0337302	1008
11	rs11223235	G	C	0.0327381	1008
11	rs4937729	A	C	0.0367063	1008
11	rs10750515	A	G	0.0327381	1008
11	rs10791253	C	G	0.0327381	1008
11	rs10791254	G	A	0.0337302	1008
11	rs10791255	G	A	0.0357143	1008
11	rs12801048	G	A	0.142857	1008
11	rs10894617	T	C	0.0367063	1008
11	rs7128493	A	G	0.37004	1008
11	rs12287286	A	G	0.0327381	1008
11	rs10791256	A	G	0.0337302	1008
11	rs10791257	C	A	0.0337302	1008
11	rs4454726	A	G	0.464286	1008
11	rs4486641	G	A	0.0327381	1008
11	rs4448689	T	C	0.460317	1008
11	rs4551781	T	G	0.460317	1008
11	rs4641492	A	G	0.0337302	1008
11	rs11223239	G	A	0.0327381	1008
11	rs190488249	A	G	0.0198413	1008
11	rs4937730	A	G	0.464286	1008
11	rs4937731	T	C	0.427579	1008
11	rs4447184	A	T	0.464286	1008
11	rs11223240	T	G	0.0357143	1008
11	rs117241258	C	T	0.031746	1008
11	rs11223241	T	C	0.464286	1008
11	rs10894618	A	G	0.464286	1008
11	rs10791258	A	G	0.462302	1008
11	rs115147004	C	T	0.0277778	1008
11	rs10791259	A	T	0.462302	1008
11	rs74902428	A	G	0.286706	1008
11	rs75901732	G	A	0.0277778	1008
11	rs7119787	C	G	0.459325	1008
11	rs10160262	G	A	0.0327381	1008
11	rs114351807	C	T	0.0277778	1008
11	rs80292485	T	G	0.0287698	1008
11	rs74392581	C	T	0.015873	1008
11	rs10160341	G	A	0.405754	1008
11	rs59298849	T	C	0.031746	1008
11	rs115158246	T	G	0.0297619	1008
11	rs114093803	A	C	0.0297619	1008
11	rs114651480	G	A	0.0297619	1008
11	rs11822403	C	G	0.156746	1008
11	rs80248381	G	A	0.0267857	1008
11	rs61906886	C	T	0.014881	1008
11	rs75405537	C	T	0.031746	1008
11	rs11223244	C	T	0.0436508	1008
11	rs2659610	A	G	0.362103	1008
11	rs61906889	C	A	0.030754	1008
11	rs2725449	C	T	0.206349	1008
11	rs2659611	A	G	0.284722	1008
11	rs2725448	T	G	0.210317	1008
11	rs4937732	G	A	0.0327381	1008
11	rs1506878	T	C	0.363095	1008
11	rs7113907	A	C	0.0327381	1008
11	rs2725447	T	C	0.209325	1008
11	rs73041448	T	G	0.141865	1008
11	rs2725435	C	G	0.252976	1008
11	rs4937733	A	G	0.0327381	1008
11	rs2725436	G	T	0.421627	1008
11	rs143164909	G	C	0.014881	1008
11	rs4937734	C	A	0.0327381	1008
11	rs2221540	A	G	0.606151	1008
11	rs1506877	C	T	0.790675	1008
11	rs61906892	A	C	0.0436508	1008
11	rs1506876	C	T	0.74504	1008
11	rs56195012	A	G	0.108135	1008
11	rs2725438	A	G	0.791667	1008
11	rs2659612	G	A	0.576389	1008
11	rs79132114	A	G	0.0248016	1008
11	rs4575282	T	C	0.614087	1008
11	rs10791260	G	A	0.612103	1008
11	rs4937735	T	C	0.650794	1008
11	rs2659615	T	C	0.55754	1008
11	rs2725439	C	G	0.452381	1008
11	rs78237068	T	C	0.145833	1008
11	rs35338085	C	T	0.142857	1008
11	rs11223248	C	A	0.146825	1008
11	rs11223249	G	A	0.274802	1008
11	rs2659614	G	A	0.333333	1008
11	rs74762471	G	A	0.141865	1008
11	rs76589214	C	G	0.141865	1008
11	rs2725440	C	A	0.378968	1008
11	rs78621620	G	A	0.00793651	1008
11	rs138339283	C	T	0.030754	1008
11	rs149178743	C	T	0.0357143	1008
11	rs11223250	G	A	0.15377	1008
11	rs11223251	A	G	0.154762	1008
11	rs1395504	T	G	0.425595	1008
11	rs2725441	G	A	0.338294	1008
11	rs80252616	G	A	0.130952	1008
11	rs75980580	C	G	0.00198413	1008
11	rs2659631	A	G	0.424603	1008
11	rs6590660	T	C	0.199405	1008
11	rs11223253	A	G	0.131944	1008
11	rs11605454	A	G	0.150794	1008
11	rs142448303	G	C	0.00892857	1008
11	rs11223254	A	G	0.147817	1008
11	rs7950294	A	T	0.00198413	1008
11	rs76653820	C	A	0.00198413	1008
11	rs11223255	G	A	0.145833	1008
11	rs57023956	G	T	0.00198413	1008
11	rs7103119	A	G	0.215278	1008
11	rs7119431	T	G	0.214286	1008
11	rs73041479	T	C	0.147817	1008
11	rs11223258	A	G	0.0694444	1008
11	rs77397987	C	T	0.0406746	1008
11	rs2659594	C	A	0.0664683	1008
11	rs75887718	A	G	0.0684524	1008
11	rs2725468	A	C	0.269841	1008
11	rs12421058	A	G	0.00694444	1008
11	rs965419	A	G	0.268849	1008
11	rs953478	A	G	0.268849	1008
11	rs79062286	A	G	0.00198413	1008
11	rs2725421	T	C	0.243056	1008
11	rs931876	G	T	0.25496	1008
11	rs2725422	G	C	0.265873	1008
11	rs2725423	T	A	0.266865	1008
11	rs74686045	A	T	0.0674603	1008
11	rs2135628	T	C	0.0674603	1008
11	rs55878195	G	A	0.00198413	1008
11	rs7104738	T	A	0.0684524	1008
11	rs35350240	G	A	0.0664683	1008
11	rs12576355	C	G	0.0644841	1008
11	rs11824635	T	G	0.197421	1008
11	rs10791261	T	G	0.00396825	1008
11	rs2725424	A	G	0.0496032	1008
11	rs2725425	C	A	0.0833333	1008
11	rs2725426	A	G	0.0843254	1008
11	rs2725427	C	T	0.53869	1008
11	rs2725430	T	C	0.0843254	1008
11	rs1354789	G	A	0.458333	1008
11	rs1354790	A	G	0.459325	1008
11	rs2725431	G	C	0.104167	1008
11	rs2725432	C	G	0.556548	1008
11	rs61906896	G	T	0.267857	1008
11	rs11223261	C	G	0.173611	1008
11	rs2063071	G	A	0.266865	1008
11	rs2063072	C	T	0.264881	1008
11	rs2659598	A	T	0.107143	1008
11	rs11223262	A	G	0.185516	1008
11	rs149020175	A	G	0.0228175	1008
11	rs1027796	A	C	0.565476	1008
11	rs1027797	T	C	0.1875	1008
11	rs1027798	T	C	0.565476	1008
11	rs2659599	T	A	0.0843254	1008
11	rs35206616	T	C	0.270833	1008
11	rs79183574	C	T	0.111111	1008
11	rs2725433	C	A	0.537698	1008
11	rs11223264	C	T	0.188492	1008
11	rs11223265	A	G	0.1875	1008
11	rs1876282	C	T	0.0863095	1008
11	rs2659601	T	C	0.0853175	1008
11	rs2725456	C	A	0.0853175	1008
11	rs12222239	A	G	0.1875	1008
11	rs1911252	C	T	0.188492	1008
11	rs951157	C	T	0.274802	1008
11	rs80181583	C	A	0.0347222	1008
11	rs11223268	T	C	0.190476	1008
11	rs2725455	G	C	0.0843254	1008
11	rs2659603	G	C	0.249008	1008
11	rs73589392	G	A	0.0406746	1008
11	rs2135630	C	T	0.263889	1008
11	rs12801102	T	C	0.077381	1008
11	rs61906918	A	G	0.270833	1008
11	rs2262556	T	C	0.00297619	1008
11	rs2336469	G	C	0.265873	1008
11	rs79626404	G	T	0.0337302	1008
11	rs11223270	G	A	0.0396825	1008
11	rs2659605	T	C	0.015873	1008
11	rs2659606	A	G	0.367063	1008
11	rs2725450	A	C	0.640873	1008
11	rs35966624	G	A	0.356151	1008
11	rs2725451	G	A	0.364087	1008
11	rs2659607	C	A	0.364087	1008
11	rs11223272	A	C	0.00793651	1008
11	rs11223273	C	T	0.00793651	1008
11	rs2659596	A	G	0.00793651	1008
11	rs57490461	G	A	0.355159	1008
11	rs2659602	C	T	0.984127	1008
11	rs117960663	C	A	0.0575397	1008
11	rs1105543	A	C	0.356151	1008
11	rs2659608	T	C	0.00793651	1008
11	rs2725466	A	G	0.00793651	1008
11	rs1354791	T	C	0.369048	1008
11	rs61906922	C	T	0.331349	1008
11	rs61906923	A	T	0.331349	1008
11	rs61906924	G	A	0.331349	1008
11	rs61906925	T	G	0.331349	1008
11	rs2725434	C	T	0.33631	1008
11	rs6590661	G	T	0.331349	1008
11	rs2725437	T	C	0.00496032	1008
11	rs6590662	A	G	0.333333	1008
11	rs61906926	C	T	0.332341	1008
11	rs2063070	A	G	0.338294	1008
11	rs979054	A	G	0.338294	1008
11	rs979055	G	C	0.319444	1008
11	rs59024136	C	T	0.331349	1008
11	rs61906927	A	T	0.333333	1008
11	rs61906928	T	C	0.333333	1008
11	rs61906929	A	G	0.333333	1008
11	rs61906930	C	A	0.333333	1008
11	rs2725443	C	G	0.338294	1008
11	rs7926121	G	C	0.334325	1008
11	rs61906931	A	C	0.334325	1008
11	rs61906932	G	C	0.334325	1008
11	rs61906933	G	A	0.333333	1008
11	rs7926540	C	G	0.334325	1008
11	rs7926798	C	A	0.334325	1008
11	rs6590663	T	C	0.333333	1008
11	rs61034549	G	C	0.334325	1008
11	rs61906935	T	C	0.333333	1008
11	rs7930486	C	T	0.333333	1008
11	rs7930577	C	T	0.333333	1008
11	rs192621124	G	C	0.0357143	1008
11	rs6590664	T	C	0.333333	1008
11	rs6590665	C	T	0.333333	1008
11	rs6590666	C	A	0.333333	1008
11	rs7127891	T	C	0.334325	1008
11	rs7112089	G	A	0.333333	1008
11	rs7111901	C	T	0.333333	1008
11	rs7112135	C	G	0.333333	1008
11	rs117822807	G	T	0.031746	1008
11	rs7937717	C	T	0.334325	1008
11	rs7937764	A	T	0.333333	1008
11	rs12419226	C	T	0.136905	1008
11	rs2659628	C	G	0.335317	1008
11	rs61906936	C	G	0.333333	1008
11	rs7342163	T	C	0.337302	1008
11	rs61906959	G	C	0.334325	1008
11	rs1911255	C	G	0.340278	1008
11	rs61909260	G	A	0.334325	1008
11	rs55861545	C	G	0.335317	1008
11	rs7946237	G	T	0.335317	1008
11	rs7946433	A	C	0.34127	1008
11	rs78628762	G	C	0.0525794	1008
11	rs11223278	A	C	0.348214	1008
11	rs55655614	C	T	0.337302	1008
11	rs2659624	G	A	0.342262	1008
11	rs34531264	T	C	0.345238	1008
11	rs35013261	C	T	0.00198413	1008
11	rs35840833	T	C	0.343254	1008
11	rs2659617	T	A	0.340278	1008
11	rs4622277	T	C	0.342262	1008
11	rs2659616	T	C	0.348214	1008
11	rs2725458	C	G	0.347222	1008
11	rs11223284	T	C	0.347222	1008
11	rs11223285	C	T	0.333333	1008
11	rs7947479	T	G	0.340278	1008
11	rs1605327	A	C	0.00694444	1008
11	rs7932814	C	T	0.319444	1008
11	rs7932821	C	T	0.319444	1008
11	rs1605328	C	T	0.325397	1008
11	rs61909264	T	C	0.222222	1008
11	rs61909265	C	T	0.00297619	1008
11	rs1472828	T	C	0.22123	1008
11	rs1472829	C	T	0.093254	1008
11	rs4075476	T	C	0.238095	1008
11	rs871437	A	G	0.110119	1008
11	rs906253	C	T	0.109127	1008
11	rs7101515	C	T	0.77381	1008
11	rs7117685	T	A	0.178571	1008
11	rs10894624	C	T	0.0654762	1008
11	rs11607532	C	A	0.0654762	1008
11	rs12417959	T	C	0.597222	1008
11	rs12807969	T	G	0.178571	1008
11	rs11223289	A	T	0.598214	1008
11	rs10791263	T	C	0.789683	1008
11	rs76957057	C	T	0.110119	1008
11	rs7130483	A	G	0.777778	1008
11	rs55679523	G	A	0.186508	1008
11	rs10431100	T	C	0.603175	1008
11	rs79566156	G	A	0.00694444	1008
11	rs12575270	G	A	0.0605159	1008
11	rs61909272	G	C	0.594246	1008
11	rs72653405	C	T	0.603175	1008
11	rs117671974	G	A	0.0763889	1008
11	rs76378551	T	G	0.0555556	1008
11	rs10894625	G	C	0.746032	1008
11	rs117372767	C	A	0.188492	1008
11	rs10894626	G	A	0.628968	1008
11	rs146816382	A	G	0.00496032	1008
11	rs76638721	T	C	0.105159	1008
11	rs1395503	C	T	0.989087	1008
11	rs12292999	A	G	0.0853175	1008
11	rs7111885	C	T	0.702381	1008
11	rs10894627	C	A	0.617063	1008
11	rs7115863	C	T	0.181548	1008
11	rs12789836	T	G	0.0853175	1008
11	rs2336590	C	A	0.989087	1008
11	rs6590668	T	C	0.722222	1008
11	rs7942643	C	A	0.722222	1008
11	rs7942655	C	T	0.722222	1008
11	rs7942674	A	G	0.722222	1008
11	rs10750516	T	C	0.723214	1008
11	rs1506879	A	C	0.808532	1008
11	rs7125675	G	A	0.0793651	1008
11	rs75033329	G	A	0.103175	1008
11	rs10750517	A	C	0.723214	1008
11	rs7358510	C	A	0.722222	1008
11	rs11223291	A	G	0.0853175	1008
11	rs11223292	A	G	0.0853175	1008
11	rs4567476	G	A	0.723214	1008
11	rs76238648	A	C	0.180556	1008
11	rs4542422	T	G	0.723214	1008
11	rs75040072	C	T	0.0992063	1008
11	rs4572146	T	C	0.723214	1008
11	rs2135635	A	G	0.724206	1008
11	rs7107796	G	A	0.724206	1008
11	rs7123913	T	G	0.724206	1008
11	rs6590669	A	C	0.724206	1008
11	rs187530511	T	G	0.00297619	1008
11	rs7127146	T	C	0.180556	1008
11	rs11223295	A	C	0.0238095	1008
11	rs10894628	T	C	0.0853175	1008
11	rs1532917	T	C	0.724206	1008
11	rs78990103	G	C	0.0972222	1008
11	rs140809727	G	A	0.0456349	1008
11	rs75736895	C	T	0.0962302	1008
11	rs2135637	T	C	0.989087	1008
11	rs2135636	A	C	0.180556	1008
11	rs58274420	G	A	0.18254	1008
11	rs10894629	G	C	0.0853175	1008
11	rs10894630	T	C	0.202381	1008
11	rs2336466	A	G	0.638889	1008
11	rs2336467	T	C	0.822421	1008
11	rs11608128	T	C	0.00496032	1008
11	rs10750518	A	T	0.81746	1008
11	rs11608158	T	G	0.00496032	1008
11	rs10750519	C	A	0.912698	1008
11	rs11606449	C	A	0.0912698	1008
11	rs1567127	A	G	0.0992063	1008
11	rs1316945	A	C	0.0109127	1008
11	rs6590670	A	G	0.740079	1008
11	rs11223296	G	A	0.229167	1008
11	rs11223297	T	C	0.0734127	1008
11	rs11223298	T	C	0.0734127	1008
11	rs11223299	A	G	0.301587	1008
11	rs12276491	T	C	0.0734127	1008
11	rs12269732	C	T	0.0744048	1008
11	rs11223301	A	G	0.0744048	1008
11	rs12284464	A	G	0.0753968	1008
11	rs11223302	A	C	0.0753968	1008
11	rs10791264	G	T	0.358135	1008
11	rs10791265	C	T	0.358135	1008
11	rs59930372	C	T	0.223214	1008
11	rs2878712	G	A	0.0654762	1008
11	rs186974264	C	T	0.014881	1008
11	rs1506882	A	G	0.37004	1008
11	rs117643158	G	A	0.0208333	1008
11	rs7947555	C	T	0.343254	1008
11	rs2336468	A	C	0.611111	1008
11	rs10791266	G	C	0.291667	1008
11	rs7951483	G	T	0.343254	1008
11	rs78301847	T	C	0.0109127	1008
11	rs906252	T	C	0.611111	1008
11	rs885102	T	C	0.267857	1008
11	rs6590671	C	A	0.343254	1008
11	rs12287409	T	G	0.343254	1008
11	rs7938703	A	G	0.267857	1008
11	rs12420799	T	C	0.0119048	1008
11	rs11223305	C	A	0.343254	1008
11	rs10750520	T	G	0.608135	1008
11	rs66488763	G	A	0.358135	1008
11	rs11825173	T	C	0.359127	1008
11	rs11223307	T	C	0.282738	1008
11	rs11223308	C	T	0.337302	1008
11	rs10894633	C	A	0.343254	1008
11	rs7101624	T	C	0.535714	1008
11	rs2878748	G	C	0.717262	1008
11	rs4937743	A	G	0.535714	1008
11	rs11223313	T	C	0.257937	1008
11	rs78575779	A	G	0.257937	1008
11	rs1911254	A	G	0.255952	1008
11	rs7106554	C	T	0.255952	1008
11	rs7930174	A	G	0.255952	1008
11	rs77281827	G	A	0.257937	1008
11	rs7102243	C	A	0.257937	1008
11	rs76686526	G	A	0.257937	1008
11	rs7102633	A	T	0.257937	1008
11	rs7122019	T	C	0.257937	1008
11	rs75955338	G	A	0.257937	1008
11	rs2135634	G	T	0.849206	1008
11	rs11223317	A	G	0.257937	1008
11	rs7933136	A	G	0.171627	1008
11	rs7114643	A	G	0.257937	1008
11	rs7937165	C	T	0.255952	1008
11	rs7952298	T	G	0.256944	1008
11	rs79307606	T	G	0.255952	1008
11	rs6590673	C	G	0.257937	1008
11	rs7114353	T	C	0.294643	1008
11	rs60892333	C	A	0.144841	1008
11	rs59850341	C	A	0.146825	1008
11	rs77782522	G	A	0.258929	1008
11	rs13377496	C	T	0.232143	1008
11	rs1506881	G	A	0.279762	1008
11	rs61909298	G	A	0.0456349	1008
11	rs1506880	C	G	0.50496	1008
11	rs1395505	C	T	0.234127	1008
11	rs4936178	C	A	0.236111	1008
11	rs4936179	G	T	0.238095	1008
11	rs10894635	A	G	0.241071	1008
11	rs7928193	A	G	0.869048	1008
11	rs10894636	C	T	0.869048	1008
11	rs55669018	T	A	0.627976	1008
11	rs10894637	T	C	0.869048	1008
11	rs7935421	C	T	0.625992	1008
11	rs10791267	G	A	0.869048	1008
11	rs954114	C	T	0.869048	1008
11	rs2336592	G	C	0.630952	1008
11	rs2135632	C	T	0.630952	1008
11	rs2135631	G	A	0.627976	1008
11	rs11223319	C	T	0.236111	1008
11	rs1395502	T	A	0.869048	1008
11	rs10750521	C	G	0.238095	1008
11	rs1506875	A	G	0.631944	1008
11	rs1506874	A	G	0.869048	1008
11	rs10128727	G	T	0.237103	1008
11	rs10791268	A	G	0.241071	1008
11	rs7950100	T	G	0.630952	1008
11	rs7938283	G	T	0.241071	1008
11	rs11223320	G	C	0.241071	1008
11	rs7925181	T	C	0.627976	1008
11	rs7925185	T	C	0.627976	1008
11	rs1395501	G	T	0.618056	1008
11	rs1395500	A	C	0.867063	1008
11	rs1911253	G	A	0.868056	1008
11	rs61630291	G	A	0.0347222	1008
11	rs951687	G	A	0.136905	1008
11	rs11223321	A	C	0.145833	1008
11	rs61910326	A	C	0.224206	1008
11	rs59395406	C	T	0.223214	1008
11	rs10750522	G	A	0.774802	1008
11	rs10750523	C	T	0.499008	1008
11	rs143188499	T	A	0.00496032	1008
11	rs12788472	C	A	0.131944	1008
11	rs79565848	G	A	0.136905	1008
11	rs80311370	C	T	0.143849	1008
11	rs7110728	A	G	0.780754	1008
11	rs4520608	C	T	0.490079	1008
11	rs4936180	A	G	0.780754	1008
11	rs78392269	G	A	0.261905	1008
11	rs11223331	C	T	0.284722	1008
11	rs7127303	A	G	0.780754	1008
11	rs76367059	C	G	0.263889	1008
11	rs76847017	G	A	0.262897	1008
11	rs4399339	G	A	0.228175	1008
11	rs4418820	G	A	0.228175	1008
11	rs10791270	C	T	0.776786	1008
11	rs10750524	G	C	0.516865	1008
11	rs79834917	A	C	0.260913	1008
11	rs4575288	A	G	0.777778	1008
11	rs74805600	G	T	0.260913	1008
11	rs10894638	G	A	0.777778	1008
11	rs11223332	A	C	0.777778	1008
11	rs12360866	A	C	0.77877	1008
11	rs12796515	G	C	0.133929	1008
11	rs11223333	C	A	0.772817	1008
11	rs78950017	G	A	0.261905	1008
11	rs140818492	G	A	0.0238095	1008
11	rs74586293	G	A	0.0456349	1008
11	rs79179586	C	G	0.262897	1008
11	rs10736606	A	G	0.779762	1008
11	rs58629044	A	T	0.262897	1008
11	rs56030748	A	G	0.262897	1008
11	rs10750525	G	T	0.779762	1008
11	rs78851679	G	A	0.261905	1008
11	rs76649986	G	T	0.263889	1008
11	rs7483004	T	C	0.77877	1008
11	rs117541425	T	C	0.0109127	1008
11	rs7480107	G	A	0.287698	1008
11	rs80006937	A	G	0.262897	1008
11	rs75244602	A	G	0.262897	1008
11	rs79777226	C	T	0.262897	1008
11	rs35538167	C	T	0.133929	1008
11	rs56764042	T	C	0.262897	1008
11	rs57853212	T	C	0.262897	1008
11	rs4343032	A	C	0.236111	1008
11	rs4638316	A	G	0.236111	1008
11	rs7117316	A	G	0.261905	1008
11	rs59352604	C	T	0.261905	1008
11	rs147242207	T	G	0.0218254	1008
11	rs58959572	G	A	0.261905	1008
11	rs75680315	C	T	0.261905	1008
11	rs79260768	A	G	0.145833	1008
11	rs79037004	G	A	0.260913	1008
11	rs79674889	C	T	0.260913	1008
11	rs78097964	G	A	0.260913	1008
11	rs79004175	C	T	0.260913	1008
11	rs60410888	T	C	0.260913	1008
11	rs58121307	C	T	0.260913	1008
11	rs58345984	C	G	0.260913	1008
11	rs60952582	G	A	0.260913	1008
11	rs57745333	C	T	0.260913	1008
11	rs57848990	G	A	0.259921	1008
11	rs11820926	C	A	0.260913	1008
11	rs4369418	A	G	0.779762	1008
11	rs10791271	T	C	0.223214	1008
11	rs10894639	C	T	0.302579	1008
11	rs75858510	T	A	0.138889	1008
11	rs11223335	C	T	0.295635	1008
11	rs4375452	A	G	0.238095	1008
11	rs35086194	G	A	0.00793651	1008
11	rs117729556	C	A	0.0337302	1008
11	rs4622273	C	G	0.77877	1008
11	rs4641493	T	C	0.00793651	1008
11	rs10791272	T	C	0.243056	1008
11	rs4590883	G	A	0.77877	1008
11	rs4592431	G	A	0.53869	1008
11	rs35225233	G	A	0.133929	1008
11	rs4387353	A	G	0.237103	1008
11	rs12222232	C	T	0.160714	1008
11	rs142659183	A	G	0.0456349	1008
11	rs11223336	A	G	0.236111	1008
11	rs7129438	G	A	0.301587	1008
11	rs11223337	G	A	0.229167	1008
11	rs11825737	T	A	0.24504	1008
11	rs12279774	C	T	0.0138889	1008
11	rs7127639	T	C	0.513889	1008
11	rs12419190	G	A	0.235119	1008
11	rs55790138	G	C	0.24504	1008
11	rs6590674	T	C	0.242063	1008
11	rs66725248	A	T	0.246032	1008
11	rs10894640	A	T	0.498016	1008
11	rs12275435	C	T	0.0138889	1008
11	rs11223338	T	C	0.24504	1008
11	rs4482038	A	G	0.24504	1008
11	rs4448698	C	T	0.244048	1008
11	rs11223339	G	T	0.242063	1008
11	rs80068028	C	T	0.00297619	1008
11	rs7933116	C	T	0.0138889	1008
11	rs117859172	G	A	0.0585317	1008
11	rs4509773	A	C	0.75496	1008
11	rs10791273	G	A	0.75496	1008
11	rs12363709	C	G	0.247024	1008
11	rs142616426	A	G	0.0198413	1008
11	rs10750527	T	C	0.755952	1008
11	rs7108715	T	C	0.75496	1008
11	rs76594318	G	A	0.0664683	1008
11	rs4644652	G	A	0.75496	1008
11	rs11223340	C	T	0.491071	1008
11	rs4373939	G	T	0.492063	1008
11	rs11223341	A	G	0.241071	1008
11	rs12365003	C	T	0.241071	1008
11	rs140579704	A	T	0.0396825	1008
11	rs7102095	C	G	0.497024	1008
11	rs11223342	G	A	0.241071	1008
11	rs10894641	T	C	0.515873	1008
11	rs10894642	A	G	0.756944	1008
11	rs10894644	C	T	0.497024	1008
11	rs9665994	T	C	0.75496	1008
11	rs12292250	C	T	0.0138889	1008
11	rs4937745	G	A	0.755952	1008
11	rs117514809	T	C	0.0138889	1008
11	rs11223348	G	A	0.250992	1008
11	rs7107891	T	G	0.757937	1008
11	rs12576515	G	C	0.498016	1008
11	rs7122639	C	T	0.757937	1008
11	rs146749648	G	A	0.015873	1008
11	rs7126587	A	G	0.756944	1008
11	rs7951990	G	A	0.0853175	1008
11	rs7946066	T	G	0.0138889	1008
11	rs74840370	C	T	0.0555556	1008
11	rs12291968	C	T	0.0138889	1008
11	rs10894645	C	T	0.240079	1008
11	rs4937746	T	C	0.793651	1008
11	rs11603858	A	C	0.014881	1008
11	rs7117608	A	G	0.761905	1008
11	rs11223349	G	T	0.0426587	1008
11	rs55973658	C	T	0.014881	1008
11	rs12362615	T	C	0.997024	1008
11	rs12361143	G	C	0.676587	1008
11	rs59367759	C	T	0.030754	1008
11	rs12272872	G	A	0.376984	1008
11	rs11223350	A	G	0.355159	1008
11	rs56008595	C	T	0.310516	1008
11	rs10894646	T	C	0.769841	1008
11	rs11223351	C	T	0.404762	1008
11	rs11223352	T	A	0.0575397	1008
11	rs7952100	C	G	0.772817	1008
11	rs7934652	C	G	0.478175	1008
11	rs11223353	C	A	0.0585317	1008
11	rs11223354	T	C	0.0585317	1008
11	rs7938415	G	A	0.418651	1008
11	rs9651672	G	A	0.303571	1008
11	rs2060123	C	T	0.477183	1008
11	rs1541881	C	G	0.303571	1008
11	rs117654306	T	C	0.0287698	1008
11	rs58936969	G	A	0.289683	1008
11	rs10894647	G	A	0.302579	1008
11	rs10791275	C	T	0.0714286	1008
11	rs11825349	A	G	0.422619	1008
11	rs11223355	G	A	0.0545635	1008
11	rs1541883	C	G	0.109127	1008
11	rs1541884	C	T	0.399802	1008
11	rs4601796	C	T	0.472222	1008
11	rs4406836	G	A	0.456349	1008
11	rs4454727	T	C	0.695437	1008
11	rs11601881	C	T	0.0128968	1008
11	rs7925745	A	G	0.693452	1008
11	rs57254119	G	A	0.0128968	1008
11	rs7929651	G	A	0.664683	1008
11	rs6590676	T	C	0.664683	1008
11	rs7106889	A	G	0.677579	1008
11	rs11223356	G	A	0.676587	1008
11	rs1864707	A	T	0.209325	1008
11	rs10750528	T	C	0.688492	1008
11	rs11223357	A	G	0.0684524	1008
11	rs246	G	A	0.397817	1008
11	rs7941670	G	A	0.679563	1008
11	rs7941497	C	T	0.680556	1008
11	rs10750529	C	T	0.678571	1008
11	rs60252858	T	C	0.214286	1008
11	rs766679	C	A	0.218254	1008
11	rs10894648	T	A	0.373016	1008
11	rs11223358	G	A	0.0625	1008
11	rs7105675	C	T	0.371032	1008
11	rs6590677	C	T	0.65377	1008
11	rs7106048	C	T	0.31746	1008
11	rs75961988	G	A	0.209325	1008
11	rs4486642	A	T	0.587302	1008
11	rs4486643	A	G	0.598214	1008
11	rs744098	G	T	0.583333	1008
11	rs1007018	T	C	0.314484	1008
11	rs4448699	A	G	0.631944	1008
11	rs527646	G	T	0.220238	1008
11	rs61910339	T	A	0.314484	1008
11	rs11824392	G	C	0.316468	1008
11	rs11223359	G	A	0.0714286	1008
11	rs4936181	A	G	0.787698	1008
11	rs7118991	G	C	0.00198413	1008
11	rs1560530	C	G	0.00198413	1008
11	rs7123173	A	G	0.71131	1008
11	rs505525	C	G	0.473214	1008
11	rs485633	A	G	0.486111	1008
11	rs578013	G	C	0.494048	1008
11	rs75345474	C	T	0.0208333	1008
11	rs568550	G	A	0.46627	1008
11	rs568399	A	G	0.468254	1008
11	rs10791278	G	C	0.468254	1008
11	rs10791279	T	C	0.49504	1008
11	rs10894649	T	C	0.485119	1008
11	rs10750530	G	A	0.464286	1008
11	rs66628883	G	A	0.292659	1008
11	rs58742723	A	G	0.0208333	1008
11	rs1346977	A	G	0.52381	1008
11	rs1346978	A	T	0.493056	1008
11	rs1901914	C	A	0.491071	1008
11	rs73039137	T	C	0.0208333	1008
11	rs73039139	A	T	0.0208333	1008
11	rs1901915	C	A	0.492063	1008
11	rs1901916	G	A	0.790675	1008
11	rs10791280	C	G	0.493056	1008
11	rs11600739	T	C	0.0208333	1008
11	rs9633972	A	G	0.521825	1008
11	rs67088660	T	C	0.0208333	1008
11	rs77299131	T	C	0.0357143	1008
11	rs10894650	C	G	0.516865	1008
11	rs113624930	C	T	0.0208333	1008
11	rs7946743	A	G	0.276786	1008
11	rs12294492	T	C	0.522817	1008
11	rs149177243	G	T	0.0416667	1008
11	rs76298235	C	T	0.276786	1008
11	rs4936183	G	C	0.516865	1008
11	rs4290236	A	G	0.522817	1008
11	rs12577041	C	A	0.276786	1008
11	rs12575127	A	G	0.276786	1008
11	rs56206566	A	C	0.00396825	1008
11	rs141197687	C	T	0.0178571	1008
11	rs2382619	G	T	0.518849	1008
11	rs2060124	G	A	0.514881	1008
11	rs1453829	G	A	0.519841	1008
11	rs1453828	C	T	0.515873	1008
11	rs715352	C	T	0.503968	1008
11	rs140856695	C	T	0.0198413	1008
11	rs36147757	C	T	0.506944	1008
11	rs139813059	A	C	0.0297619	1008
11	rs10791281	A	T	0.535714	1008
11	rs79798233	G	A	0.255952	1008
11	rs10791282	G	C	0.532738	1008
11	rs10791283	G	A	0.531746	1008
11	rs483129	T	A	0.00297619	1008
11	rs11604733	A	T	0.031746	1008
11	rs1453830	G	A	0.535714	1008
11	rs10750531	G	A	0.535714	1008
11	rs1431780	G	A	0.53373	1008
11	rs7101401	C	G	0.53373	1008
11	rs7101444	C	T	0.53373	1008
11	rs7117841	T	G	0.534722	1008
11	rs1541879	C	T	0.534722	1008
11	rs1541878	A	G	0.287698	1008
11	rs4319525	C	T	0.53373	1008
11	rs985631	C	T	0.535714	1008
11	rs985630	T	C	0.543651	1008
11	rs985629	C	G	0.822421	1008
11	rs4376912	C	G	0.651786	1008
11	rs4261296	G	C	0.651786	1008
11	rs6590681	A	G	0.094246	1008
11	rs4548631	A	G	0.820437	1008
11	rs4405324	T	G	0.821429	1008
11	rs77607382	C	G	0.217262	1008
11	rs4536228	A	C	0.811508	1008
11	rs7110406	G	C	0.821429	1008
11	rs75265929	T	A	0.171627	1008
11	rs7110459	C	G	0.821429	1008
11	rs1431779	A	T	0.821429	1008
11	rs1431778	G	A	0.821429	1008
11	rs1431777	A	G	0.821429	1008
11	rs1346975	A	G	0.822421	1008
11	rs74952227	A	G	0.0297619	1008
11	rs79087975	C	T	0.0793651	1008
11	rs12575991	C	T	0.229167	1008
11	rs7115553	C	A	0.229167	1008
11	rs4517531	A	C	0.824405	1008
11	rs4417277	T	G	0.824405	1008
11	rs4417278	T	C	0.824405	1008
11	rs10894651	G	A	0.593254	1008
11	rs7119374	G	A	0.229167	1008
11	rs7119176	C	T	0.816468	1008
11	rs7119415	C	T	0.224206	1008
11	rs2891029	G	A	0.815476	1008
11	rs76596169	T	A	0.0674603	1008
11	rs4427573	T	C	0.823413	1008
11	rs79483183	A	G	0.233135	1008
11	rs1158780	C	T	0.8125	1008
11	rs11223367	T	G	0.824405	1008
11	rs55754342	A	G	0.232143	1008
11	rs35454982	G	A	0.22619	1008
11	rs7130241	T	C	0.603175	1008
11	rs7117370	C	G	0.588294	1008
11	rs487270	T	C	0.822421	1008
11	rs476637	A	C	0.819444	1008
11	rs570969	C	A	0.655754	1008
11	rs11600394	A	G	0.134921	1008
11	rs564448	C	T	0.657738	1008
11	rs75562644	G	T	0.103175	1008
11	rs525545	G	A	0.0218254	1008
11	rs497481	A	C	0.824405	1008
11	rs481086	C	A	0.66369	1008
11	rs475353	C	T	0.672619	1008
11	rs149833265	A	G	0.00793651	1008
11	rs547962	G	A	0.670635	1008
11	rs116984928	C	T	0.0863095	1008
11	rs514075	A	G	0.897817	1008
11	rs488322	C	T	0.588294	1008
11	rs55976085	A	G	0.0793651	1008
11	rs10894652	A	G	0.325397	1008
11	rs510720	G	C	0.988095	1008
11	rs1594524	T	C	0.229167	1008
11	rs11223368	T	C	0.0525794	1008
11	rs101259	T	G	0.52381	1008
11	rs1901913	C	T	0.0357143	1008
11	rs1000687	C	G	0.227183	1008
11	rs11821620	T	A	0.0357143	1008
11	rs73041167	C	T	0.0357143	1008
11	rs10894653	A	G	0.0386905	1008
11	rs10894654	C	T	0.732143	1008
11	rs11602118	T	C	0.22619	1008
11	rs11223369	C	T	0.0386905	1008
11	rs11223370	G	C	0.0386905	1008
11	rs11223371	T	C	0.0386905	1008
11	rs7119950	C	T	0.731151	1008
11	rs72653406	C	A	0.768849	1008
11	rs7101918	C	T	0.22619	1008
11	rs73023511	G	A	0.0357143	1008
11	rs73023512	G	A	0.0357143	1008
11	rs12419748	T	G	0.228175	1008
11	rs11223373	G	A	0.732143	1008
11	rs77471322	C	T	0.0654762	1008
11	rs73023514	C	T	0.0357143	1008
11	rs4323877	G	C	0.96131	1008
11	rs55954240	A	T	0.0357143	1008
11	rs754048	G	A	0.22619	1008
11	rs4936184	G	T	0.213294	1008
11	rs67296539	C	T	0.0426587	1008
11	rs12787504	G	A	0.156746	1008
11	rs11223374	T	C	0.0367063	1008
11	rs4430517	A	G	0.27877	1008
11	rs2116390	T	G	0.277778	1008
11	rs7130004	T	C	0.270833	1008
11	rs10791284	C	T	0.268849	1008
11	rs140059794	A	G	0.0416667	1008
11	rs147535298	G	T	0.0535714	1008
11	rs11605052	C	T	0.237103	1008
11	rs117018138	T	C	0.0505952	1008
11	rs73023525	T	C	0.00396825	1008
11	rs73023526	C	T	0.00496032	1008
11	rs61632329	G	T	0.236111	1008
11	rs56818011	G	A	0.228175	1008
11	rs66478746	G	A	0.00396825	1008
11	rs4328223	A	G	0.24504	1008
11	rs73023532	G	C	0.00396825	1008
11	rs76883876	T	G	0.00396825	1008
11	rs7108146	A	G	0.244048	1008
11	rs11602730	A	C	0.244048	1008
11	rs2163561	C	T	0.244048	1008
11	rs75302811	C	G	0.0575397	1008
11	rs73023597	G	A	0.00396825	1008
11	rs4937750	G	C	0.241071	1008
11	rs4937751	G	A	0.242063	1008
11	rs7929891	G	A	0.241071	1008
11	rs7108112	G	A	0.238095	1008
11	rs1563154	T	G	0.0218254	1008
11	rs1077373	C	T	0.238095	1008
11	rs7112210	G	A	0.238095	1008
11	rs80253582	C	T	0.0228175	1008
11	rs4937752	A	C	0.239087	1008
11	rs1431773	G	A	0.359127	1008
11	rs4937753	T	C	0.427579	1008
11	rs728341	G	T	0.402778	1008
11	rs1835725	T	C	0.401786	1008
11	rs1431774	G	A	0.400794	1008
11	rs1431775	G	C	0.400794	1008
11	rs7936411	C	T	0.400794	1008
11	rs7936420	A	C	0.421627	1008
11	rs7937126	G	A	0.421627	1008
11	rs10894655	A	G	0.420635	1008
11	rs4937754	A	G	0.419643	1008
11	rs7104871	T	C	0.420635	1008
11	rs12792847	C	T	0.400794	1008
11	rs7949158	C	T	0.400794	1008
11	rs4937755	C	T	0.400794	1008
11	rs4937756	A	G	0.423611	1008
11	rs1367861	T	C	0.414683	1008
11	rs1367862	A	G	0.410714	1008
11	rs1367863	G	T	0.410714	1008
11	rs1431776	A	G	0.409722	1008
11	rs513787	A	G	0.423611	1008
11	rs475056	A	G	0.419643	1008
11	rs60852973	C	A	0.134921	1008
11	rs79802711	T	C	0.572421	1008
11	rs112590453	G	A	0.00396825	1008
11	rs520024	G	A	0.276786	1008
11	rs79860538	C	G	0.0585317	1008
11	rs528190	C	T	0.078373	1008
11	rs483043	A	G	0.199405	1008
11	rs7115383	G	A	0.0297619	1008
11	rs10894656	G	A	0.147817	1008
11	rs538171	C	T	0.197421	1008
11	rs7116982	T	C	0.0297619	1008
11	rs1563155	A	G	0.196429	1008
11	rs116920183	C	G	0.0575397	1008
11	rs559280	G	C	0.197421	1008
11	rs515197	T	C	0.198413	1008
11	rs2567681	C	A	0.0218254	1008
11	rs524165	T	C	0.195437	1008
11	rs11606197	T	C	0.143849	1008
11	rs483591	T	G	0.0208333	1008
11	rs566977	G	A	0.191468	1008
11	rs484610	G	T	0.191468	1008
11	rs138783976	A	G	0.0376984	1008
11	rs10894658	C	T	0.255952	1008
11	rs11223382	A	C	0.030754	1008
11	rs12417211	T	C	0.030754	1008
11	rs558298	A	G	0.12996	1008
11	rs55649525	C	T	0.0267857	1008
11	rs55983503	A	G	0.0257937	1008
11	rs11223384	T	C	0.266865	1008
11	rs535920	C	T	0.154762	1008
11	rs535956	C	T	0.154762	1008
11	rs575803	G	A	0.154762	1008
11	rs574712	T	A	0.126984	1008
11	rs514337	T	C	0.453373	1008
11	rs10894659	T	C	0.0327381	1008
11	rs510960	T	C	0.0267857	1008
11	rs1869444	C	T	0.0327381	1008
11	rs7938176	A	G	0.0327381	1008
11	rs2382620	A	G	0.128968	1008
11	rs2382621	G	A	0.128968	1008
11	rs7121368	G	A	0.0595238	1008
11	rs61910353	C	T	0.119048	1008
11	rs476840	T	G	0.0277778	1008
11	rs528685	G	T	0.178571	1008
11	rs66856360	T	C	0.0327381	1008
11	rs79705075	G	A	0.0674603	1008
11	rs476154	C	G	0.0277778	1008
11	rs77380254	C	G	0.0287698	1008
11	rs4598679	C	T	0.151786	1008
11	rs147577959	G	T	0.0347222	1008
11	rs11820373	A	C	0.119048	1008
11	rs138272649	A	G	0.0287698	1008
11	rs78656210	G	A	0.0267857	1008
11	rs492972	C	A	0.179563	1008
11	rs505690	A	G	0.178571	1008
11	rs117294837	A	G	0.0327381	1008
11	rs505494	C	T	0.179563	1008
11	rs476892	G	A	0.178571	1008
11	rs11826488	G	A	0.118056	1008
11	rs515478	T	C	0.190476	1008
11	rs76014673	C	A	0.0267857	1008
11	rs542651	G	T	0.177579	1008
11	rs78247979	A	C	0.0267857	1008
11	rs493151	A	T	0.19246	1008
11	rs509892	T	C	0.19246	1008
11	rs11607110	G	T	0.0277778	1008
11	rs1869445	A	G	0.203373	1008
11	rs489949	T	C	0.191468	1008
11	rs7948052	T	C	0.0327381	1008
```
