## Supplementary material for "Characterization of shared and ancestry-specific signals driving complex traits using multi-ancestry fine-mapping": s2_ref.bim

```
11	rs11222974	0	132073382	C	T
11	rs61045048	0	132074163	G	C
11	rs7108191	0	132075243	G	A
11	rs146123702	0	132076314	C	G
11	rs1975612	0	132076917	T	C
11	rs144681721	0	132077296	T	C
11	rs11222975	0	132077932	G	A
11	rs3133869	0	132078130	T	A
11	rs6590629	0	132079112	G	A
11	rs6590630	0	132079158	T	C
11	rs3099761	0	132079862	T	C
11	rs3099762	0	132080206	G	T
11	rs113896789	0	132080272	T	C
11	rs3099763	0	132080709	G	A
11	rs1037265	0	132080885	C	T
11	rs74889734	0	132081518	C	T
11	rs3824870	0	132081873	G	A
11	rs61906027	0	132083137	C	A
11	rs150263068	0	132083918	G	A
11	rs147494623	0	132084648	C	T
11	rs1839314	0	132085383	T	C
11	rs1816999	0	132086096	A	G
11	rs11222977	0	132086128	C	T
11	rs3133894	0	132087535	G	A
11	rs3133893	0	132087554	A	G
11	rs2122237	0	132088103	G	A
11	rs2122238	0	132088231	A	C
11	rs2167050	0	132088353	C	A
11	rs3099764	0	132088473	C	A
11	rs921268	0	132088644	G	A
11	rs1449434	0	132088877	T	G
11	rs1449435	0	132088917	G	A
11	rs1449436	0	132088979	G	A
11	rs74736635	0	132089230	C	T
11	rs3133891	0	132089730	G	A
11	rs148375018	0	132089958	G	T
11	rs141596600	0	132090004	A	G
11	rs78939241	0	132090071	T	A
11	rs73597213	0	132090222	T	C
11	rs2335469	0	132090836	T	C
11	rs2335468	0	132090862	C	T
11	rs2335467	0	132090927	G	A
11	rs921269	0	132091073	C	T
11	rs142127591	0	132091945	G	A
11	rs3099765	0	132093315	C	G
11	rs79932358	0	132093503	A	G
11	rs117235737	0	132094370	T	A
11	rs1868534	0	132094466	T	G
11	rs6590631	0	132094965	C	A
11	rs6590632	0	132095250	T	C
11	rs3099766	0	132095505	T	C
11	rs10894524	0	132095749	T	C
11	rs4936162	0	132096231	A	G
11	rs4937682	0	132096312	G	C
11	rs12364817	0	132096572	A	G
11	rs73040252	0	132096901	T	C
11	rs7103588	0	132097084	A	G
11	rs3133890	0	132097563	C	T
11	rs2010921	0	132098205	G	A
11	rs1868538	0	132098308	T	C
11	rs921271	0	132098428	G	T
11	rs2017038	0	132099210	T	A
11	rs2017048	0	132099255	C	G
11	rs2017055	0	132099324	A	G
11	rs4937683	0	132099465	T	A
11	rs878518	0	132100151	A	G
11	rs878517	0	132100175	A	C
11	rs61314230	0	132100231	A	T
11	rs117776952	0	132100839	G	A
11	rs61906028	0	132100898	C	T
11	rs3133888	0	132101107	C	A
11	rs61906029	0	132101199	G	T
11	rs141063040	0	132101276	C	T
11	rs117258990	0	132102369	T	C
11	rs11222978	0	132102938	C	T
11	rs11222980	0	132103175	A	G
11	rs11222981	0	132103389	G	A
11	rs11222982	0	132103842	C	T
11	rs116103196	0	132104507	C	T
11	rs74884785	0	132104516	G	A
11	rs58521371	0	132105446	T	A
11	rs3099789	0	132106679	C	T
11	rs117434706	0	132106857	G	A
11	rs58175508	0	132106911	T	C
11	rs895927	0	132107193	C	G
11	rs3099790	0	132107365	A	G
11	rs56255127	0	132107476	C	T
11	rs3099792	0	132107752	T	C
11	rs73597221	0	132108194	G	A
11	rs76702126	0	132108271	G	T
11	rs3099794	0	132108484	C	T
11	rs12226880	0	132108994	T	C
11	rs146096598	0	132109586	A	C
11	rs10894525	0	132110917	A	C
11	rs3133883	0	132111128	A	T
11	rs76440110	0	132111214	T	C
11	rs78542089	0	132112291	A	G
11	rs3099796	0	132112893	A	G
11	rs79592005	0	132113053	A	G
11	rs3133882	0	132113095	A	G
11	rs115606172	0	132113229	T	G
11	rs114226462	0	132113609	A	G
11	rs115904338	0	132113914	T	C
11	rs140786771	0	132114958	A	G
11	rs3133876	0	132115541	G	A
11	rs11821761	0	132115576	C	T
11	rs138439708	0	132116366	C	T
11	rs3133875	0	132116634	T	C
11	rs3133874	0	132116770	C	T
11	rs116342212	0	132117239	A	G
11	rs79154457	0	132117312	G	T
11	rs116891812	0	132118579	C	A
11	rs118020930	0	132118580	C	T
11	rs3133871	0	132118720	A	G
11	rs1965853	0	132119411	G	A
11	rs7108494	0	132119423	T	C
11	rs1809064	0	132120477	T	C
11	rs3099797	0	132121386	C	T
11	rs3133908	0	132121607	T	G
11	rs3133907	0	132121610	A	G
11	rs3133905	0	132121771	G	A
11	rs3099798	0	132121801	T	C
11	rs3133904	0	132121885	A	G
11	rs3099799	0	132122036	A	C
11	rs3133903	0	132122039	G	A
11	rs3099800	0	132122159	T	C
11	rs3099801	0	132122207	C	A
11	rs61906032	0	132122236	G	C
11	rs3133902	0	132122361	G	A
11	rs3133901	0	132122378	A	C
11	rs3099802	0	132122515	A	G
11	rs7108688	0	132122790	A	C
11	rs3133900	0	132122974	T	G
11	rs3133898	0	132123361	A	C
11	rs3133897	0	132123415	A	T
11	rs4937685	0	132124099	G	A
11	rs78870567	0	132124447	G	T
11	rs75463607	0	132124449	C	T
11	rs77828293	0	132124481	A	C
11	rs77908624	0	132124789	C	T
11	rs111948951	0	132125345	G	A
11	rs75537194	0	132125800	C	T
11	rs3099803	0	132126171	T	C
11	rs4936163	0	132126567	C	T
11	rs117938317	0	132126665	A	T
11	rs75103976	0	132126949	C	G
11	rs12575219	0	132127886	C	T
11	rs11222986	0	132128518	G	A
11	rs11222987	0	132128559	C	T
11	rs4556549	0	132128709	T	G
11	rs718851	0	132128731	C	T
11	rs150143429	0	132129595	T	A
11	rs11222988	0	132129729	C	T
11	rs11222989	0	132129818	T	C
11	rs3133881	0	132130094	T	C
11	rs1809063	0	132131032	T	C
11	rs753503	0	132131788	G	C
11	rs2334904	0	132133144	G	A
11	rs962319	0	132133368	G	A
11	rs78389100	0	132133515	A	T
11	rs3099804	0	132134264	C	T
11	rs3099805	0	132134503	A	G
11	rs117092131	0	132134912	G	A
11	rs61906033	0	132134983	G	A
11	rs12792001	0	132135028	C	G
11	rs4937687	0	132135481	G	A
11	rs4937688	0	132135496	T	C
11	rs76067993	0	132135805	C	T
11	rs3099774	0	132136119	T	C
11	rs80129745	0	132136589	T	C
11	rs10894526	0	132136885	C	T
11	rs2044726	0	132138828	G	A
11	rs2044727	0	132138991	C	A
11	rs117292469	0	132139658	A	G
11	rs3099776	0	132139905	T	C
11	rs11222990	0	132140368	C	T
11	rs11222991	0	132140516	T	G
11	rs1900925	0	132140629	A	G
11	rs3099777	0	132140684	T	C
11	rs79679700	0	132140880	G	A
11	rs141146542	0	132141200	C	T
11	rs4937689	0	132141201	A	G
11	rs12802777	0	132141608	C	G
11	rs2084527	0	132141796	T	C
11	rs117952522	0	132142496	T	G
11	rs3133885	0	132142789	A	G
11	rs3133880	0	132144404	T	C
11	rs79489679	0	132144550	A	G
11	rs3099788	0	132145314	G	A
11	rs3133879	0	132146206	G	C
11	rs2218731	0	132146255	C	T
11	rs1121544	0	132146350	A	C
11	rs3099787	0	132146922	C	T
11	rs3133877	0	132148460	A	G
11	rs4937690	0	132148538	C	T
11	rs11820240	0	132148604	C	T
11	rs716717	0	132149137	C	T
11	rs2044728	0	132149618	C	T
11	rs1992969	0	132149777	G	A
11	rs151185700	0	132150211	T	C
11	rs36161267	0	132150262	G	A
11	rs3133886	0	132150766	T	G
11	rs1839317	0	132151081	G	T
11	rs79346118	0	132151497	A	C
11	rs3099786	0	132151826	T	A
11	rs79388641	0	132152297	T	C
11	rs3099785	0	132152426	C	T
11	rs10894528	0	132153043	C	G
11	rs10894529	0	132153516	C	G
11	rs3099784	0	132153744	G	A
11	rs117260110	0	132154063	C	T
11	rs972463	0	132155298	G	A
11	rs10791221	0	132155639	C	G
11	rs80254883	0	132156093	G	A
11	rs116993397	0	132156139	C	T
11	rs10750504	0	132156175	C	A
11	rs7934599	0	132156872	C	T
11	rs74333735	0	132157779	G	T
11	rs10894530	0	132159459	C	A
11	rs11223000	0	132160229	C	T
11	rs10894532	0	132160813	G	A
11	rs3099783	0	132161198	T	C
11	rs3099782	0	132161324	T	G
11	rs79246453	0	132161780	T	C
11	rs79362286	0	132162300	G	A
11	rs12293070	0	132163504	A	G
11	rs3099780	0	132165995	G	A
11	rs3133896	0	132165996	A	C
11	rs3099779	0	132166740	A	C
11	rs3099806	0	132167165	G	A
11	rs1449437	0	132167638	T	C
11	rs59283151	0	132167693	C	T
11	rs895914	0	132168671	T	C
11	rs895915	0	132168806	G	A
11	rs895916	0	132169105	T	C
11	rs895917	0	132169289	T	C
11	rs895918	0	132169488	C	T
11	rs1037263	0	132169798	C	T
11	rs1037264	0	132169835	A	C
11	rs2002734	0	132170684	C	T
11	rs117456679	0	132171192	A	G
11	rs1562698	0	132173527	G	A
11	rs4937691	0	132174215	C	G
11	rs3133895	0	132176046	G	A
11	rs140438007	0	132176200	G	A
11	rs3099773	0	132176500	T	C
11	rs150021143	0	132176909	G	A
11	rs2305273	0	132177320	G	A
11	rs2305272	0	132177563	C	T
11	rs2305271	0	132177633	A	C
11	rs2305270	0	132177740	G	T
11	rs3099767	0	132178653	G	A
11	rs4937692	0	132178933	C	G
11	rs117648806	0	132179469	A	C
11	rs1975613	0	132179886	C	T
11	rs2241999	0	132180510	A	G
11	rs10894533	0	132181173	G	A
11	rs10894534	0	132181480	C	T
11	rs78115367	0	132181546	A	C
11	rs3133913	0	132181636	T	C
11	rs3099771	0	132184121	G	A
11	rs895925	0	132184279	C	G
11	rs895924	0	132184339	T	C
11	rs730253	0	132184394	G	C
11	rs732897	0	132185127	C	T
11	rs3099770	0	132185531	A	G
11	rs141115903	0	132185955	C	T
11	rs3133911	0	132188092	T	C
11	rs3099769	0	132188422	G	A
11	rs189413943	0	132188675	C	A
11	rs1839316	0	132188871	C	A
11	rs3133910	0	132189086	C	T
11	rs191767598	0	132189862	T	C
11	rs192273166	0	132190342	C	T
11	rs149030269	0	132190343	G	A
11	rs12801750	0	132190375	C	T
11	rs111443381	0	132190435	G	C
11	rs112215978	0	132190443	C	T
11	rs546390605	0	132191255	C	T
11	rs3781630	0	132197205	G	A
11	rs3133906	0	132200794	A	C
11	rs485876	0	132202071	A	G
11	rs540356	0	132203816	C	A
11	rs617267	0	132204441	A	C
11	rs8894	0	132205215	A	G
11	rs11634	0	132205394	C	T
11	rs2706	0	132205506	C	A
11	rs117241024	0	132206788	A	G
11	rs520420	0	132207239	T	C
11	rs7122894	0	132207453	A	G
11	rs11223015	0	132207704	T	C
11	rs75910380	0	132207847	G	A
11	rs78346771	0	132208269	A	G
11	rs577640	0	132208428	A	G
11	rs571365	0	132209083	G	A
11	rs517317	0	132209267	C	A
11	rs617423	0	132209953	G	A
11	rs75229663	0	132210444	A	C
11	rs631998	0	132210788	C	T
11	rs74559947	0	132210941	C	T
11	rs1823365	0	132211113	C	T
11	rs471249	0	132211747	A	G
11	rs79784688	0	132211915	T	C
11	rs77693482	0	132212033	T	A
11	rs647997	0	132212052	G	A
11	rs77075537	0	132212562	C	T
11	rs523528	0	132212816	C	T
11	rs662024	0	132212972	C	G
11	rs10894536	0	132212984	T	A
11	rs79944600	0	132213321	C	T
11	rs529206	0	132213460	C	T
11	rs676355	0	132213887	C	T
11	rs77490806	0	132213888	G	A
11	rs532211	0	132213916	A	G
11	rs79660709	0	132215979	A	C
11	rs144272295	0	132216067	T	C
11	rs74439086	0	132216636	C	T
11	rs1839315	0	132217012	C	T
11	rs192213680	0	132217202	C	A
11	rs486659	0	132218054	A	G
11	rs76262489	0	132218158	T	C
11	rs634286	0	132218207	A	G
11	rs77045672	0	132218964	T	C
11	rs11223020	0	132219179	C	A
11	rs76881291	0	132219968	G	A
11	rs10894537	0	132220674	G	A
11	rs12289320	0	132221572	A	G
11	rs67316035	0	132221605	T	A
11	rs479616	0	132221614	G	A
11	rs11601997	0	132221618	G	A
11	rs679234	0	132221836	T	C
11	rs10894538	0	132222058	T	A
11	rs475219	0	132222066	A	G
11	rs79848141	0	132222090	A	T
11	rs76683998	0	132223295	C	T
11	rs80139637	0	132223673	G	A
11	rs620813	0	132223685	C	T
11	rs76536790	0	132224223	G	A
11	rs11223024	0	132224480	T	C
11	rs11223025	0	132224518	T	A
11	rs79391308	0	132225164	G	A
11	rs11223026	0	132225361	A	G
11	rs117677967	0	132225601	A	G
11	rs1375577	0	132225776	G	T
11	rs76153068	0	132226374	C	T
11	rs77038206	0	132226417	C	A
11	rs76517721	0	132226418	C	A
11	rs11223027	0	132226747	A	G
11	rs79745958	0	132227738	G	A
11	rs895922	0	132228263	G	A
11	rs12286374	0	132228629	T	C
11	rs882584	0	132229070	G	T
11	rs2017855	0	132229828	C	T
11	rs895920	0	132230530	T	A
11	rs895919	0	132230702	T	C
11	rs118000867	0	132230714	A	G
11	rs7105663	0	132231470	T	C
11	rs7945445	0	132232125	G	A
11	rs7932411	0	132232532	T	C
11	rs7948829	0	132232841	A	G
11	rs1968652	0	132233390	A	C
11	rs11605945	0	132233545	G	A
11	rs77821097	0	132234555	T	C
11	rs11223031	0	132234745	G	T
11	rs79367298	0	132234782	T	C
11	rs77396147	0	132236293	G	C
11	rs10791223	0	132236815	T	C
11	rs7944110	0	132237003	G	A
11	rs7944408	0	132237392	C	A
11	rs6590634	0	132237417	T	G
11	rs10791224	0	132238868	G	A
11	rs10894539	0	132239365	A	C
11	rs10894540	0	132239708	C	T
11	rs4614464	0	132240142	A	C
11	rs186289925	0	132241147	C	G
11	rs76816078	0	132241155	C	T
11	rs9633969	0	132242857	A	G
11	rs12295993	0	132243138	G	C
11	rs76967025	0	132243209	T	C
11	rs56166224	0	132243222	T	A
11	rs11600285	0	132243389	C	A
11	rs4937694	0	132243518	T	C
11	rs75077845	0	132244217	C	T
11	rs4937695	0	132244573	A	G
11	rs4937696	0	132244630	T	C
11	rs4937697	0	132244846	G	A
11	rs117811458	0	132244964	T	C
11	rs1939961	0	132245683	G	A
11	rs78352597	0	132245867	C	T
11	rs76325220	0	132246334	T	C
11	rs11223038	0	132247254	A	G
11	rs78821002	0	132247436	G	A
11	rs605735	0	132247458	A	G
11	rs117148800	0	132247949	C	A
11	rs140882293	0	132248950	G	A
11	rs74515499	0	132249486	C	A
11	rs11223040	0	132250393	T	C
11	rs75796067	0	132250880	A	T
11	rs658772	0	132250912	T	C
11	rs7129485	0	132251202	A	C
11	rs11223041	0	132251314	T	C
11	rs1939964	0	132252265	A	C
11	rs1939965	0	132252554	C	T
11	rs11223042	0	132254646	C	T
11	rs11223043	0	132254814	G	A
11	rs79894601	0	132255438	C	T
11	rs147510024	0	132255439	G	A
11	rs10894542	0	132255460	A	G
11	rs12222112	0	132256658	T	A
11	rs10894544	0	132257172	A	T
11	rs79391280	0	132257465	A	G
11	rs11223045	0	132258404	T	C
11	rs75460086	0	132259468	C	T
11	rs11223046	0	132259948	T	C
11	rs11223047	0	132260090	T	C
11	rs2508938	0	132260243	T	C
11	rs4937698	0	132260443	A	G
11	rs117696742	0	132261194	G	A
11	rs10791226	0	132261523	C	T
11	rs11223049	0	132261973	A	G
11	rs141989820	0	132263004	C	T
11	rs7107484	0	132263612	G	A
11	rs11223051	0	132264013	C	A
11	rs11223052	0	132264068	C	T
11	rs7111881	0	132264569	G	A
11	rs7111704	0	132264633	C	A
11	rs10791227	0	132265447	G	T
11	rs10791228	0	132265451	T	C
11	rs10791229	0	132265728	T	A
11	rs4494309	0	132265761	C	T
11	rs7119699	0	132266010	G	A
11	rs7120180	0	132266425	G	C
11	rs142172942	0	132266947	C	G
11	rs2212483	0	132267059	G	A
11	rs12282457	0	132267142	T	C
11	rs11223054	0	132267204	C	A
11	rs11604359	0	132267533	T	G
11	rs76910681	0	132267563	A	G
11	rs146059895	0	132267622	G	A
11	rs7105078	0	132267922	A	G
11	rs10894546	0	132268649	G	T
11	rs10894547	0	132268922	A	G
11	rs11605569	0	132269376	T	C
11	rs11603429	0	132269512	G	A
11	rs11603410	0	132269513	C	T
11	rs7480275	0	132269589	A	T
11	rs10894548	0	132269608	G	T
11	rs1940010	0	132269661	T	G
11	rs11223055	0	132269933	G	T
11	rs1940009	0	132270028	G	A
11	rs145252566	0	132270045	A	G
11	rs1940008	0	132270076	T	A
11	rs4463853	0	132270153	T	G
11	rs10894549	0	132270243	A	C
11	rs7130358	0	132270345	T	G
11	rs7114722	0	132270402	G	A
11	rs7114522	0	132270439	C	A
11	rs4511287	0	132270653	A	T
11	rs4272789	0	132270692	G	A
11	rs2155375	0	132271023	G	A
11	rs79059288	0	132271164	C	G
11	rs2155376	0	132271186	C	G
11	rs11223056	0	132271534	G	A
11	rs12421244	0	132271723	T	C
11	rs12284699	0	132271740	G	A
11	rs12284702	0	132271771	G	C
11	rs34671887	0	132272223	C	T
11	rs35226152	0	132272299	C	T
11	rs11605228	0	132272627	G	A
11	rs10894550	0	132272791	G	A
11	rs10791230	0	132272991	G	C
11	rs2155377	0	132273291	C	A
11	rs1065	0	132273416	T	A
11	rs4520606	0	132273464	A	T
11	rs1005829	0	132273802	G	A
11	rs2155378	0	132274000	G	A
11	rs2155379	0	132274290	C	T
11	rs10894551	0	132275088	T	C
11	rs2212484	0	132275295	G	T
11	rs117184470	0	132275455	A	C
11	rs10676490	0	132276285	C	T
11	rs10894553	0	132277661	G	A
11	rs10894554	0	132277720	C	T
11	rs181612879	0	132278347	A	G
11	rs10894555	0	132278472	C	A
11	rs58609531	0	132279669	C	T
11	rs78058594	0	132280286	A	G
11	rs11827383	0	132280488	G	A
11	rs139097304	0	132280542	T	A
11	rs4936166	0	132280921	C	T
11	rs1940013	0	132281651	C	T
11	rs1940012	0	132282053	G	T
11	rs1079019	0	132282557	C	A
11	rs1940011	0	132284674	G	A
11	rs3802791	0	132285321	C	T
11	rs3824898	0	132285443	G	A
11	rs4937700	0	132287328	C	T
11	rs74702661	0	132287837	G	A
11	rs1940403	0	132287874	T	C
11	rs11223064	0	132289393	T	C
11	rs3360	0	132289761	G	A
11	rs2155374	0	132290422	G	A
11	rs76722395	0	132290494	T	A
11	rs2186752	0	132290599	A	G
11	rs12417538	0	132290674	C	A
11	rs12417610	0	132291036	G	A
11	rs58179972	0	132291273	C	T
11	rs10894558	0	132292468	C	T
11	rs12575082	0	132292698	C	A
11	rs11223066	0	132293737	G	C
11	rs11223067	0	132293746	T	C
11	rs61304838	0	132294249	G	A
11	rs57530342	0	132294616	G	T
11	rs75129691	0	132295378	T	C
11	rs12221543	0	132296204	A	G
11	rs4937701	0	132296573	G	A
11	rs7131275	0	132296878	G	A
11	rs1939966	0	132297204	G	A
11	rs3824871	0	132297595	T	A
11	rs7104899	0	132297778	C	A
11	rs7121278	0	132297990	T	A
11	rs11827069	0	132298193	A	G
11	rs3781635	0	132298530	T	A
11	rs12223295	0	132299084	G	A
11	rs3781633	0	132300813	G	A
11	rs143605069	0	132301512	C	T
11	rs141082368	0	132302284	A	C
11	rs75029724	0	132303247	C	T
11	rs10894559	0	132303393	C	T
11	rs1939957	0	132304429	A	G
11	rs59882561	0	132304538	A	T
11	rs3781631	0	132305184	C	A
11	rs1940024	0	132306153	T	C
11	rs2298479	0	132306403	G	A
11	rs117621063	0	132306508	C	T
11	rs67711553	0	132307646	G	A
11	rs10894560	0	132308564	A	G
11	rs1940026	0	132309373	C	T
11	rs7926221	0	132309755	C	A
11	rs7926244	0	132309818	C	A
11	rs7926384	0	132309911	C	T
11	rs74420510	0	132310308	C	G
11	rs10431099	0	132310535	C	T
11	rs7946329	0	132311718	T	A
11	rs10894563	0	132312176	G	A
11	rs116024877	0	132312326	T	G
11	rs11223073	0	132312805	G	A
11	rs11223074	0	132312953	C	A
11	rs79345045	0	132313738	C	G
11	rs4937702	0	132314462	A	G
11	rs4936167	0	132314476	C	T
11	rs4936168	0	132314776	T	C
11	rs7947571	0	132315728	G	A
11	rs4245106	0	132316582	A	T
11	rs73585011	0	132317179	C	T
11	rs78390582	0	132318460	G	C
11	rs77540519	0	132319073	T	C
11	rs2226633	0	132320394	C	T
11	rs74705123	0	132320825	T	G
11	rs75208588	0	132320886	G	T
11	rs11821777	0	132321312	G	A
11	rs78453902	0	132321361	A	C
11	rs77997406	0	132321503	C	T
11	rs11223079	0	132321504	A	G
11	rs2212482	0	132321908	C	T
11	rs75642915	0	132322080	T	C
11	rs79120040	0	132322934	C	T
11	rs7929377	0	132323368	A	G
11	rs75232906	0	132323518	G	C
11	rs2508967	0	132324239	T	G
11	rs73585017	0	132324357	A	G
11	rs75765707	0	132324747	G	A
11	rs2512713	0	132325814	G	A
11	rs2512714	0	132327279	C	A
11	rs2512715	0	132327330	C	T
11	rs148798669	0	132327510	G	C
11	rs11223081	0	132327660	C	T
11	rs948208	0	132327820	G	A
11	rs75023564	0	132327828	T	A
11	rs2509237	0	132328691	A	G
11	rs79625640	0	132328820	C	T
11	rs1939953	0	132329045	A	G
11	rs145592605	0	132329356	A	T
11	rs75428165	0	132329679	G	T
11	rs74966345	0	132329915	G	A
11	rs7114161	0	132330191	G	A
11	rs75882147	0	132330854	G	T
11	rs60377179	0	132331065	T	C
11	rs118090063	0	132331396	C	T
11	rs73585022	0	132332315	T	C
11	rs79155109	0	132332573	G	A
11	rs2512716	0	132332681	G	A
11	rs150820828	0	132332884	C	T
11	rs2508968	0	132333509	A	G
11	rs73585029	0	132333740	A	T
11	rs2508969	0	132334238	C	T
11	rs1939956	0	132335161	G	A
11	rs115691291	0	132335438	C	T
11	rs61426831	0	132336116	A	G
11	rs11223084	0	132336427	C	A
11	rs2105632	0	132336927	T	C
11	rs78722743	0	132337217	A	C
11	rs2512699	0	132337459	G	A
11	rs2212480	0	132338145	C	T
11	rs2508937	0	132339122	A	G
11	rs2509235	0	132340300	G	A
11	rs2508940	0	132340394	C	T
11	rs2508990	0	132340575	G	A
11	rs80049234	0	132340987	C	G
11	rs2509234	0	132341160	G	C
11	rs191691064	0	132341215	G	A
11	rs140042442	0	132341423	G	A
11	rs2509233	0	132341546	G	T
11	rs73585038	0	132341653	T	C
11	rs877264	0	132341855	G	A
11	rs79864114	0	132342742	G	A
11	rs2007356	0	132343324	C	T
11	rs78558136	0	132343469	C	G
11	rs745748	0	132343825	A	G
11	rs138089585	0	132345548	T	C
11	rs2509232	0	132345635	C	G
11	rs2508989	0	132345747	C	T
11	rs4937703	0	132346747	A	T
11	rs2508988	0	132347016	G	T
11	rs2508944	0	132347045	A	G
11	rs2508945	0	132347095	G	A
11	rs2508987	0	132347256	C	T
11	rs2508986	0	132347281	C	G
11	rs118170751	0	132347616	A	G
11	rs60850498	0	132347774	T	G
11	rs12276840	0	132348398	T	C
11	rs621452	0	132348742	C	T
11	rs148619690	0	132349258	G	A
11	rs2512719	0	132349350	C	G
11	rs185801305	0	132349397	C	T
11	rs188843733	0	132349745	C	T
11	rs12285080	0	132349776	A	C
11	rs13279954	0	132349824	G	A
11	rs113339347	0	132350339	G	A
11	rs57415702	0	132350702	G	C
11	rs57355412	0	132350887	C	T
11	rs200828315	0	132352751	C	G
11	rs1940023	0	132355021	T	C
11	rs113194104	0	132355163	T	A
11	rs58882087	0	132355343	G	A
11	rs7115899	0	132355625	G	A
11	rs2508983	0	132356305	T	C
11	rs73585052	0	132356316	G	A
11	rs73585053	0	132357195	A	G
11	rs142222195	0	132357222	C	A
11	rs73585055	0	132357731	A	G
11	rs612441	0	132357756	T	C
11	rs73585058	0	132357813	C	T
11	rs2512701	0	132357992	C	A
11	rs2508982	0	132358166	C	A
11	rs2509236	0	132358233	C	T
11	rs2512702	0	132358345	C	T
11	rs73585060	0	132358915	T	C
11	rs612352	0	132359146	C	T
11	rs56352547	0	132359544	C	T
11	rs73585063	0	132360321	C	A
11	rs2009042	0	132360656	G	A
11	rs11223089	0	132361781	C	T
11	rs2512697	0	132362335	G	C
11	rs2512698	0	132362622	C	T
11	rs74912455	0	132362807	A	G
11	rs662233	0	132362834	T	C
11	rs654643	0	132362908	C	G
11	rs561476	0	132362937	T	C
11	rs12277363	0	132363099	G	A
11	rs12277415	0	132363178	G	A
11	rs12418650	0	132364144	G	A
11	rs609920	0	132365096	C	A
11	rs143095405	0	132365551	C	T
11	rs140111352	0	132365653	G	A
11	rs12295753	0	132365682	A	G
11	rs2155389	0	132366057	G	A
11	rs1986019	0	132366347	G	T
11	rs2508939	0	132366977	A	C
11	rs1940396	0	132367486	T	C
11	rs1940398	0	132367594	T	C
11	rs1940399	0	132367611	T	C
11	rs1893041	0	132368053	G	A
11	rs1014787	0	132368229	T	A
11	rs2508933	0	132368652	A	G
11	rs61230584	0	132368899	G	A
11	rs59254928	0	132368918	C	T
11	rs612907	0	132368990	G	A
11	rs2018714	0	132369095	C	T
11	rs2508934	0	132369383	C	G
11	rs73586926	0	132369502	T	A
11	rs56963201	0	132369845	T	C
11	rs76915173	0	132370189	A	G
11	rs2508981	0	132370248	T	C
11	rs1939958	0	132370590	T	C
11	rs73586929	0	132370683	G	C
11	rs139546226	0	132370808	G	A
11	rs11223092	0	132371342	A	G
11	rs2508935	0	132371420	T	C
11	rs2155373	0	132371834	C	T
11	rs11223093	0	132372055	C	G
11	rs11223094	0	132372467	T	C
11	rs7125111	0	132372785	A	T
11	rs2508980	0	132372869	G	T
11	rs117559021	0	132373027	A	G
11	rs73586934	0	132373554	G	A
11	rs79759941	0	132374101	C	T
11	rs12274657	0	132374136	A	G
11	rs12294908	0	132374170	T	G
11	rs56223063	0	132374464	A	G
11	rs28605334	0	132374670	A	G
11	rs80250895	0	132374723	G	A
11	rs11826863	0	132375040	G	A
11	rs11223095	0	132375076	C	T
11	rs2508936	0	132375815	T	C
11	rs117044244	0	132375896	G	A
11	rs79229800	0	132376221	T	G
11	rs7108496	0	132376261	G	C
11	rs1940404	0	132376348	C	T
11	rs1940405	0	132376427	C	T
11	rs1940406	0	132376508	G	A
11	rs7105328	0	132376819	T	G
11	rs7119781	0	132377042	A	C
11	rs7119976	0	132377060	C	T
11	rs2509231	0	132377144	C	T
11	rs10894566	0	132377236	C	T
11	rs1940410	0	132378007	A	G
11	rs1940411	0	132378025	A	C
11	rs1940413	0	132378479	G	A
11	rs58357569	0	132378583	G	A
11	rs12273906	0	132378794	A	G
11	rs11223096	0	132379117	G	T
11	rs28807814	0	132379160	A	G
11	rs2508943	0	132379269	C	A
11	rs28878005	0	132379472	C	T
11	rs2096822	0	132379645	T	C
11	rs2096794	0	132379735	G	A
11	rs2096793	0	132379875	T	A
11	rs2096792	0	132379878	T	C
11	rs10894568	0	132379979	A	G
11	rs11223097	0	132380205	A	G
11	rs150225879	0	132380347	C	T
11	rs11827175	0	132380399	G	A
11	rs2212485	0	132380457	T	G
11	rs7106636	0	132381079	A	G
11	rs7106749	0	132381132	C	T
11	rs7107060	0	132381185	G	T
11	rs2508977	0	132381313	C	T
11	rs2155539	0	132381498	T	C
11	rs2155540	0	132381521	G	A
11	rs34217024	0	132381716	C	T
11	rs73586945	0	132381781	T	C
11	rs7480330	0	132381830	A	G
11	rs10894569	0	132381870	G	A
11	rs10894570	0	132381876	A	G
11	rs10894571	0	132381932	A	G
11	rs11223099	0	132382032	A	G
11	rs76252094	0	132382047	A	T
11	rs77313844	0	132382118	A	G
11	rs61908193	0	132382171	T	C
11	rs76629830	0	132382182	A	G
11	rs77353371	0	132382205	T	C
11	rs78052397	0	132382271	T	C
11	rs79191482	0	132382367	A	T
11	rs78876506	0	132382484	T	C
11	rs12294630	0	132382712	G	A
11	rs10791234	0	132382769	G	A
11	rs10791235	0	132382797	T	A
11	rs10750507	0	132382850	C	T
11	rs4937705	0	132383086	C	G
11	rs79303290	0	132383122	G	A
11	rs4937706	0	132383411	T	C
11	rs4937707	0	132383426	G	C
11	rs4435011	0	132383505	C	T
11	rs2512718	0	132383567	C	T
11	rs4375450	0	132383590	T	A
11	rs4435012	0	132383759	C	T
11	rs4415771	0	132383841	A	C
11	rs4531481	0	132383850	A	C
11	rs7928057	0	132384044	T	A
11	rs73586947	0	132384206	G	A
11	rs79350343	0	132384442	C	T
11	rs4534595	0	132384494	A	G
11	rs4381381	0	132384500	T	C
11	rs4581454	0	132384525	G	T
11	rs4534596	0	132384596	A	G
11	rs4341545	0	132384599	A	G
11	rs4310627	0	132384628	T	G
11	rs73586948	0	132384773	A	T
11	rs78930482	0	132384807	C	A
11	rs1939971	0	132385039	C	T
11	rs1939970	0	132385049	T	C
11	rs1939969	0	132385075	T	C
11	rs1939968	0	132385195	A	G
11	rs12361330	0	132385305	G	A
11	rs12361323	0	132385359	C	T
11	rs7124348	0	132385438	A	G
11	rs79607849	0	132385798	A	C
11	rs2508941	0	132385981	G	A
11	rs7936270	0	132386285	T	G
11	rs662798	0	132386355	G	A
11	rs55988225	0	132386706	G	A
11	rs490435	0	132386834	C	T
11	rs494050	0	132387220	T	C
11	rs589721	0	132387460	T	C
11	rs142888642	0	132388261	G	T
11	rs672649	0	132388319	A	G
11	rs73033769	0	132389181	T	C
11	rs554547	0	132389226	C	T
11	rs80153054	0	132389273	G	A
11	rs657974	0	132389304	A	G
11	rs1940400	0	132389627	G	A
11	rs644487	0	132389950	G	A
11	rs644475	0	132389963	C	G
11	rs7944266	0	132390109	C	T
11	rs654125	0	132390235	T	C
11	rs643120	0	132390291	T	C
11	rs11223101	0	132390400	G	C
11	rs10894572	0	132390553	T	C
11	rs639254	0	132391221	T	G
11	rs76943254	0	132391330	T	G
11	rs657147	0	132391419	C	T
11	rs563954	0	132391656	A	G
11	rs2508976	0	132391877	T	A
11	rs2508975	0	132392539	C	T
11	rs670389	0	132392719	G	T
11	rs140837207	0	132393444	G	T
11	rs140313081	0	132393662	C	T
11	rs7946865	0	132393974	T	C
11	rs2509229	0	132394124	T	C
11	rs2508974	0	132394265	A	C
11	rs2512703	0	132394754	A	G
11	rs2512704	0	132394795	T	A
11	rs11223104	0	132395626	A	T
11	rs2508973	0	132395848	A	G
11	rs76243313	0	132395933	T	C
11	rs2509230	0	132395982	G	A
11	rs1940018	0	132396564	A	T
11	rs4937708	0	132396744	T	A
11	rs4936169	0	132396823	C	T
11	rs2509228	0	132397191	C	A
11	rs1940402	0	132397216	G	T
11	rs73035347	0	132397596	G	A
11	rs1940019	0	132397910	A	G
11	rs1940020	0	132398013	T	A
11	rs2212487	0	132398054	C	T
11	rs2512705	0	132398132	A	G
11	rs2512706	0	132398160	C	G
11	rs10894573	0	132398233	C	A
11	rs1940021	0	132398408	T	G
11	rs2277271	0	132399272	A	G
11	rs2512707	0	132399719	G	A
11	rs2508971	0	132399742	T	C
11	rs80355459	0	132400028	G	A
11	rs10894574	0	132400079	A	G
11	rs2512708	0	132400225	T	A
11	rs77726060	0	132400291	C	T
11	rs2512709	0	132400509	C	G
11	rs2508970	0	132400683	T	C
11	rs2512710	0	132401336	T	G
11	rs7117914	0	132401703	G	A
11	rs6590638	0	132401730	T	C
11	rs10894575	0	132401744	G	A
11	rs7106382	0	132401763	T	C
11	rs6421611	0	132401892	T	C
11	rs4564348	0	132402150	T	C
11	rs4564349	0	132402151	T	A
11	rs7125438	0	132402910	G	A
11	rs7125475	0	132403068	C	T
11	rs149894003	0	132403102	T	A
11	rs7111443	0	132403257	T	C
11	rs7126067	0	132403357	G	T
11	rs7126009	0	132403462	C	T
11	rs79887849	0	132403476	C	T
11	rs11223105	0	132403683	T	C
11	rs11223106	0	132404455	T	C
11	rs118105364	0	132405237	G	T
11	rs76011617	0	132405961	C	T
11	rs7107939	0	132405968	G	A
11	rs74801474	0	132406295	T	C
11	rs7119651	0	132406986	A	G
11	rs55945016	0	132407769	C	T
11	rs78168098	0	132408290	G	A
11	rs73035369	0	132408419	C	T
11	rs77178774	0	132408679	G	A
11	rs59522341	0	132409139	C	G
11	rs73035373	0	132410175	C	T
11	rs117710812	0	132410500	C	G
11	rs4604896	0	132410779	C	A
11	rs7480351	0	132411907	C	A
11	rs4427571	0	132411993	G	A
11	rs73035374	0	132412122	A	G
11	rs4641491	0	132412130	C	T
11	rs73035375	0	132412133	G	T
11	rs12226528	0	132412274	C	G
11	rs7934087	0	132412565	G	C
11	rs7941822	0	132414586	A	G
11	rs12574450	0	132415217	C	A
11	rs11223108	0	132415909	C	T
11	rs6590639	0	132416267	T	C
11	rs6590640	0	132416597	C	T
11	rs6590641	0	132417034	A	G
11	rs6590642	0	132417143	G	A
11	rs6590643	0	132417253	A	G
11	rs6590644	0	132417256	A	C
11	rs79246641	0	132417533	A	G
11	rs78657737	0	132417583	G	C
11	rs11223110	0	132417766	T	A
11	rs79990799	0	132418174	T	C
11	rs73035378	0	132418199	T	C
11	rs74238163	0	132418448	C	A
11	rs59305616	0	132419343	G	A
11	rs73035379	0	132419806	G	C
11	rs76751620	0	132419958	A	G
11	rs4245107	0	132420232	A	G
11	rs73035382	0	132420647	C	T
11	rs7947822	0	132420784	C	A
11	rs74210648	0	132420938	C	T
11	rs4937710	0	132420967	G	A
11	rs77088492	0	132421189	T	A
11	rs4400825	0	132421571	C	T
11	rs4936170	0	132421572	G	T
11	rs4936171	0	132421620	G	A
11	rs137894530	0	132421690	C	G
11	rs111718362	0	132421740	C	T
11	rs78262045	0	132421888	A	G
11	rs80356407	0	132421904	A	T
11	rs73034680	0	132422021	A	C
11	rs7131390	0	132422389	A	G
11	rs12276825	0	132422483	C	A
11	rs79987845	0	132422526	C	T
11	rs191273504	0	132422847	T	C
11	rs73034686	0	132423049	G	A
11	rs79639207	0	132423264	C	T
11	rs12278673	0	132423281	G	A
11	rs73034689	0	132423356	A	T
11	rs73034692	0	132423626	C	T
11	rs75793580	0	132424078	C	A
11	rs79892992	0	132424114	G	A
11	rs73034694	0	132424824	G	A
11	rs4245108	0	132424932	G	C
11	rs149789531	0	132425446	G	T
11	rs11223118	0	132425474	C	G
11	rs117234931	0	132425564	G	A
11	rs7951462	0	132425620	T	C
11	rs7951475	0	132425640	T	A
11	rs79148798	0	132425661	T	C
11	rs7939336	0	132425797	A	T
11	rs57882121	0	132426019	G	T
11	rs7103882	0	132426308	T	A
11	rs73036805	0	132426368	C	A
11	rs11223119	0	132426841	G	A
11	rs10894577	0	132427191	G	A
11	rs60056903	0	132427250	G	A
11	rs10894578	0	132427317	G	A
11	rs10894579	0	132427397	T	C
11	rs10894580	0	132427408	G	C
11	rs7116523	0	132427743	T	G
11	rs78097248	0	132428517	C	A
11	rs11223120	0	132428638	C	T
11	rs11223121	0	132428725	C	T
11	rs6590645	0	132428813	T	C
11	rs7129053	0	132430522	T	C
11	rs78451044	0	132430580	C	T
11	rs77372837	0	132430684	G	C
11	rs10750509	0	132430755	T	G
11	rs4341547	0	132431101	T	G
11	rs12295378	0	132431125	A	C
11	rs7116926	0	132431215	C	T
11	rs11223123	0	132433033	A	C
11	rs12365588	0	132433205	T	G
11	rs12576694	0	132433238	C	T
11	rs78000582	0	132433250	G	C
11	rs7933571	0	132433309	T	A
11	rs7933824	0	132433497	T	C
11	rs7947639	0	132433690	G	A
11	rs10894581	0	132433851	A	G
11	rs75980039	0	132433895	C	T
11	rs79951818	0	132434031	G	A
11	rs7937193	0	132434039	T	G
11	rs7950942	0	132434368	A	G
11	rs10894582	0	132434405	C	T
11	rs4331101	0	132434536	A	G
11	rs11223124	0	132435347	T	C
11	rs11223125	0	132435400	C	T
11	rs9645675	0	132435701	T	G
11	rs11223126	0	132435726	A	G
11	rs112443917	0	132435757	G	C
11	rs149385754	0	132435915	G	A
11	rs79193753	0	132436066	A	G
11	rs77774478	0	132436185	G	A
11	rs74539667	0	132436665	A	G
11	rs10791236	0	132436836	G	A
11	rs61906380	0	132437329	C	T
11	rs79775955	0	132437520	A	G
11	rs76604233	0	132437680	G	A
11	rs73036845	0	132437897	G	T
11	rs7945386	0	132437995	C	T
11	rs73036850	0	132438368	T	C
11	rs4623914	0	132438694	C	T
11	rs56785722	0	132438853	A	G
11	rs77659019	0	132439051	G	A
11	rs73036853	0	132439231	G	C
11	rs6590646	0	132439260	T	C
11	rs9645676	0	132440016	C	G
11	rs117964612	0	132441014	C	T
11	rs113982167	0	132441126	C	T
11	rs7929325	0	132441192	C	A
11	rs73036858	0	132441541	C	A
11	rs12796558	0	132441570	G	A
11	rs11223131	0	132441659	C	T
11	rs73036864	0	132441815	C	T
11	rs75823008	0	132441833	A	T
11	rs73036866	0	132442010	T	G
11	rs73036868	0	132442112	T	C
11	rs76508367	0	132442113	G	C
11	rs73036870	0	132442147	C	A
11	rs73036871	0	132442216	T	C
11	rs11223132	0	132442431	A	G
11	rs11223133	0	132442531	A	T
11	rs144532536	0	132442616	T	A
11	rs10894583	0	132442693	T	G
11	rs73036876	0	132442939	A	C
11	rs78420918	0	132443117	T	G
11	rs61571621	0	132443296	T	C
11	rs7119584	0	132444192	C	T
11	rs7941613	0	132444524	A	G
11	rs73036885	0	132444731	C	T
11	rs7945022	0	132444779	G	A
11	rs10894585	0	132444846	T	G
11	rs11223134	0	132445316	T	A
11	rs7945563	0	132445353	C	T
11	rs182610530	0	132445786	A	G
11	rs187487475	0	132445801	C	G
11	rs4267082	0	132445978	C	T
11	rs80282155	0	132445981	T	C
11	rs4130458	0	132446174	T	C
11	rs4130459	0	132446286	T	A
11	rs73036890	0	132446439	G	T
11	rs4306297	0	132446617	T	C
11	rs4274202	0	132446880	C	T
11	rs55969708	0	132446893	T	G
11	rs10894586	0	132446994	C	T
11	rs11223135	0	132447441	A	T
11	rs73036896	0	132447560	A	G
11	rs79614491	0	132447920	A	G
11	rs4351825	0	132448168	T	C
11	rs4937712	0	132448304	G	A
11	rs77854392	0	132448446	A	C
11	rs58116207	0	132448576	T	G
11	rs56775641	0	132448845	A	G
11	rs58817089	0	132449103	C	A
11	rs73041722	0	132449567	G	T
11	rs7122289	0	132449844	G	C
11	rs80345132	0	132450525	A	T
11	rs10894587	0	132450684	G	C
11	rs76607204	0	132450768	C	T
11	rs11223136	0	132451525	C	T
11	rs12222850	0	132452659	G	A
11	rs79842435	0	132452911	T	C
11	rs75470688	0	132453341	G	A
11	rs9667235	0	132454533	T	G
11	rs4622275	0	132455103	G	A
11	rs4465375	0	132455160	C	T
11	rs60765758	0	132455261	C	T
11	rs79994363	0	132455434	A	G
11	rs60428579	0	132455489	G	A
11	rs7130121	0	132455531	T	C
11	rs73041734	0	132455632	C	T
11	rs146814582	0	132455750	G	A
11	rs35283427	0	132455990	G	A
11	rs60853642	0	132456026	G	A
11	rs7107646	0	132457089	G	A
11	rs73041738	0	132457093	T	A
11	rs74743952	0	132457484	G	C
11	rs78611427	0	132457695	C	A
11	rs75035994	0	132458133	T	A
11	rs11607783	0	132458349	A	G
11	rs11223138	0	132458871	A	G
11	rs117072036	0	132458929	T	G
11	rs73041741	0	132459288	T	C
11	rs73041742	0	132459301	G	A
11	rs7116863	0	132459706	A	G
11	rs73041745	0	132460823	T	C
11	rs73041747	0	132461002	G	C
11	rs2437832	0	132461318	T	C
11	rs2437831	0	132461616	C	T
11	rs56718161	0	132461740	T	C
11	rs58974520	0	132461898	A	G
11	rs73041750	0	132462747	A	G
11	rs2246352	0	132463554	G	A
11	rs145308951	0	132463782	G	C
11	rs10791237	0	132464215	G	C
11	rs10791238	0	132464349	G	T
11	rs10791239	0	132464439	T	C
11	rs150152573	0	132464503	T	C
11	rs73041756	0	132464588	A	G
11	rs73041758	0	132464823	G	A
11	rs2437830	0	132465127	T	G
11	rs2512712	0	132465543	T	C
11	rs117052378	0	132466462	A	T
11	rs79456221	0	132467477	A	C
11	rs73041760	0	132468110	C	T
11	rs73041762	0	132468345	C	T
11	rs73041763	0	132468363	A	G
11	rs2512711	0	132468810	C	T
11	rs79097085	0	132469037	G	A
11	rs78181887	0	132469067	G	A
11	rs11223141	0	132469073	A	G
11	rs60372373	0	132469127	G	A
11	rs113013951	0	132469190	A	G
11	rs77538056	0	132469339	G	C
11	rs73041772	0	132469407	T	C
11	rs2437826	0	132469534	C	T
11	rs73041775	0	132469691	G	C
11	rs2437825	0	132469865	A	G
11	rs73049171	0	132469896	A	G
11	rs73049174	0	132470029	T	C
11	rs77031272	0	132470480	G	C
11	rs140949062	0	132471356	T	C
11	rs73049175	0	132473355	A	C
11	rs2437824	0	132474052	A	T
11	rs74417371	0	132474300	T	G
11	rs78572233	0	132474507	A	G
11	rs190969331	0	132474754	C	T
11	rs79251510	0	132474969	G	T
11	rs12225576	0	132475299	A	T
11	rs73049179	0	132475666	G	T
11	rs73049180	0	132475917	T	C
11	rs73049181	0	132475950	C	T
11	rs73049183	0	132476414	G	C
11	rs2846398	0	132476973	C	T
11	rs80009011	0	132477144	A	G
11	rs73049184	0	132477316	C	G
11	rs148669272	0	132477387	G	A
11	rs58614826	0	132477785	C	T
11	rs1940146	0	132477973	G	A
11	rs75829537	0	132478443	C	T
11	rs73049185	0	132479117	T	G
11	rs2575888	0	132479379	A	G
11	rs56953672	0	132479600	T	C
11	rs149297415	0	132479826	G	A
11	rs7130397	0	132480176	A	G
11	rs7130651	0	132480337	C	T
11	rs7130898	0	132480598	A	G
11	rs61906403	0	132480971	C	T
11	rs9787796	0	132481173	C	T
11	rs2575889	0	132481187	G	A
11	rs2846399	0	132481608	A	G
11	rs1893055	0	132481923	G	A
11	rs181277638	0	132482597	C	G
11	rs2575890	0	132482836	G	A
11	rs2575891	0	132483083	G	A
11	rs2575892	0	132483245	T	A
11	rs2846400	0	132483395	G	T
11	rs11223146	0	132483453	C	T
11	rs2575893	0	132483491	A	C
11	rs80181881	0	132483508	T	C
11	rs11223147	0	132483868	G	A
11	rs2846401	0	132484029	A	G
11	rs11223148	0	132484199	T	C
11	rs1940147	0	132484311	T	C
11	rs1626001	0	132484557	G	A
11	rs73049195	0	132484621	C	T
11	rs1784509	0	132484662	T	A
11	rs11223149	0	132485497	T	C
11	rs61398961	0	132485639	G	A
11	rs1793268	0	132485786	G	A
11	rs1618929	0	132486198	A	G
11	rs1618985	0	132486218	C	T
11	rs73049197	0	132486516	C	A
11	rs2575894	0	132486533	C	T
11	rs10791240	0	132486995	G	A
11	rs1793269	0	132487027	A	G
11	rs1793270	0	132487315	A	G
11	rs4145050	0	132487432	T	C
11	rs1793271	0	132487776	A	G
11	rs10791241	0	132488048	C	T
11	rs2575896	0	132488112	C	T
11	rs111783986	0	132488330	G	A
11	rs10894588	0	132488569	A	G
11	rs80194405	0	132488582	A	G
11	rs2437833	0	132488589	G	A
11	rs78122455	0	132488791	A	G
11	rs4572147	0	132489333	G	A
11	rs3016501	0	132489447	T	C
11	rs146134337	0	132489537	T	C
11	rs1793255	0	132490194	G	A
11	rs78063190	0	132490449	A	T
11	rs11223152	0	132490543	G	T
11	rs148841823	0	132491051	T	C
11	rs76704835	0	132491087	C	T
11	rs141628889	0	132491521	G	T
11	rs73051110	0	132491737	T	C
11	rs11223153	0	132491809	C	T
11	rs1793254	0	132491939	A	G
11	rs1784518	0	132492326	G	A
11	rs4936173	0	132492426	C	T
11	rs3862598	0	132492654	C	T
11	rs10894589	0	132493026	G	A
11	rs751655	0	132493495	C	T
11	rs3889670	0	132493532	C	T
11	rs11223154	0	132493876	G	A
11	rs11223156	0	132494435	A	T
11	rs75530300	0	132494480	C	G
11	rs11223157	0	132494505	A	G
11	rs2000589	0	132495311	G	A
11	rs61091681	0	132495899	T	C
11	rs61274469	0	132496194	C	A
11	rs10791242	0	132496299	T	C
11	rs10894591	0	132496320	T	C
11	rs75009844	0	132497410	G	T
11	rs187998933	0	132497511	T	C
11	rs11223158	0	132498284	T	C
11	rs12577199	0	132498736	G	A
11	rs10894592	0	132499205	A	T
11	rs1793263	0	132499708	C	T
11	rs11223160	0	132499717	G	A
11	rs10791243	0	132500651	G	A
11	rs10894593	0	132500765	T	C
11	rs10894594	0	132501022	C	T
11	rs12276639	0	132501621	T	C
11	rs11223161	0	132502041	A	G
11	rs9633970	0	132502212	C	T
11	rs9633971	0	132502438	C	G
11	rs11223162	0	132503222	C	T
11	rs10791244	0	132503638	A	G
11	rs7948377	0	132503827	G	A
11	rs57498581	0	132503856	G	A
11	rs1008098	0	132504089	C	A
11	rs11824078	0	132504504	T	G
11	rs1784512	0	132506523	C	T
11	rs1784173	0	132506682	G	T
11	rs1793277	0	132506889	A	G
11	rs1939497	0	132506982	C	T
11	rs1784511	0	132507759	G	A
11	rs1630146	0	132507986	C	T
11	rs1784186	0	132508490	C	T
11	rs144871229	0	132508738	C	G
11	rs10894596	0	132508799	A	G
11	rs1793278	0	132509174	T	C
11	rs1784510	0	132509514	G	A
11	rs1793279	0	132509553	T	G
11	rs7130605	0	132510192	G	A
11	rs7130388	0	132510193	C	A
11	rs1784185	0	132510263	G	C
11	rs1793280	0	132510415	T	C
11	rs7130961	0	132510457	G	A
11	rs4937714	0	132510653	G	T
11	rs7108908	0	132512399	C	T
11	rs1793281	0	132512853	T	C
11	rs150535408	0	132512881	T	C
11	rs77665384	0	132514907	G	A
11	rs7107420	0	132517296	C	A
11	rs77775472	0	132518694	C	T
11	rs191270040	0	132524308	A	G
11	rs200068373	0	132524316	C	A
11	rs201124530	0	132524324	A	G
11	rs1784519	0	132526865	A	G
11	rs1894193	0	132527512	C	T
11	rs1939519	0	132528699	C	A
11	rs1939520	0	132528706	T	C
11	rs6590647	0	132529497	C	T
11	rs1793262	0	132529529	T	C
11	rs59235485	0	132530116	A	G
11	rs7935939	0	132530866	A	G
11	rs7936526	0	132531079	G	A
11	rs10894597	0	132531486	A	T
11	rs79808712	0	132531591	A	G
11	rs1939521	0	132531939	A	G
11	rs7119286	0	132532605	C	T
11	rs10791245	0	132533425	G	A
11	rs1939508	0	132534870	A	G
11	rs1320647	0	132535090	G	C
11	rs3019871	0	132536354	A	C
11	rs495500	0	132536459	A	G
11	rs2917585	0	132538436	T	A
11	rs79387294	0	132538865	C	T
11	rs1784176	0	132539474	C	A
11	rs1784515	0	132539532	C	T
11	rs2917584	0	132539936	C	A
11	rs1939506	0	132541038	G	A
11	rs1793275	0	132541782	A	G
11	rs948004	0	132542280	A	C
11	rs1894196	0	132542386	C	T
11	rs1784507	0	132543770	T	C
11	rs1784506	0	132543793	T	C
11	rs3018407	0	132544060	G	T
11	rs2917583	0	132544078	G	A
11	rs10894598	0	132545143	T	G
11	rs3019852	0	132546600	A	G
11	rs2917582	0	132546774	G	A
11	rs74588062	0	132546936	T	C
11	rs3019857	0	132547063	G	A
11	rs1784189	0	132547117	G	A
11	rs3019856	0	132547766	G	A
11	rs2917581	0	132548155	T	C
11	rs78729143	0	132548584	G	A
11	rs146589877	0	132548609	A	G
11	rs76821782	0	132549924	C	T
11	rs2105618	0	132551372	T	C
11	rs2105617	0	132551409	T	C
11	rs191387223	0	132551410	G	A
11	rs143607598	0	132551805	G	A
11	rs3016396	0	132551945	G	A
11	rs3018406	0	132553580	A	T
11	rs3018405	0	132553710	G	A
11	rs3016395	0	132553915	G	T
11	rs3019855	0	132554005	G	A
11	rs1784187	0	132554664	A	G
11	rs1784526	0	132555164	A	C
11	rs1793259	0	132556725	T	C
11	rs144517201	0	132558269	A	G
11	rs1939498	0	132558337	G	A
11	rs74403543	0	132559545	C	T
11	rs76315341	0	132560264	T	C
11	rs73051164	0	132562147	T	G
11	rs3018396	0	132562494	G	A
11	rs9971380	0	132563456	T	G
11	rs1784172	0	132564507	G	A
11	rs73051168	0	132564547	C	A
11	rs3019860	0	132564668	A	G
11	rs3016389	0	132566087	T	C
11	rs3016388	0	132566169	A	G
11	rs76737637	0	132566178	G	A
11	rs3016506	0	132566601	A	G
11	rs1940150	0	132566972	A	C
11	rs1940149	0	132567326	T	C
11	rs146247409	0	132567444	C	A
11	rs2917565	0	132567487	T	C
11	rs2917566	0	132567962	T	C
11	rs3016387	0	132568065	A	G
11	rs1940148	0	132568126	C	T
11	rs2917568	0	132568254	T	C
11	rs2917569	0	132568255	T	C
11	rs3016507	0	132568604	A	G
11	rs3019859	0	132569416	G	C
11	rs2917570	0	132569761	T	G
11	rs75011481	0	132570045	G	A
11	rs117924389	0	132570708	G	A
11	rs3016386	0	132572282	G	A
11	rs3018395	0	132572326	T	G
11	rs1939515	0	132572770	A	G
11	rs1939514	0	132572894	T	C
11	rs3016384	0	132573390	C	T
11	rs1793289	0	132573621	A	T
11	rs1793288	0	132574789	G	A
11	rs1784514	0	132575185	C	T
11	rs1784180	0	132575218	G	T
11	rs1793287	0	132575344	T	C
11	rs1939511	0	132575362	C	T
11	rs1939510	0	132575520	G	T
11	rs111570144	0	132575798	G	T
11	rs2509074	0	132575873	T	C
11	rs2509075	0	132575891	C	G
11	rs3016383	0	132576264	G	A
11	rs11223177	0	132576546	C	T
11	rs1620329	0	132577443	G	A
11	rs73035518	0	132577651	A	G
11	rs1784524	0	132578347	A	T
11	rs117243605	0	132578403	T	A
11	rs1784523	0	132578550	A	G
11	rs1784522	0	132578834	A	G
11	rs75888817	0	132578884	G	A
11	rs1793286	0	132578938	A	T
11	rs1784521	0	132579211	C	A
11	rs3018394	0	132579216	A	C
11	rs1784179	0	132579413	A	G
11	rs1793285	0	132579515	C	T
11	rs1784178	0	132579670	C	G
11	rs1793284	0	132579740	C	T
11	rs2846068	0	132580737	C	G
11	rs2846067	0	132580765	A	G
11	rs1784520	0	132581348	A	G
11	rs3016382	0	132581442	C	A
11	rs1784177	0	132581663	T	C
11	rs3016500	0	132581927	T	C
11	rs11223178	0	132582085	T	A
11	rs1793283	0	132582197	C	T
11	rs148804277	0	132582556	C	G
11	rs61208036	0	132582589	C	T
11	rs1793282	0	132582776	C	A
11	rs1939518	0	132582971	C	T
11	rs11223179	0	132583456	C	G
11	rs3018393	0	132583508	A	G
11	rs1784517	0	132583671	G	T
11	rs1784182	0	132583676	G	A
11	rs7112601	0	132583736	G	T
11	rs1793257	0	132584119	C	T
11	rs1784183	0	132584231	C	T
11	rs1784184	0	132584236	T	C
11	rs505350	0	132584331	A	G
11	rs1784516	0	132584428	C	A
11	rs1793258	0	132584448	G	A
11	rs532769	0	132585016	T	C
11	rs533686	0	132585103	C	T
11	rs2226638	0	132585452	G	T
11	rs138406713	0	132586329	C	T
11	rs11223184	0	132586686	G	A
11	rs12279188	0	132587559	G	A
11	rs61908968	0	132588561	C	T
11	rs11223185	0	132588617	G	A
11	rs12281281	0	132588953	G	A
11	rs11223186	0	132589118	T	G
11	rs11223187	0	132589121	G	T
11	rs3018398	0	132589372	C	T
11	rs502611	0	132590586	G	A
11	rs535834	0	132593163	T	C
11	rs525471	0	132593698	G	A
11	rs531006	0	132594286	T	C
11	rs531093	0	132594315	C	T
11	rs560268	0	132595187	A	C
11	rs118085492	0	132595425	C	T
11	rs2511444	0	132595835	C	T
11	rs480859	0	132596778	A	G
11	rs3016397	0	132597694	G	C
11	rs7951156	0	132597755	C	G
11	rs1939523	0	132599003	C	T
11	rs1939524	0	132599112	T	A
11	rs1939525	0	132599185	C	T
11	rs1939526	0	132599309	C	T
11	rs1939507	0	132600137	A	G
11	rs1939513	0	132600307	A	C
11	rs3016394	0	132600862	A	T
11	rs75334624	0	132600876	T	C
11	rs143664615	0	132601194	A	G
11	rs1939502	0	132601861	G	A
11	rs1939503	0	132601872	A	G
11	rs1939504	0	132602041	C	T
11	rs1945945	0	132602301	A	G
11	rs1945946	0	132602366	C	G
11	rs1945947	0	132602381	G	A
11	rs1945948	0	132602521	C	T
11	rs3018404	0	132602735	G	T
11	rs3019868	0	132603081	C	T
11	rs3019867	0	132603136	C	T
11	rs2917574	0	132603348	T	A
11	rs3019866	0	132603366	C	T
11	rs2917575	0	132603446	G	C
11	rs3019865	0	132603592	T	C
11	rs1939516	0	132604158	T	A
11	rs117365454	0	132604169	C	T
11	rs1939517	0	132604391	T	C
11	rs80017848	0	132604416	G	A
11	rs3016392	0	132604912	A	G
11	rs4937717	0	132605599	C	T
11	rs149252939	0	132605621	G	A
11	rs948005	0	132605975	G	A
11	rs34910457	0	132607141	A	G
11	rs4343035	0	132607513	C	T
11	rs79923418	0	132608178	G	A
11	rs11223192	0	132610286	T	C
11	rs7926482	0	132611493	G	A
11	rs7929813	0	132612241	A	G
11	rs9667705	0	132612613	A	C
11	rs9666554	0	132612656	C	T
11	rs117569826	0	132613016	T	A
11	rs73601305	0	132613139	C	G
11	rs6590654	0	132614459	T	A
11	rs3016391	0	132614479	C	G
11	rs3019862	0	132614490	G	A
11	rs79577680	0	132614562	C	T
11	rs1939500	0	132614877	A	G
11	rs151198738	0	132615159	G	C
11	rs77850642	0	132615236	G	A
11	rs61908971	0	132615765	T	C
11	rs3016390	0	132616073	G	A
11	rs2917578	0	132616587	G	A
11	rs61908972	0	132616778	C	T
11	rs2917577	0	132618846	A	G
11	rs2917576	0	132619363	A	G
11	rs1945941	0	132620118	G	A
11	rs3018403	0	132620546	T	C
11	rs4937720	0	132621422	C	G
11	rs1945942	0	132621921	A	G
11	rs141430632	0	132623037	C	G
11	rs3019853	0	132623473	G	A
11	rs118180200	0	132623552	G	T
11	rs143454451	0	132624596	G	A
11	rs2012223	0	132624887	T	C
11	rs1540205	0	132625666	A	G
11	rs1540206	0	132625777	G	A
11	rs77339878	0	132626378	C	T
11	rs3019854	0	132629329	C	T
11	rs2917586	0	132629899	T	C
11	rs184559144	0	132631233	T	C
11	rs3019861	0	132632314	T	C
11	rs111569268	0	132632553	G	A
11	rs2917580	0	132632603	G	A
11	rs139346954	0	132632892	C	T
11	rs2917579	0	132633005	T	C
11	rs74362968	0	132633529	G	A
11	rs12417401	0	132634208	G	A
11	rs1970755	0	132635827	A	C
11	rs77120077	0	132636420	G	C
11	rs76064040	0	132638254	T	C
11	rs10791248	0	132638564	T	G
11	rs10791249	0	132638905	T	A
11	rs12279424	0	132639125	T	G
11	rs2007518	0	132639606	A	G
11	rs2007525	0	132639720	G	A
11	rs117928962	0	132639775	A	G
11	rs2105808	0	132640001	A	C
11	rs1105289	0	132640356	G	A
11	rs1894195	0	132640865	G	C
11	rs149834886	0	132640880	G	A
11	rs10894604	0	132641746	T	G
11	rs4936175	0	132641959	T	C
11	rs187998230	0	132643329	T	C
11	rs140332859	0	132643947	T	A
11	rs117712294	0	132644050	T	C
11	rs2001903	0	132645373	C	A
11	rs146745364	0	132646719	C	A
11	rs11223198	0	132648620	C	T
11	rs11223203	0	132650817	C	A
11	rs7944972	0	132651586	A	G
11	rs11223204	0	132652554	A	G
11	rs76361993	0	132652593	T	C
11	rs12275225	0	132652897	A	G
11	rs76642017	0	132653439	T	C
11	rs10894605	0	132654027	A	G
11	rs2853048	0	132654595	G	C
11	rs2853047	0	132655560	T	C
11	rs2853046	0	132656111	C	T
11	rs11223206	0	132656560	G	A
11	rs117281637	0	132656822	G	A
11	rs11223207	0	132658010	G	A
11	rs12280377	0	132658477	C	A
11	rs11223208	0	132658860	G	A
11	rs1557468	0	132660202	G	A
11	rs2853044	0	132660673	A	C
11	rs117675180	0	132662423	T	G
11	rs2466775	0	132662789	T	C
11	rs4073731	0	132663147	C	T
11	rs7938345	0	132663221	T	A
11	rs4262735	0	132663620	A	G
11	rs4076157	0	132663650	A	G
11	rs11223211	0	132663965	G	A
11	rs7942520	0	132664339	T	C
11	rs11223212	0	132664658	A	G
11	rs10791250	0	132664667	A	C
11	rs4937721	0	132665443	T	A
11	rs61906871	0	132666252	A	G
11	rs7129855	0	132666669	T	G
11	rs1112413	0	132667023	C	T
11	rs7936755	0	132667939	T	C
11	rs7950332	0	132668042	C	T
11	rs7940728	0	132668794	T	G
11	rs77600532	0	132670156	T	A
11	rs77024575	0	132671243	G	T
11	rs10894606	0	132671611	C	A
11	rs11223213	0	132671628	G	A
11	rs79829593	0	132672040	G	A
11	rs4937722	0	132672291	G	T
11	rs147664803	0	132672313	C	T
11	rs10894607	0	132672552	T	C
11	rs12360671	0	132672671	G	C
11	rs7350477	0	132673205	T	C
11	rs11223216	0	132674103	G	T
11	rs10894608	0	132675661	A	G
11	rs10894609	0	132675727	T	A
11	rs10894610	0	132675967	C	T
11	rs61906874	0	132676327	T	A
11	rs61906875	0	132676390	T	A
11	rs73039421	0	132676545	A	G
11	rs73039425	0	132676546	C	T
11	rs78341417	0	132676555	G	C
11	rs11223217	0	132676978	A	C
11	rs11223218	0	132677249	A	G
11	rs11223219	0	132677405	C	T
11	rs11223220	0	132677805	C	G
11	rs11223221	0	132677891	C	A
11	rs12283139	0	132677943	A	G
11	rs12278565	0	132678413	T	G
11	rs12271623	0	132678638	C	G
11	rs10894611	0	132679031	T	G
11	rs182512177	0	132679825	G	A
11	rs7114243	0	132680714	T	G
11	rs7122114	0	132682217	T	C
11	rs7106088	0	132682258	C	T
11	rs7106121	0	132682366	A	G
11	rs7106576	0	132682455	G	A
11	rs73039445	0	132682809	A	G
11	rs11223223	0	132683239	G	A
11	rs10894612	0	132684044	C	G
11	rs10894613	0	132684262	G	A
11	rs10894614	0	132685467	G	A
11	rs10750513	0	132685775	A	C
11	rs4287347	0	132686007	T	C
11	rs4572145	0	132688021	G	A
11	rs4128348	0	132689155	T	C
11	rs4128349	0	132689188	A	G
11	rs11223224	0	132689635	C	G
11	rs10894615	0	132689660	A	T
11	rs7342203	0	132689738	A	G
11	rs7342151	0	132689827	T	A
11	rs10791251	0	132690018	A	G
11	rs7121966	0	132691264	A	G
11	rs11223225	0	132693210	C	T
11	rs76424958	0	132693290	T	C
11	rs150494418	0	132693491	C	T
11	rs55708052	0	132693590	G	A
11	rs10736604	0	132693798	C	G
11	rs10736605	0	132693854	A	G
11	rs7110211	0	132696752	T	G
11	rs7124889	0	132696916	G	A
11	rs4245109	0	132697051	A	G
11	rs4937724	0	132697265	A	G
11	rs4937725	0	132697352	A	G
11	rs4937726	0	132697376	A	G
11	rs4937727	0	132697394	A	G
11	rs10219331	0	132697663	C	T
11	rs4937728	0	132697772	C	T
11	rs11223228	0	132697805	T	C
11	rs11223229	0	132698148	G	A
11	rs11223230	0	132698150	G	A
11	rs4245110	0	132698715	A	C
11	rs61906879	0	132699542	T	C
11	rs11223231	0	132699661	T	C
11	rs11223232	0	132700012	A	T
11	rs4491241	0	132700231	C	A
11	rs11601136	0	132700741	T	C
11	rs11223233	0	132701506	T	C
11	rs12283427	0	132702595	A	C
11	rs7116824	0	132702713	C	T
11	rs7938658	0	132702733	C	T
11	rs7941949	0	132702938	G	C
11	rs11223235	0	132703307	G	C
11	rs4937729	0	132703585	A	C
11	rs10750515	0	132703818	A	G
11	rs10791253	0	132703916	C	G
11	rs10791254	0	132704007	G	A
11	rs10791255	0	132704269	G	A
11	rs12801048	0	132704515	G	A
11	rs10894617	0	132704566	T	C
11	rs7128493	0	132704916	A	G
11	rs12287286	0	132704930	A	G
11	rs10791256	0	132705053	A	G
11	rs10791257	0	132705201	C	A
11	rs4454726	0	132705832	A	G
11	rs4486641	0	132705848	G	A
11	rs4448689	0	132705854	T	C
11	rs4551781	0	132705876	T	G
11	rs4641492	0	132705988	A	G
11	rs11223239	0	132706250	G	A
11	rs190488249	0	132706311	A	G
11	rs4937730	0	132706346	A	G
11	rs4937731	0	132706348	T	C
11	rs4447184	0	132706956	A	T
11	rs11223240	0	132707207	T	G
11	rs117241258	0	132707317	C	T
11	rs11223241	0	132707415	T	C
11	rs10894618	0	132707692	A	G
11	rs10791258	0	132707819	A	G
11	rs115147004	0	132707981	C	T
11	rs10791259	0	132708074	A	T
11	rs74902428	0	132708178	A	G
11	rs75901732	0	132708228	G	A
11	rs7119787	0	132708747	C	G
11	rs10160262	0	132708916	G	A
11	rs114351807	0	132709365	C	T
11	rs80292485	0	132709816	T	G
11	rs74392581	0	132709828	C	T
11	rs10160341	0	132710240	G	A
11	rs59298849	0	132711312	T	C
11	rs115158246	0	132711494	T	G
11	rs114093803	0	132711499	A	C
11	rs114651480	0	132711501	G	A
11	rs11822403	0	132711686	C	G
11	rs80248381	0	132711842	G	A
11	rs61906886	0	132712112	C	T
11	rs75405537	0	132712400	C	T
11	rs11223244	0	132712451	C	T
11	rs2659610	0	132712651	A	G
11	rs61906889	0	132712764	C	A
11	rs2725449	0	132712849	C	T
11	rs2659611	0	132712951	A	G
11	rs2725448	0	132713133	T	G
11	rs4937732	0	132713326	G	A
11	rs1506878	0	132713458	T	C
11	rs7113907	0	132713841	A	C
11	rs2725447	0	132714132	T	C
11	rs73041448	0	132714344	T	G
11	rs2725435	0	132715017	C	G
11	rs4937733	0	132715565	A	G
11	rs2725436	0	132715575	G	T
11	rs143164909	0	132715776	G	C
11	rs4937734	0	132715925	C	A
11	rs2221540	0	132716369	A	G
11	rs1506877	0	132717062	C	T
11	rs61906892	0	132717516	A	C
11	rs1506876	0	132717613	C	T
11	rs56195012	0	132718099	A	G
11	rs2725438	0	132718196	A	G
11	rs2659612	0	132719196	G	A
11	rs79132114	0	132719467	A	G
11	rs4575282	0	132719646	T	C
11	rs10791260	0	132719660	G	A
11	rs4937735	0	132719696	T	C
11	rs2659615	0	132720248	T	C
11	rs2725439	0	132720335	C	G
11	rs78237068	0	132721752	T	C
11	rs35338085	0	132722296	C	T
11	rs11223248	0	132724689	C	A
11	rs11223249	0	132724717	G	A
11	rs2659614	0	132725841	G	A
11	rs74762471	0	132726348	G	A
11	rs76589214	0	132726418	C	G
11	rs2725440	0	132726475	C	A
11	rs78621620	0	132726642	G	A
11	rs138339283	0	132727955	C	T
11	rs149178743	0	132728088	C	T
11	rs11223250	0	132728215	G	A
11	rs11223251	0	132728786	A	G
11	rs1395504	0	132729167	T	G
11	rs2725441	0	132731362	G	A
11	rs80252616	0	132731591	G	A
11	rs75980580	0	132731858	C	G
11	rs2659631	0	132732176	A	G
11	rs6590660	0	132732213	T	C
11	rs11223253	0	132734328	A	G
11	rs11605454	0	132734896	A	G
11	rs142448303	0	132735218	G	C
11	rs11223254	0	132735347	A	G
11	rs7950294	0	132735528	A	T
11	rs76653820	0	132735631	C	A
11	rs11223255	0	132736190	G	A
11	rs57023956	0	132736230	G	T
11	rs7103119	0	132736618	A	G
11	rs7119431	0	132736628	T	G
11	rs73041479	0	132736979	T	C
11	rs11223258	0	132739958	A	G
11	rs77397987	0	132740491	C	T
11	rs2659594	0	132741133	C	A
11	rs75887718	0	132741153	A	G
11	rs2725468	0	132741351	A	C
11	rs12421058	0	132742025	A	G
11	rs965419	0	132742141	A	G
11	rs953478	0	132742735	A	G
11	rs79062286	0	132742900	A	G
11	rs2725421	0	132743345	T	C
11	rs931876	0	132743858	G	T
11	rs2725422	0	132743945	G	C
11	rs2725423	0	132744115	T	A
11	rs74686045	0	132744190	A	T
11	rs2135628	0	132745049	T	C
11	rs55878195	0	132745419	G	A
11	rs7104738	0	132745494	T	A
11	rs35350240	0	132745605	G	A
11	rs12576355	0	132746028	C	G
11	rs11824635	0	132746594	T	G
11	rs10791261	0	132747246	T	G
11	rs2725424	0	132748474	A	G
11	rs2725425	0	132751476	C	A
11	rs2725426	0	132751584	A	G
11	rs2725427	0	132751612	C	T
11	rs2725430	0	132752029	T	C
11	rs1354789	0	132752347	G	A
11	rs1354790	0	132752667	A	G
11	rs2725431	0	132752978	G	C
11	rs2725432	0	132753379	C	G
11	rs61906896	0	132753561	G	T
11	rs11223261	0	132755195	C	G
11	rs2063071	0	132755278	G	A
11	rs2063072	0	132755389	C	T
11	rs2659598	0	132755901	A	T
11	rs11223262	0	132756883	A	G
11	rs149020175	0	132757293	A	G
11	rs1027796	0	132757670	A	C
11	rs1027797	0	132757774	T	C
11	rs1027798	0	132758348	T	C
11	rs2659599	0	132758781	T	A
11	rs35206616	0	132759222	T	C
11	rs79183574	0	132759270	C	T
11	rs2725433	0	132759426	C	A
11	rs11223264	0	132760341	C	T
11	rs11223265	0	132760393	A	G
11	rs1876282	0	132761853	C	T
11	rs2659601	0	132761892	T	C
11	rs2725456	0	132762507	C	A
11	rs12222239	0	132762689	A	G
11	rs1911252	0	132762881	C	T
11	rs951157	0	132763567	C	T
11	rs80181583	0	132763834	C	A
11	rs11223268	0	132763976	T	C
11	rs2725455	0	132764521	G	C
11	rs2659603	0	132765850	G	C
11	rs73589392	0	132765985	G	A
11	rs2135630	0	132766569	C	T
11	rs12801102	0	132767741	T	C
11	rs61906918	0	132767911	A	G
11	rs2262556	0	132768181	T	C
11	rs2336469	0	132768316	G	C
11	rs79626404	0	132768647	G	T
11	rs11223270	0	132768791	G	A
11	rs2659605	0	132768869	T	C
11	rs2659606	0	132769191	A	G
11	rs2725450	0	132770011	A	C
11	rs35966624	0	132770179	G	A
11	rs2725451	0	132770626	G	A
11	rs2659607	0	132771025	C	A
11	rs11223272	0	132774209	A	C
11	rs11223273	0	132774841	C	T
11	rs2659596	0	132775315	A	G
11	rs57490461	0	132775408	G	A
11	rs2659602	0	132777597	C	T
11	rs117960663	0	132778558	C	A
11	rs1105543	0	132778873	A	C
11	rs2659608	0	132779383	T	C
11	rs2725466	0	132779393	A	G
11	rs1354791	0	132779866	T	C
11	rs61906922	0	132780959	C	T
11	rs61906923	0	132781155	A	T
11	rs61906924	0	132781211	G	A
11	rs61906925	0	132781302	T	G
11	rs2725434	0	132781567	C	T
11	rs6590661	0	132781782	G	T
11	rs2725437	0	132781823	T	C
11	rs6590662	0	132781854	A	G
11	rs61906926	0	132781915	C	T
11	rs2063070	0	132783281	A	G
11	rs979054	0	132783704	A	G
11	rs979055	0	132783772	G	C
11	rs59024136	0	132784678	C	T
11	rs61906927	0	132786423	A	T
11	rs61906928	0	132786643	T	C
11	rs61906929	0	132786653	A	G
11	rs61906930	0	132786689	C	A
11	rs2725443	0	132786771	C	G
11	rs7926121	0	132786885	G	C
11	rs61906931	0	132786896	A	C
11	rs61906932	0	132786900	G	C
11	rs61906933	0	132787073	G	A
11	rs7926540	0	132787391	C	G
11	rs7926798	0	132787625	C	A
11	rs6590663	0	132787735	T	C
11	rs61034549	0	132788120	G	C
11	rs61906935	0	132788201	T	C
11	rs7930486	0	132788331	C	T
11	rs7930577	0	132788364	C	T
11	rs192621124	0	132788688	G	C
11	rs6590664	0	132788810	T	C
11	rs6590665	0	132788855	C	T
11	rs6590666	0	132788899	C	A
11	rs7127891	0	132789046	T	C
11	rs7112089	0	132789068	G	A
11	rs7111901	0	132789128	C	T
11	rs7112135	0	132789283	C	G
11	rs117822807	0	132789757	G	T
11	rs7937717	0	132789795	C	T
11	rs7937764	0	132789948	A	T
11	rs12419226	0	132789985	C	T
11	rs2659628	0	132790357	C	G
11	rs61906936	0	132790831	C	G
11	rs7342163	0	132790924	T	C
11	rs61906959	0	132791062	G	C
11	rs1911255	0	132791152	C	G
11	rs61909260	0	132791199	G	A
11	rs55861545	0	132791474	C	G
11	rs7946237	0	132791965	G	T
11	rs7946433	0	132792405	A	C
11	rs78628762	0	132792411	G	C
11	rs11223278	0	132793145	A	C
11	rs55655614	0	132793268	C	T
11	rs2659624	0	132793291	G	A
11	rs34531264	0	132795365	T	C
11	rs35013261	0	132796264	C	T
11	rs35840833	0	132797191	T	C
11	rs2659617	0	132797887	T	A
11	rs4622277	0	132797988	T	C
11	rs2659616	0	132798750	T	C
11	rs2725458	0	132799350	C	G
11	rs11223284	0	132799836	T	C
11	rs11223285	0	132800119	C	T
11	rs7947479	0	132800883	T	G
11	rs1605327	0	132801190	A	C
11	rs7932814	0	132801230	C	T
11	rs7932821	0	132801238	C	T
11	rs1605328	0	132801239	C	T
11	rs61909264	0	132802067	T	C
11	rs61909265	0	132802290	C	T
11	rs1472828	0	132802761	T	C
11	rs1472829	0	132802847	C	T
11	rs4075476	0	132803094	T	C
11	rs871437	0	132803872	A	G
11	rs906253	0	132804182	C	T
11	rs7101515	0	132806165	C	T
11	rs7117685	0	132806192	T	A
11	rs10894624	0	132806539	C	T
11	rs11607532	0	132807107	C	A
11	rs12417959	0	132807402	T	C
11	rs12807969	0	132807458	T	G
11	rs11223289	0	132809376	A	T
11	rs10791263	0	132809508	T	C
11	rs76957057	0	132810214	C	T
11	rs7130483	0	132811203	A	G
11	rs55679523	0	132811728	G	A
11	rs10431100	0	132811777	T	C
11	rs79566156	0	132812032	G	A
11	rs12575270	0	132812642	G	A
11	rs61909272	0	132813378	G	C
11	rs72653405	0	132813548	C	T
11	rs117671974	0	132813727	G	A
11	rs76378551	0	132813868	T	G
11	rs10894625	0	132813899	G	C
11	rs117372767	0	132814063	C	A
11	rs10894626	0	132815368	G	A
11	rs146816382	0	132816293	A	G
11	rs76638721	0	132816302	T	C
11	rs1395503	0	132817784	C	T
11	rs12292999	0	132818813	A	G
11	rs7111885	0	132819166	C	T
11	rs10894627	0	132819663	C	A
11	rs7115863	0	132819884	C	T
11	rs12789836	0	132821142	T	G
11	rs2336590	0	132821513	C	A
11	rs6590668	0	132821543	T	C
11	rs7942643	0	132821607	C	A
11	rs7942655	0	132821647	C	T
11	rs7942674	0	132821733	A	G
11	rs10750516	0	132822235	T	C
11	rs1506879	0	132822445	A	C
11	rs7125675	0	132822675	G	A
11	rs75033329	0	132822720	G	A
11	rs10750517	0	132822836	A	C
11	rs7358510	0	132823037	C	A
11	rs11223291	0	132823545	A	G
11	rs11223292	0	132823558	A	G
11	rs4567476	0	132824181	G	A
11	rs76238648	0	132824251	A	C
11	rs4542422	0	132824371	T	G
11	rs75040072	0	132824455	C	T
11	rs4572146	0	132824474	T	C
11	rs2135635	0	132825208	A	G
11	rs7107796	0	132825501	G	A
11	rs7123913	0	132825582	T	G
11	rs6590669	0	132825637	A	C
11	rs187530511	0	132825658	T	G
11	rs7127146	0	132825806	T	C
11	rs11223295	0	132825881	A	C
11	rs10894628	0	132826084	T	C
11	rs1532917	0	132826419	T	C
11	rs78990103	0	132826553	G	C
11	rs140809727	0	132826693	G	A
11	rs75736895	0	132826925	C	T
11	rs2135637	0	132827567	T	C
11	rs2135636	0	132827692	A	C
11	rs58274420	0	132827720	G	A
11	rs10894629	0	132827995	G	C
11	rs10894630	0	132828042	T	C
11	rs2336466	0	132828284	A	G
11	rs2336467	0	132828835	T	C
11	rs11608128	0	132828991	T	C
11	rs10750518	0	132829095	A	T
11	rs11608158	0	132829123	T	G
11	rs10750519	0	132829255	C	A
11	rs11606449	0	132829531	C	A
11	rs1567127	0	132829862	A	G
11	rs1316945	0	132830111	A	C
11	rs6590670	0	132830475	A	G
11	rs11223296	0	132831170	G	A
11	rs11223297	0	132831294	T	C
11	rs11223298	0	132831526	T	C
11	rs11223299	0	132831793	A	G
11	rs12276491	0	132832334	T	C
11	rs12269732	0	132832878	C	T
11	rs11223301	0	132833213	A	G
11	rs12284464	0	132833283	A	G
11	rs11223302	0	132834193	A	C
11	rs10791264	0	132834258	G	T
11	rs10791265	0	132836317	C	T
11	rs59930372	0	132836994	C	T
11	rs2878712	0	132837955	G	A
11	rs186974264	0	132838391	C	T
11	rs1506882	0	132838923	A	G
11	rs117643158	0	132839878	G	A
11	rs7947555	0	132840189	C	T
11	rs2336468	0	132840570	A	C
11	rs10791266	0	132840791	G	C
11	rs7951483	0	132840980	G	T
11	rs78301847	0	132841082	T	C
11	rs906252	0	132841591	T	C
11	rs885102	0	132841733	T	C
11	rs6590671	0	132843636	C	A
11	rs12287409	0	132843990	T	G
11	rs7938703	0	132844883	A	G
11	rs12420799	0	132845053	T	C
11	rs11223305	0	132847301	C	A
11	rs10750520	0	132847377	T	G
11	rs66488763	0	132847995	G	A
11	rs11825173	0	132848019	T	C
11	rs11223307	0	132848228	T	C
11	rs11223308	0	132848306	C	T
11	rs10894633	0	132848455	C	A
11	rs7101624	0	132850055	T	C
11	rs2878748	0	132850644	G	C
11	rs4937743	0	132852465	A	G
11	rs11223313	0	132853592	T	C
11	rs78575779	0	132853598	A	G
11	rs1911254	0	132854556	A	G
11	rs7106554	0	132854769	C	T
11	rs7930174	0	132855568	A	G
11	rs77281827	0	132857120	G	A
11	rs7102243	0	132857335	C	A
11	rs76686526	0	132857630	G	A
11	rs7102633	0	132857727	A	T
11	rs7122019	0	132857790	T	C
11	rs75955338	0	132857896	G	A
11	rs2135634	0	132857979	G	T
11	rs11223317	0	132858383	A	G
11	rs7933136	0	132859296	A	G
11	rs7114643	0	132859912	A	G
11	rs7937165	0	132860289	C	T
11	rs7952298	0	132860307	T	G
11	rs79307606	0	132861210	T	G
11	rs6590673	0	132861812	C	G
11	rs7114353	0	132863682	T	C
11	rs60892333	0	132863712	C	A
11	rs59850341	0	132863722	C	A
11	rs77782522	0	132863724	G	A
11	rs13377496	0	132864099	C	T
11	rs1506881	0	132864266	G	A
11	rs61909298	0	132864269	G	A
11	rs1506880	0	132864344	C	G
11	rs1395505	0	132864669	C	T
11	rs4936178	0	132865928	C	A
11	rs4936179	0	132866209	G	T
11	rs10894635	0	132869839	A	G
11	rs7928193	0	132870738	A	G
11	rs10894636	0	132871088	C	T
11	rs55669018	0	132871263	T	A
11	rs10894637	0	132871336	T	C
11	rs7935421	0	132872052	C	T
11	rs10791267	0	132872914	G	A
11	rs954114	0	132873336	C	T
11	rs2336592	0	132873644	G	C
11	rs2135632	0	132874405	C	T
11	rs2135631	0	132874636	G	A
11	rs11223319	0	132875055	C	T
11	rs1395502	0	132875470	T	A
11	rs10750521	0	132875730	C	G
11	rs1506875	0	132876507	A	G
11	rs1506874	0	132876565	A	G
11	rs10128727	0	132876794	G	T
11	rs10791268	0	132877433	A	G
11	rs7950100	0	132877670	T	G
11	rs7938283	0	132877919	G	T
11	rs11223320	0	132877952	G	C
11	rs7925181	0	132878172	T	C
11	rs7925185	0	132878183	T	C
11	rs1395501	0	132879523	G	T
11	rs1395500	0	132879596	A	C
11	rs1911253	0	132880656	G	A
11	rs61630291	0	132880823	G	A
11	rs951687	0	132882031	G	A
11	rs11223321	0	132882997	A	C
11	rs61910326	0	132883716	A	C
11	rs59395406	0	132885767	C	T
11	rs10750522	0	132886314	G	A
11	rs10750523	0	132886373	C	T
11	rs143188499	0	132887303	T	A
11	rs12788472	0	132887335	C	A
11	rs79565848	0	132887975	G	A
11	rs80311370	0	132888428	C	T
11	rs7110728	0	132889300	A	G
11	rs4520608	0	132889657	C	T
11	rs4936180	0	132891723	A	G
11	rs78392269	0	132892426	G	A
11	rs11223331	0	132892624	C	T
11	rs7127303	0	132892876	A	G
11	rs76367059	0	132893285	C	G
11	rs76847017	0	132893293	G	A
11	rs4399339	0	132893871	G	A
11	rs4418820	0	132893957	G	A
11	rs10791270	0	132896076	C	T
11	rs10750524	0	132896191	G	C
11	rs79834917	0	132896456	A	C
11	rs4575288	0	132896471	A	G
11	rs74805600	0	132896596	G	T
11	rs10894638	0	132896762	G	A
11	rs11223332	0	132896882	A	C
11	rs12360866	0	132897137	A	C
11	rs12796515	0	132897222	G	C
11	rs11223333	0	132898029	C	A
11	rs78950017	0	132898551	G	A
11	rs140818492	0	132898754	G	A
11	rs74586293	0	132899242	G	A
11	rs79179586	0	132899944	C	G
11	rs10736606	0	132900602	A	G
11	rs58629044	0	132900726	A	T
11	rs56030748	0	132900761	A	G
11	rs10750525	0	132900882	G	T
11	rs78851679	0	132901024	G	A
11	rs76649986	0	132901028	G	T
11	rs7483004	0	132901087	T	C
11	rs117541425	0	132901200	T	C
11	rs7480107	0	132901269	G	A
11	rs80006937	0	132901620	A	G
11	rs75244602	0	132901900	A	G
11	rs79777226	0	132901992	C	T
11	rs35538167	0	132902201	C	T
11	rs56764042	0	132902337	T	C
11	rs57853212	0	132902421	T	C
11	rs4343032	0	132902450	A	C
11	rs4638316	0	132902594	A	G
11	rs7117316	0	132902992	A	G
11	rs59352604	0	132903301	C	T
11	rs147242207	0	132903466	T	G
11	rs58959572	0	132903516	G	A
11	rs75680315	0	132903754	C	T
11	rs79260768	0	132903790	A	G
11	rs79037004	0	132904118	G	A
11	rs79674889	0	132904142	C	T
11	rs78097964	0	132904304	G	A
11	rs79004175	0	132904381	C	T
11	rs60410888	0	132904771	T	C
11	rs58121307	0	132904786	C	T
11	rs58345984	0	132904805	C	G
11	rs60952582	0	132904908	G	A
11	rs57745333	0	132904948	C	T
11	rs57848990	0	132905014	G	A
11	rs11820926	0	132905173	C	A
11	rs4369418	0	132905369	A	G
11	rs10791271	0	132905687	T	C
11	rs10894639	0	132905763	C	T
11	rs75858510	0	132905919	T	A
11	rs11223335	0	132906064	C	T
11	rs4375452	0	132906361	A	G
11	rs35086194	0	132906515	G	A
11	rs117729556	0	132907153	C	A
11	rs4622273	0	132907172	C	G
11	rs4641493	0	132907345	T	C
11	rs10791272	0	132907676	T	C
11	rs4590883	0	132907987	G	A
11	rs4592431	0	132908085	G	A
11	rs35225233	0	132908211	G	A
11	rs4387353	0	132909293	A	G
11	rs12222232	0	132910603	C	T
11	rs142659183	0	132910633	A	G
11	rs11223336	0	132911101	A	G
11	rs7129438	0	132911154	G	A
11	rs11223337	0	132912844	G	A
11	rs11825737	0	132913432	T	A
11	rs12279774	0	132913662	C	T
11	rs7127639	0	132914048	T	C
11	rs12419190	0	132914697	G	A
11	rs55790138	0	132914764	G	C
11	rs6590674	0	132915612	T	C
11	rs66725248	0	132916140	A	T
11	rs10894640	0	132916674	A	T
11	rs12275435	0	132916692	C	T
11	rs11223338	0	132917254	T	C
11	rs4482038	0	132917612	A	G
11	rs4448698	0	132917803	C	T
11	rs11223339	0	132918464	G	T
11	rs80068028	0	132919039	C	T
11	rs7933116	0	132919385	C	T
11	rs117859172	0	132919699	G	A
11	rs4509773	0	132920409	A	C
11	rs10791273	0	132920785	G	A
11	rs12363709	0	132921351	C	G
11	rs142616426	0	132921598	A	G
11	rs10750527	0	132921811	T	C
11	rs7108715	0	132921895	T	C
11	rs76594318	0	132922433	G	A
11	rs4644652	0	132922722	G	A
11	rs11223340	0	132923321	C	T
11	rs4373939	0	132923888	G	T
11	rs11223341	0	132924338	A	G
11	rs12365003	0	132924414	C	T
11	rs140579704	0	132924522	A	T
11	rs7102095	0	132924568	C	G
11	rs11223342	0	132924574	G	A
11	rs10894641	0	132924682	T	C
11	rs10894642	0	132925125	A	G
11	rs10894644	0	132925310	C	T
11	rs9665994	0	132925444	T	C
11	rs12292250	0	132925691	C	T
11	rs4937745	0	132925787	G	A
11	rs117514809	0	132926545	T	C
11	rs11223348	0	132926928	G	A
11	rs7107891	0	132927254	T	G
11	rs12576515	0	132927345	G	C
11	rs7122639	0	132927596	C	T
11	rs146749648	0	132927972	G	A
11	rs7126587	0	132928435	A	G
11	rs7951990	0	132929236	G	A
11	rs7946066	0	132930923	T	G
11	rs74840370	0	132931116	C	T
11	rs12291968	0	132931152	C	T
11	rs10894645	0	132932664	C	T
11	rs4937746	0	132932840	T	C
11	rs11603858	0	132932983	A	C
11	rs7117608	0	132933284	A	G
11	rs11223349	0	132933693	G	T
11	rs55973658	0	132934100	C	T
11	rs12362615	0	132934391	T	C
11	rs12361143	0	132934432	G	C
11	rs59367759	0	132934460	C	T
11	rs12272872	0	132934661	G	A
11	rs11223350	0	132934724	A	G
11	rs56008595	0	132935157	C	T
11	rs10894646	0	132935388	T	C
11	rs11223351	0	132935481	C	T
11	rs11223352	0	132935547	T	A
11	rs7952100	0	132936734	C	G
11	rs7934652	0	132937614	C	G
11	rs11223353	0	132937649	C	A
11	rs11223354	0	132937682	T	C
11	rs7938415	0	132938222	G	A
11	rs9651672	0	132938307	G	A
11	rs2060123	0	132938574	C	T
11	rs1541881	0	132938656	C	G
11	rs117654306	0	132939131	T	C
11	rs58936969	0	132939600	G	A
11	rs10894647	0	132939611	G	A
11	rs10791275	0	132939770	C	T
11	rs11825349	0	132940017	A	G
11	rs11223355	0	132940342	G	A
11	rs1541883	0	132940344	C	G
11	rs1541884	0	132940480	C	T
11	rs4601796	0	132941042	C	T
11	rs4406836	0	132941181	G	A
11	rs4454727	0	132941636	T	C
11	rs11601881	0	132941787	C	T
11	rs7925745	0	132942143	A	G
11	rs57254119	0	132942607	G	A
11	rs7929651	0	132942770	G	A
11	rs6590676	0	132942845	T	C
11	rs7106889	0	132942965	A	G
11	rs11223356	0	132944133	G	A
11	rs1864707	0	132944806	A	T
11	rs10750528	0	132944990	T	C
11	rs11223357	0	132945399	A	G
11	rs246	0	132945546	G	A
11	rs7941670	0	132945755	G	A
11	rs7941497	0	132945838	C	T
11	rs10750529	0	132946071	C	T
11	rs60252858	0	132946613	T	C
11	rs766679	0	132946789	C	A
11	rs10894648	0	132947217	T	A
11	rs11223358	0	132947233	G	A
11	rs7105675	0	132947881	C	T
11	rs6590677	0	132948054	C	T
11	rs7106048	0	132948244	C	T
11	rs75961988	0	132948330	G	A
11	rs4486642	0	132948517	A	T
11	rs4486643	0	132948606	A	G
11	rs744098	0	132949017	G	T
11	rs1007018	0	132949473	T	C
11	rs4448699	0	132949999	A	G
11	rs527646	0	132950359	G	T
11	rs61910339	0	132950556	T	A
11	rs11824392	0	132950610	G	C
11	rs11223359	0	132950848	G	A
11	rs4936181	0	132950919	A	G
11	rs7118991	0	132950990	G	C
11	rs1560530	0	132951440	C	G
11	rs7123173	0	132952217	A	G
11	rs505525	0	132953384	C	G
11	rs485633	0	132955070	A	G
11	rs578013	0	132955490	G	C
11	rs75345474	0	132955765	C	T
11	rs568550	0	132955766	G	A
11	rs568399	0	132955819	A	G
11	rs10791278	0	132956609	G	C
11	rs10791279	0	132956841	T	C
11	rs10894649	0	132957330	T	C
11	rs10750530	0	132957443	G	A
11	rs66628883	0	132958174	G	A
11	rs58742723	0	132960066	A	G
11	rs1346977	0	132962859	A	G
11	rs1346978	0	132963191	A	T
11	rs1901914	0	132964039	C	A
11	rs73039137	0	132964216	T	C
11	rs73039139	0	132964251	A	T
11	rs1901915	0	132964258	C	A
11	rs1901916	0	132964299	G	A
11	rs10791280	0	132964596	C	G
11	rs11600739	0	132965523	T	C
11	rs9633972	0	132967288	A	G
11	rs67088660	0	132967820	T	C
11	rs77299131	0	132967913	T	C
11	rs10894650	0	132968026	C	G
11	rs113624930	0	132968255	C	T
11	rs7946743	0	132968324	A	G
11	rs12294492	0	132968796	T	C
11	rs149177243	0	132968870	G	T
11	rs76298235	0	132969196	C	T
11	rs4936183	0	132969436	G	C
11	rs4290236	0	132969839	A	G
11	rs12577041	0	132969972	C	A
11	rs12575127	0	132970276	A	G
11	rs56206566	0	132970456	A	C
11	rs141197687	0	132972317	C	T
11	rs2382619	0	132972570	G	T
11	rs2060124	0	132972740	G	A
11	rs1453829	0	132973141	G	A
11	rs1453828	0	132973354	C	T
11	rs715352	0	132974016	C	T
11	rs140856695	0	132974172	C	T
11	rs36147757	0	132975782	C	T
11	rs139813059	0	132978109	A	C
11	rs10791281	0	132978232	A	T
11	rs79798233	0	132978361	G	A
11	rs10791282	0	132978394	G	C
11	rs10791283	0	132978441	G	A
11	rs483129	0	132979075	T	A
11	rs11604733	0	132979926	A	T
11	rs1453830	0	132980574	G	A
11	rs10750531	0	132981065	G	A
11	rs1431780	0	132981446	G	A
11	rs7101401	0	132981753	C	G
11	rs7101444	0	132981833	C	T
11	rs7117841	0	132981977	T	G
11	rs1541879	0	132982232	C	T
11	rs1541878	0	132982283	A	G
11	rs4319525	0	132982603	C	T
11	rs985631	0	132982714	C	T
11	rs985630	0	132982748	T	C
11	rs985629	0	132983037	C	G
11	rs4376912	0	132983250	C	G
11	rs4261296	0	132983261	G	C
11	rs6590681	0	132983306	A	G
11	rs4548631	0	132983408	A	G
11	rs4405324	0	132983506	T	G
11	rs77607382	0	132983528	C	G
11	rs4536228	0	132983679	A	C
11	rs7110406	0	132983895	G	C
11	rs75265929	0	132984035	T	A
11	rs7110459	0	132984092	C	G
11	rs1431779	0	132984302	A	T
11	rs1431778	0	132984585	G	A
11	rs1431777	0	132984634	A	G
11	rs1346975	0	132985158	A	G
11	rs74952227	0	132985347	A	G
11	rs79087975	0	132985416	C	T
11	rs12575991	0	132985441	C	T
11	rs7115553	0	132985658	C	A
11	rs4517531	0	132985714	A	C
11	rs4417277	0	132985731	T	G
11	rs4417278	0	132985732	T	C
11	rs10894651	0	132986021	G	A
11	rs7119374	0	132986166	G	A
11	rs7119176	0	132986178	C	T
11	rs7119415	0	132986373	C	T
11	rs2891029	0	132986489	G	A
11	rs76596169	0	132987009	T	A
11	rs4427573	0	132987216	T	C
11	rs79483183	0	132987288	A	G
11	rs1158780	0	132988579	C	T
11	rs11223367	0	132989139	T	G
11	rs55754342	0	132989341	A	G
11	rs35454982	0	132989403	G	A
11	rs7130241	0	132990652	T	C
11	rs7117370	0	132990776	C	G
11	rs487270	0	132991106	T	C
11	rs476637	0	132991583	A	C
11	rs570969	0	132991763	C	A
11	rs11600394	0	132992119	A	G
11	rs564448	0	132992485	C	T
11	rs75562644	0	132992755	G	T
11	rs525545	0	132993735	G	A
11	rs497481	0	132994459	A	C
11	rs481086	0	132994604	C	A
11	rs475353	0	132995294	C	T
11	rs149833265	0	132995547	A	G
11	rs547962	0	132996397	G	A
11	rs116984928	0	132997286	C	T
11	rs514075	0	132997823	A	G
11	rs488322	0	132998331	C	T
11	rs55976085	0	132998841	A	G
11	rs10894652	0	133000347	A	G
11	rs510720	0	133001658	G	C
11	rs1594524	0	133002178	T	C
11	rs11223368	0	133003677	T	C
11	rs101259	0	133004236	T	G
11	rs1901913	0	133005131	C	T
11	rs1000687	0	133005679	C	G
11	rs11821620	0	133007834	T	A
11	rs73041167	0	133007943	C	T
11	rs10894653	0	133008293	A	G
11	rs10894654	0	133008300	C	T
11	rs11602118	0	133008447	T	C
11	rs11223369	0	133008497	C	T
11	rs11223370	0	133009021	G	C
11	rs11223371	0	133009268	T	C
11	rs7119950	0	133009671	C	T
11	rs72653406	0	133011002	C	A
11	rs7101918	0	133012261	C	T
11	rs73023511	0	133012403	G	A
11	rs73023512	0	133012999	G	A
11	rs12419748	0	133013087	T	G
11	rs11223373	0	133014138	G	A
11	rs77471322	0	133014147	C	T
11	rs73023514	0	133014247	C	T
11	rs4323877	0	133014503	G	C
11	rs55954240	0	133014686	A	T
11	rs754048	0	133015578	G	A
11	rs4936184	0	133017116	G	T
11	rs67296539	0	133017463	C	T
11	rs12787504	0	133017890	G	A
11	rs11223374	0	133018136	T	C
11	rs4430517	0	133019683	A	G
11	rs2116390	0	133019923	T	G
11	rs7130004	0	133020645	T	C
11	rs10791284	0	133020705	C	T
11	rs140059794	0	133020841	A	G
11	rs147535298	0	133022266	G	T
11	rs11605052	0	133022507	C	T
11	rs117018138	0	133022601	T	C
11	rs73023525	0	133022768	T	C
11	rs73023526	0	133022813	C	T
11	rs61632329	0	133022952	G	T
11	rs56818011	0	133023741	G	A
11	rs66478746	0	133023806	G	A
11	rs4328223	0	133024044	A	G
11	rs73023532	0	133024387	G	C
11	rs76883876	0	133025627	T	G
11	rs7108146	0	133025775	A	G
11	rs11602730	0	133026153	A	C
11	rs2163561	0	133026354	C	T
11	rs75302811	0	133026971	C	G
11	rs73023597	0	133030122	G	A
11	rs4937750	0	133030566	G	C
11	rs4937751	0	133030595	G	A
11	rs7929891	0	133030840	G	A
11	rs7108112	0	133031484	G	A
11	rs1563154	0	133031494	T	G
11	rs1077373	0	133032251	C	T
11	rs7112210	0	133032299	G	A
11	rs80253582	0	133032317	C	T
11	rs4937752	0	133032755	A	C
11	rs1431773	0	133033859	G	A
11	rs4937753	0	133036105	T	C
11	rs728341	0	133037027	G	T
11	rs1835725	0	133037241	T	C
11	rs1431774	0	133037292	G	A
11	rs1431775	0	133037343	G	C
11	rs7936411	0	133037827	C	T
11	rs7936420	0	133037884	A	C
11	rs7937126	0	133038247	G	A
11	rs10894655	0	133038418	A	G
11	rs4937754	0	133038676	A	G
11	rs7104871	0	133039199	T	C
11	rs12792847	0	133040030	C	T
11	rs7949158	0	133041348	C	T
11	rs4937755	0	133041637	C	T
11	rs4937756	0	133041906	A	G
11	rs1367861	0	133042592	T	C
11	rs1367862	0	133042658	A	G
11	rs1367863	0	133042686	G	T
11	rs1431776	0	133042777	A	G
11	rs513787	0	133043234	A	G
11	rs475056	0	133043258	A	G
11	rs60852973	0	133043728	C	A
11	rs79802711	0	133043841	T	C
11	rs112590453	0	133043878	G	A
11	rs520024	0	133043895	G	A
11	rs79860538	0	133044057	C	G
11	rs528190	0	133044380	C	T
11	rs483043	0	133045529	A	G
11	rs7115383	0	133045603	G	A
11	rs10894656	0	133045858	G	A
11	rs538171	0	133046926	C	T
11	rs7116982	0	133047507	T	C
11	rs1563155	0	133047993	A	G
11	rs116920183	0	133048299	C	G
11	rs559280	0	133048383	G	C
11	rs515197	0	133048659	T	C
11	rs2567681	0	133049146	C	A
11	rs524165	0	133049561	T	C
11	rs11606197	0	133051091	T	C
11	rs483591	0	133052267	T	G
11	rs566977	0	133052376	G	A
11	rs484610	0	133052404	G	T
11	rs138783976	0	133053490	A	G
11	rs10894658	0	133053807	C	T
11	rs11223382	0	133054485	A	C
11	rs12417211	0	133055664	T	C
11	rs558298	0	133057260	A	G
11	rs55649525	0	133057421	C	T
11	rs55983503	0	133057481	A	G
11	rs11223384	0	133057798	T	C
11	rs535920	0	133057855	C	T
11	rs535956	0	133057864	C	T
11	rs575803	0	133057966	G	A
11	rs574712	0	133058127	T	A
11	rs514337	0	133058717	T	C
11	rs10894659	0	133059597	T	C
11	rs510960	0	133060271	T	C
11	rs1869444	0	133060310	C	T
11	rs7938176	0	133060971	A	G
11	rs2382620	0	133060998	A	G
11	rs2382621	0	133061067	G	A
11	rs7121368	0	133062408	G	A
11	rs61910353	0	133062995	C	T
11	rs476840	0	133063327	T	G
11	rs528685	0	133063654	G	T
11	rs66856360	0	133064026	T	C
11	rs79705075	0	133064819	G	A
11	rs476154	0	133065436	C	G
11	rs77380254	0	133065775	C	G
11	rs4598679	0	133066362	C	T
11	rs147577959	0	133066456	G	T
11	rs11820373	0	133067225	A	C
11	rs138272649	0	133067229	A	G
11	rs78656210	0	133067347	G	A
11	rs492972	0	133068080	C	A
11	rs505690	0	133068485	A	G
11	rs117294837	0	133068502	A	G
11	rs505494	0	133068557	C	T
11	rs476892	0	133069320	G	A
11	rs11826488	0	133069322	G	A
11	rs515478	0	133069420	T	C
11	rs76014673	0	133069972	C	A
11	rs542651	0	133070130	G	T
11	rs78247979	0	133070824	A	C
11	rs493151	0	133071326	A	T
11	rs509892	0	133071392	T	C
11	rs11607110	0	133071523	G	T
11	rs1869445	0	133071681	A	G
11	rs489949	0	133071687	T	C
11	rs7948052	0	133072142	T	C
```
