## Supplementary material for "Characterization of shared and ancestry-specific signals driving complex traits using multi-ancestry fine-mapping": s2_snps.txt

```
rs11222974
rs61045048
rs7108191
rs146123702
rs1975612
rs144681721
rs11222975
rs3133869
rs6590629
rs6590630
rs3099761
rs3099762
rs113896789
rs3099763
rs1037265
rs74889734
rs3824870
rs61906027
rs150263068
rs147494623
rs1839314
rs1816999
rs11222977
rs3133894
rs3133893
rs2122237
rs2122238
rs2167050
rs3099764
rs921268
rs1449434
rs1449435
rs1449436
rs74736635
rs3133891
rs148375018
rs141596600
rs78939241
rs73597213
rs2335469
rs2335468
rs2335467
rs921269
rs142127591
rs3099765
rs79932358
rs117235737
rs1868534
rs6590631
rs6590632
rs3099766
rs10894524
rs4936162
rs4937682
rs12364817
rs73040252
rs7103588
rs3133890
rs2010921
rs1868538
rs921271
rs2017038
rs2017048
rs2017055
rs4937683
rs878518
rs878517
rs61314230
rs117776952
rs61906028
rs3133888
rs61906029
rs141063040
rs117258990
rs11222978
rs11222980
rs11222981
rs11222982
rs116103196
rs74884785
rs58521371
rs3099789
rs117434706
rs58175508
rs895927
rs3099790
rs56255127
rs3099792
rs73597221
rs76702126
rs3099794
rs12226880
rs146096598
rs10894525
rs3133883
rs76440110
rs78542089
rs3099796
rs79592005
rs3133882
rs115606172
rs114226462
rs115904338
rs140786771
rs3133876
rs11821761
rs138439708
rs3133875
rs3133874
rs116342212
rs79154457
rs116891812
rs118020930
rs3133871
rs1965853
rs7108494
rs1809064
rs3099797
rs3133908
rs3133907
rs3133905
rs3099798
rs3133904
rs3099799
rs3133903
rs3099800
rs3099801
rs61906032
rs3133902
rs3133901
rs3099802
rs7108688
rs3133900
rs3133898
rs3133897
rs4937685
rs78870567
rs75463607
rs77828293
rs77908624
rs111948951
rs75537194
rs3099803
rs4936163
rs117938317
rs75103976
rs12575219
rs11222986
rs11222987
rs4556549
rs718851
rs150143429
rs11222988
rs11222989
rs3133881
rs1809063
rs753503
rs2334904
rs962319
rs78389100
rs3099804
rs3099805
rs117092131
rs61906033
rs12792001
rs4937687
rs4937688
rs76067993
rs3099774
rs80129745
rs10894526
rs2044726
rs2044727
rs117292469
rs3099776
rs11222990
rs11222991
rs1900925
rs3099777
rs79679700
rs141146542
rs4937689
rs12802777
rs2084527
rs117952522
rs3133885
rs3133880
rs79489679
rs3099788
rs3133879
rs2218731
rs1121544
rs3099787
rs3133877
rs4937690
rs11820240
rs716717
rs2044728
rs1992969
rs151185700
rs36161267
rs3133886
rs1839317
rs79346118
rs3099786
rs79388641
rs3099785
rs10894528
rs10894529
rs3099784
rs117260110
rs972463
rs10791221
rs80254883
rs116993397
rs10750504
rs7934599
rs74333735
rs10894530
rs11223000
rs10894532
rs3099783
rs3099782
rs79246453
rs79362286
rs12293070
rs3099780
rs3133896
rs3099779
rs3099806
rs1449437
rs59283151
rs895914
rs895915
rs895916
rs895917
rs895918
rs1037263
rs1037264
rs2002734
rs117456679
rs1562698
rs4937691
rs3133895
rs140438007
rs3099773
rs150021143
rs2305273
rs2305272
rs2305271
rs2305270
rs3099767
rs4937692
rs117648806
rs1975613
rs2241999
rs10894533
rs10894534
rs78115367
rs3133913
rs3099771
rs895925
rs895924
rs730253
rs732897
rs3099770
rs141115903
rs3133911
rs3099769
rs189413943
rs1839316
rs3133910
rs191767598
rs192273166
rs149030269
rs12801750
rs111443381
rs112215978
rs546390605
rs3781630
rs3133906
rs485876
rs540356
rs617267
rs8894
rs11634
rs2706
rs117241024
rs520420
rs7122894
rs11223015
rs75910380
rs78346771
rs577640
rs571365
rs517317
rs617423
rs75229663
rs631998
rs74559947
rs1823365
rs471249
rs79784688
rs77693482
rs647997
rs77075537
rs523528
rs662024
rs10894536
rs79944600
rs529206
rs676355
rs77490806
rs532211
rs79660709
rs144272295
rs74439086
rs1839315
rs192213680
rs486659
rs76262489
rs634286
rs77045672
rs11223020
rs76881291
rs10894537
rs12289320
rs67316035
rs479616
rs11601997
rs679234
rs10894538
rs475219
rs79848141
rs76683998
rs80139637
rs620813
rs76536790
rs11223024
rs11223025
rs79391308
rs11223026
rs117677967
rs1375577
rs76153068
rs77038206
rs76517721
rs11223027
rs79745958
rs895922
rs12286374
rs882584
rs2017855
rs895920
rs895919
rs118000867
rs7105663
rs7945445
rs7932411
rs7948829
rs1968652
rs11605945
rs77821097
rs11223031
rs79367298
rs77396147
rs10791223
rs7944110
rs7944408
rs6590634
rs10791224
rs10894539
rs10894540
rs4614464
rs186289925
rs76816078
rs9633969
rs12295993
rs76967025
rs56166224
rs11600285
rs4937694
rs75077845
rs4937695
rs4937696
rs4937697
rs117811458
rs1939961
rs78352597
rs76325220
rs11223038
rs78821002
rs605735
rs117148800
rs140882293
rs74515499
rs11223040
rs75796067
rs658772
rs7129485
rs11223041
rs1939964
rs1939965
rs11223042
rs11223043
rs79894601
rs147510024
rs10894542
rs12222112
rs10894544
rs79391280
rs11223045
rs75460086
rs11223046
rs11223047
rs2508938
rs4937698
rs117696742
rs10791226
rs11223049
rs141989820
rs7107484
rs11223051
rs11223052
rs7111881
rs7111704
rs10791227
rs10791228
rs10791229
rs4494309
rs7119699
rs7120180
rs142172942
rs2212483
rs12282457
rs11223054
rs11604359
rs76910681
rs146059895
rs7105078
rs10894546
rs10894547
rs11605569
rs11603429
rs11603410
rs7480275
rs10894548
rs1940010
rs11223055
rs1940009
rs145252566
rs1940008
rs4463853
rs10894549
rs7130358
rs7114722
rs7114522
rs4511287
rs4272789
rs2155375
rs79059288
rs2155376
rs11223056
rs12421244
rs12284699
rs12284702
rs34671887
rs35226152
rs11605228
rs10894550
rs10791230
rs2155377
rs1065
rs4520606
rs1005829
rs2155378
rs2155379
rs10894551
rs2212484
rs117184470
rs10676490
rs10894553
rs10894554
rs181612879
rs10894555
rs58609531
rs78058594
rs11827383
rs139097304
rs4936166
rs1940013
rs1940012
rs1079019
rs1940011
rs3802791
rs3824898
rs4937700
rs74702661
rs1940403
rs11223064
rs3360
rs2155374
rs76722395
rs2186752
rs12417538
rs12417610
rs58179972
rs10894558
rs12575082
rs11223066
rs11223067
rs61304838
rs57530342
rs75129691
rs12221543
rs4937701
rs7131275
rs1939966
rs3824871
rs7104899
rs7121278
rs11827069
rs3781635
rs12223295
rs3781633
rs143605069
rs141082368
rs75029724
rs10894559
rs1939957
rs59882561
rs3781631
rs1940024
rs2298479
rs117621063
rs67711553
rs10894560
rs1940026
rs7926221
rs7926244
rs7926384
rs74420510
rs10431099
rs7946329
rs10894563
rs116024877
rs11223073
rs11223074
rs79345045
rs4937702
rs4936167
rs4936168
rs7947571
rs4245106
rs73585011
rs78390582
rs77540519
rs2226633
rs74705123
rs75208588
rs11821777
rs78453902
rs77997406
rs11223079
rs2212482
rs75642915
rs79120040
rs7929377
rs75232906
rs2508967
rs73585017
rs75765707
rs2512713
rs2512714
rs2512715
rs148798669
rs11223081
rs948208
rs75023564
rs2509237
rs79625640
rs1939953
rs145592605
rs75428165
rs74966345
rs7114161
rs75882147
rs60377179
rs118090063
rs73585022
rs79155109
rs2512716
rs150820828
rs2508968
rs73585029
rs2508969
rs1939956
rs115691291
rs61426831
rs11223084
rs2105632
rs78722743
rs2512699
rs2212480
rs2508937
rs2509235
rs2508940
rs2508990
rs80049234
rs2509234
rs191691064
rs140042442
rs2509233
rs73585038
rs877264
rs79864114
rs2007356
rs78558136
rs745748
rs138089585
rs2509232
rs2508989
rs4937703
rs2508988
rs2508944
rs2508945
rs2508987
rs2508986
rs118170751
rs60850498
rs12276840
rs621452
rs148619690
rs2512719
rs185801305
rs188843733
rs12285080
rs13279954
rs113339347
rs57415702
rs57355412
rs200828315
rs1940023
rs113194104
rs58882087
rs7115899
rs2508983
rs73585052
rs73585053
rs142222195
rs73585055
rs612441
rs73585058
rs2512701
rs2508982
rs2509236
rs2512702
rs73585060
rs612352
rs56352547
rs73585063
rs2009042
rs11223089
rs2512697
rs2512698
rs74912455
rs662233
rs654643
rs561476
rs12277363
rs12277415
rs12418650
rs609920
rs143095405
rs140111352
rs12295753
rs2155389
rs1986019
rs2508939
rs1940396
rs1940398
rs1940399
rs1893041
rs1014787
rs2508933
rs61230584
rs59254928
rs612907
rs2018714
rs2508934
rs73586926
rs56963201
rs76915173
rs2508981
rs1939958
rs73586929
rs139546226
rs11223092
rs2508935
rs2155373
rs11223093
rs11223094
rs7125111
rs2508980
rs117559021
rs73586934
rs79759941
rs12274657
rs12294908
rs56223063
rs28605334
rs80250895
rs11826863
rs11223095
rs2508936
rs117044244
rs79229800
rs7108496
rs1940404
rs1940405
rs1940406
rs7105328
rs7119781
rs7119976
rs2509231
rs10894566
rs1940410
rs1940411
rs1940413
rs58357569
rs12273906
rs11223096
rs28807814
rs2508943
rs28878005
rs2096822
rs2096794
rs2096793
rs2096792
rs10894568
rs11223097
rs150225879
rs11827175
rs2212485
rs7106636
rs7106749
rs7107060
rs2508977
rs2155539
rs2155540
rs34217024
rs73586945
rs7480330
rs10894569
rs10894570
rs10894571
rs11223099
rs76252094
rs77313844
rs61908193
rs76629830
rs77353371
rs78052397
rs79191482
rs78876506
rs12294630
rs10791234
rs10791235
rs10750507
rs4937705
rs79303290
rs4937706
rs4937707
rs4435011
rs2512718
rs4375450
rs4435012
rs4415771
rs4531481
rs7928057
rs73586947
rs79350343
rs4534595
rs4381381
rs4581454
rs4534596
rs4341545
rs4310627
rs73586948
rs78930482
rs1939971
rs1939970
rs1939969
rs1939968
rs12361330
rs12361323
rs7124348
rs79607849
rs2508941
rs7936270
rs662798
rs55988225
rs490435
rs494050
rs589721
rs142888642
rs672649
rs73033769
rs554547
rs80153054
rs657974
rs1940400
rs644487
rs644475
rs7944266
rs654125
rs643120
rs11223101
rs10894572
rs639254
rs76943254
rs657147
rs563954
rs2508976
rs2508975
rs670389
rs140837207
rs140313081
rs7946865
rs2509229
rs2508974
rs2512703
rs2512704
rs11223104
rs2508973
rs76243313
rs2509230
rs1940018
rs4937708
rs4936169
rs2509228
rs1940402
rs73035347
rs1940019
rs1940020
rs2212487
rs2512705
rs2512706
rs10894573
rs1940021
rs2277271
rs2512707
rs2508971
rs80355459
rs10894574
rs2512708
rs77726060
rs2512709
rs2508970
rs2512710
rs7117914
rs6590638
rs10894575
rs7106382
rs6421611
rs4564348
rs4564349
rs7125438
rs7125475
rs149894003
rs7111443
rs7126067
rs7126009
rs79887849
rs11223105
rs11223106
rs118105364
rs76011617
rs7107939
rs74801474
rs7119651
rs55945016
rs78168098
rs73035369
rs77178774
rs59522341
rs73035373
rs117710812
rs4604896
rs7480351
rs4427571
rs73035374
rs4641491
rs73035375
rs12226528
rs7934087
rs7941822
rs12574450
rs11223108
rs6590639
rs6590640
rs6590641
rs6590642
rs6590643
rs6590644
rs79246641
rs78657737
rs11223110
rs79990799
rs73035378
rs74238163
rs59305616
rs73035379
rs76751620
rs4245107
rs73035382
rs7947822
rs74210648
rs4937710
rs77088492
rs4400825
rs4936170
rs4936171
rs137894530
rs111718362
rs78262045
rs80356407
rs73034680
rs7131390
rs12276825
rs79987845
rs191273504
rs73034686
rs79639207
rs12278673
rs73034689
rs73034692
rs75793580
rs79892992
rs73034694
rs4245108
rs149789531
rs11223118
rs117234931
rs7951462
rs7951475
rs79148798
rs7939336
rs57882121
rs7103882
rs73036805
rs11223119
rs10894577
rs60056903
rs10894578
rs10894579
rs10894580
rs7116523
rs78097248
rs11223120
rs11223121
rs6590645
rs7129053
rs78451044
rs77372837
rs10750509
rs4341547
rs12295378
rs7116926
rs11223123
rs12365588
rs12576694
rs78000582
rs7933571
rs7933824
rs7947639
rs10894581
rs75980039
rs79951818
rs7937193
rs7950942
rs10894582
rs4331101
rs11223124
rs11223125
rs9645675
rs11223126
rs112443917
rs149385754
rs79193753
rs77774478
rs74539667
rs10791236
rs61906380
rs79775955
rs76604233
rs73036845
rs7945386
rs73036850
rs4623914
rs56785722
rs77659019
rs73036853
rs6590646
rs9645676
rs117964612
rs113982167
rs7929325
rs73036858
rs12796558
rs11223131
rs73036864
rs75823008
rs73036866
rs73036868
rs76508367
rs73036870
rs73036871
rs11223132
rs11223133
rs144532536
rs10894583
rs73036876
rs78420918
rs61571621
rs7119584
rs7941613
rs73036885
rs7945022
rs10894585
rs11223134
rs7945563
rs182610530
rs187487475
rs4267082
rs80282155
rs4130458
rs4130459
rs73036890
rs4306297
rs4274202
rs55969708
rs10894586
rs11223135
rs73036896
rs79614491
rs4351825
rs4937712
rs77854392
rs58116207
rs56775641
rs58817089
rs73041722
rs7122289
rs80345132
rs10894587
rs76607204
rs11223136
rs12222850
rs79842435
rs75470688
rs9667235
rs4622275
rs4465375
rs60765758
rs79994363
rs60428579
rs7130121
rs73041734
rs146814582
rs35283427
rs60853642
rs7107646
rs73041738
rs74743952
rs78611427
rs75035994
rs11607783
rs11223138
rs117072036
rs73041741
rs73041742
rs7116863
rs73041745
rs73041747
rs2437832
rs2437831
rs56718161
rs58974520
rs73041750
rs2246352
rs145308951
rs10791237
rs10791238
rs10791239
rs150152573
rs73041756
rs73041758
rs2437830
rs2512712
rs117052378
rs79456221
rs73041760
rs73041762
rs73041763
rs2512711
rs79097085
rs78181887
rs11223141
rs60372373
rs113013951
rs77538056
rs73041772
rs2437826
rs73041775
rs2437825
rs73049171
rs73049174
rs77031272
rs140949062
rs73049175
rs2437824
rs74417371
rs78572233
rs190969331
rs79251510
rs12225576
rs73049179
rs73049180
rs73049181
rs73049183
rs2846398
rs80009011
rs73049184
rs148669272
rs58614826
rs1940146
rs75829537
rs73049185
rs2575888
rs56953672
rs149297415
rs7130397
rs7130651
rs7130898
rs61906403
rs9787796
rs2575889
rs2846399
rs1893055
rs181277638
rs2575890
rs2575891
rs2575892
rs2846400
rs11223146
rs2575893
rs80181881
rs11223147
rs2846401
rs11223148
rs1940147
rs1626001
rs73049195
rs1784509
rs11223149
rs61398961
rs1793268
rs1618929
rs1618985
rs73049197
rs2575894
rs10791240
rs1793269
rs1793270
rs4145050
rs1793271
rs10791241
rs2575896
rs111783986
rs10894588
rs80194405
rs2437833
rs78122455
rs4572147
rs3016501
rs146134337
rs1793255
rs78063190
rs11223152
rs148841823
rs76704835
rs141628889
rs73051110
rs11223153
rs1793254
rs1784518
rs4936173
rs3862598
rs10894589
rs751655
rs3889670
rs11223154
rs11223156
rs75530300
rs11223157
rs2000589
rs61091681
rs61274469
rs10791242
rs10894591
rs75009844
rs187998933
rs11223158
rs12577199
rs10894592
rs1793263
rs11223160
rs10791243
rs10894593
rs10894594
rs12276639
rs11223161
rs9633970
rs9633971
rs11223162
rs10791244
rs7948377
rs57498581
rs1008098
rs11824078
rs1784512
rs1784173
rs1793277
rs1939497
rs1784511
rs1630146
rs1784186
rs144871229
rs10894596
rs1793278
rs1784510
rs1793279
rs7130605
rs7130388
rs1784185
rs1793280
rs7130961
rs4937714
rs7108908
rs1793281
rs150535408
rs77665384
rs7107420
rs77775472
rs191270040
rs200068373
rs201124530
rs1784519
rs1894193
rs1939519
rs1939520
rs6590647
rs1793262
rs59235485
rs7935939
rs7936526
rs10894597
rs79808712
rs1939521
rs7119286
rs10791245
rs1939508
rs1320647
rs3019871
rs495500
rs2917585
rs79387294
rs1784176
rs1784515
rs2917584
rs1939506
rs1793275
rs948004
rs1894196
rs1784507
rs1784506
rs3018407
rs2917583
rs10894598
rs3019852
rs2917582
rs74588062
rs3019857
rs1784189
rs3019856
rs2917581
rs78729143
rs146589877
rs76821782
rs2105618
rs2105617
rs191387223
rs143607598
rs3016396
rs3018406
rs3018405
rs3016395
rs3019855
rs1784187
rs1784526
rs1793259
rs144517201
rs1939498
rs74403543
rs76315341
rs73051164
rs3018396
rs9971380
rs1784172
rs73051168
rs3019860
rs3016389
rs3016388
rs76737637
rs3016506
rs1940150
rs1940149
rs146247409
rs2917565
rs2917566
rs3016387
rs1940148
rs2917568
rs2917569
rs3016507
rs3019859
rs2917570
rs75011481
rs117924389
rs3016386
rs3018395
rs1939515
rs1939514
rs3016384
rs1793289
rs1793288
rs1784514
rs1784180
rs1793287
rs1939511
rs1939510
rs111570144
rs2509074
rs2509075
rs3016383
rs11223177
rs1620329
rs73035518
rs1784524
rs117243605
rs1784523
rs1784522
rs75888817
rs1793286
rs1784521
rs3018394
rs1784179
rs1793285
rs1784178
rs1793284
rs2846068
rs2846067
rs1784520
rs3016382
rs1784177
rs3016500
rs11223178
rs1793283
rs148804277
rs61208036
rs1793282
rs1939518
rs11223179
rs3018393
rs1784517
rs1784182
rs7112601
rs1793257
rs1784183
rs1784184
rs505350
rs1784516
rs1793258
rs532769
rs533686
rs2226638
rs138406713
rs11223184
rs12279188
rs61908968
rs11223185
rs12281281
rs11223186
rs11223187
rs3018398
rs502611
rs535834
rs525471
rs531006
rs531093
rs560268
rs118085492
rs2511444
rs480859
rs3016397
rs7951156
rs1939523
rs1939524
rs1939525
rs1939526
rs1939507
rs1939513
rs3016394
rs75334624
rs143664615
rs1939502
rs1939503
rs1939504
rs1945945
rs1945946
rs1945947
rs1945948
rs3018404
rs3019868
rs3019867
rs2917574
rs3019866
rs2917575
rs3019865
rs1939516
rs117365454
rs1939517
rs80017848
rs3016392
rs4937717
rs149252939
rs948005
rs34910457
rs4343035
rs79923418
rs11223192
rs7926482
rs7929813
rs9667705
rs9666554
rs117569826
rs73601305
rs6590654
rs3016391
rs3019862
rs79577680
rs1939500
rs151198738
rs77850642
rs61908971
rs3016390
rs2917578
rs61908972
rs2917577
rs2917576
rs1945941
rs3018403
rs4937720
rs1945942
rs141430632
rs3019853
rs118180200
rs143454451
rs2012223
rs1540205
rs1540206
rs77339878
rs3019854
rs2917586
rs184559144
rs3019861
rs111569268
rs2917580
rs139346954
rs2917579
rs74362968
rs12417401
rs1970755
rs77120077
rs76064040
rs10791248
rs10791249
rs12279424
rs2007518
rs2007525
rs117928962
rs2105808
rs1105289
rs1894195
rs149834886
rs10894604
rs4936175
rs187998230
rs140332859
rs117712294
rs2001903
rs146745364
rs11223198
rs11223203
rs7944972
rs11223204
rs76361993
rs12275225
rs76642017
rs10894605
rs2853048
rs2853047
rs2853046
rs11223206
rs117281637
rs11223207
rs12280377
rs11223208
rs1557468
rs2853044
rs117675180
rs2466775
rs4073731
rs7938345
rs4262735
rs4076157
rs11223211
rs7942520
rs11223212
rs10791250
rs4937721
rs61906871
rs7129855
rs1112413
rs7936755
rs7950332
rs7940728
rs77600532
rs77024575
rs10894606
rs11223213
rs79829593
rs4937722
rs147664803
rs10894607
rs12360671
rs7350477
rs11223216
rs10894608
rs10894609
rs10894610
rs61906874
rs61906875
rs73039421
rs73039425
rs78341417
rs11223217
rs11223218
rs11223219
rs11223220
rs11223221
rs12283139
rs12278565
rs12271623
rs10894611
rs182512177
rs7114243
rs7122114
rs7106088
rs7106121
rs7106576
rs73039445
rs11223223
rs10894612
rs10894613
rs10894614
rs10750513
rs4287347
rs4572145
rs4128348
rs4128349
rs11223224
rs10894615
rs7342203
rs7342151
rs10791251
rs7121966
rs11223225
rs76424958
rs150494418
rs55708052
rs10736604
rs10736605
rs7110211
rs7124889
rs4245109
rs4937724
rs4937725
rs4937726
rs4937727
rs10219331
rs4937728
rs11223228
rs11223229
rs11223230
rs4245110
rs61906879
rs11223231
rs11223232
rs4491241
rs11601136
rs11223233
rs12283427
rs7116824
rs7938658
rs7941949
rs11223235
rs4937729
rs10750515
rs10791253
rs10791254
rs10791255
rs12801048
rs10894617
rs7128493
rs12287286
rs10791256
rs10791257
rs4454726
rs4486641
rs4448689
rs4551781
rs4641492
rs11223239
rs190488249
rs4937730
rs4937731
rs4447184
rs11223240
rs117241258
rs11223241
rs10894618
rs10791258
rs115147004
rs10791259
rs74902428
rs75901732
rs7119787
rs10160262
rs114351807
rs80292485
rs74392581
rs10160341
rs59298849
rs115158246
rs114093803
rs114651480
rs11822403
rs80248381
rs61906886
rs75405537
rs11223244
rs2659610
rs61906889
rs2725449
rs2659611
rs2725448
rs4937732
rs1506878
rs7113907
rs2725447
rs73041448
rs2725435
rs4937733
rs2725436
rs143164909
rs4937734
rs2221540
rs1506877
rs61906892
rs1506876
rs56195012
rs2725438
rs2659612
rs79132114
rs4575282
rs10791260
rs4937735
rs2659615
rs2725439
rs78237068
rs35338085
rs11223248
rs11223249
rs2659614
rs74762471
rs76589214
rs2725440
rs78621620
rs138339283
rs149178743
rs11223250
rs11223251
rs1395504
rs2725441
rs80252616
rs75980580
rs2659631
rs6590660
rs11223253
rs11605454
rs142448303
rs11223254
rs7950294
rs76653820
rs11223255
rs57023956
rs7103119
rs7119431
rs73041479
rs11223258
rs77397987
rs2659594
rs75887718
rs2725468
rs12421058
rs965419
rs953478
rs79062286
rs2725421
rs931876
rs2725422
rs2725423
rs74686045
rs2135628
rs55878195
rs7104738
rs35350240
rs12576355
rs11824635
rs10791261
rs2725424
rs2725425
rs2725426
rs2725427
rs2725430
rs1354789
rs1354790
rs2725431
rs2725432
rs61906896
rs11223261
rs2063071
rs2063072
rs2659598
rs11223262
rs149020175
rs1027796
rs1027797
rs1027798
rs2659599
rs35206616
rs79183574
rs2725433
rs11223264
rs11223265
rs1876282
rs2659601
rs2725456
rs12222239
rs1911252
rs951157
rs80181583
rs11223268
rs2725455
rs2659603
rs73589392
rs2135630
rs12801102
rs61906918
rs2262556
rs2336469
rs79626404
rs11223270
rs2659605
rs2659606
rs2725450
rs35966624
rs2725451
rs2659607
rs11223272
rs11223273
rs2659596
rs57490461
rs2659602
rs117960663
rs1105543
rs2659608
rs2725466
rs1354791
rs61906922
rs61906923
rs61906924
rs61906925
rs2725434
rs6590661
rs2725437
rs6590662
rs61906926
rs2063070
rs979054
rs979055
rs59024136
rs61906927
rs61906928
rs61906929
rs61906930
rs2725443
rs7926121
rs61906931
rs61906932
rs61906933
rs7926540
rs7926798
rs6590663
rs61034549
rs61906935
rs7930486
rs7930577
rs192621124
rs6590664
rs6590665
rs6590666
rs7127891
rs7112089
rs7111901
rs7112135
rs117822807
rs7937717
rs7937764
rs12419226
rs2659628
rs61906936
rs7342163
rs61906959
rs1911255
rs61909260
rs55861545
rs7946237
rs7946433
rs78628762
rs11223278
rs55655614
rs2659624
rs34531264
rs35013261
rs35840833
rs2659617
rs4622277
rs2659616
rs2725458
rs11223284
rs11223285
rs7947479
rs1605327
rs7932814
rs7932821
rs1605328
rs61909264
rs61909265
rs1472828
rs1472829
rs4075476
rs871437
rs906253
rs7101515
rs7117685
rs10894624
rs11607532
rs12417959
rs12807969
rs11223289
rs10791263
rs76957057
rs7130483
rs55679523
rs10431100
rs79566156
rs12575270
rs61909272
rs72653405
rs117671974
rs76378551
rs10894625
rs117372767
rs10894626
rs146816382
rs76638721
rs1395503
rs12292999
rs7111885
rs10894627
rs7115863
rs12789836
rs2336590
rs6590668
rs7942643
rs7942655
rs7942674
rs10750516
rs1506879
rs7125675
rs75033329
rs10750517
rs7358510
rs11223291
rs11223292
rs4567476
rs76238648
rs4542422
rs75040072
rs4572146
rs2135635
rs7107796
rs7123913
rs6590669
rs187530511
rs7127146
rs11223295
rs10894628
rs1532917
rs78990103
rs140809727
rs75736895
rs2135637
rs2135636
rs58274420
rs10894629
rs10894630
rs2336466
rs2336467
rs11608128
rs10750518
rs11608158
rs10750519
rs11606449
rs1567127
rs1316945
rs6590670
rs11223296
rs11223297
rs11223298
rs11223299
rs12276491
rs12269732
rs11223301
rs12284464
rs11223302
rs10791264
rs10791265
rs59930372
rs2878712
rs186974264
rs1506882
rs117643158
rs7947555
rs2336468
rs10791266
rs7951483
rs78301847
rs906252
rs885102
rs6590671
rs12287409
rs7938703
rs12420799
rs11223305
rs10750520
rs66488763
rs11825173
rs11223307
rs11223308
rs10894633
rs7101624
rs2878748
rs4937743
rs11223313
rs78575779
rs1911254
rs7106554
rs7930174
rs77281827
rs7102243
rs76686526
rs7102633
rs7122019
rs75955338
rs2135634
rs11223317
rs7933136
rs7114643
rs7937165
rs7952298
rs79307606
rs6590673
rs7114353
rs60892333
rs59850341
rs77782522
rs13377496
rs1506881
rs61909298
rs1506880
rs1395505
rs4936178
rs4936179
rs10894635
rs7928193
rs10894636
rs55669018
rs10894637
rs7935421
rs10791267
rs954114
rs2336592
rs2135632
rs2135631
rs11223319
rs1395502
rs10750521
rs1506875
rs1506874
rs10128727
rs10791268
rs7950100
rs7938283
rs11223320
rs7925181
rs7925185
rs1395501
rs1395500
rs1911253
rs61630291
rs951687
rs11223321
rs61910326
rs59395406
rs10750522
rs10750523
rs143188499
rs12788472
rs79565848
rs80311370
rs7110728
rs4520608
rs4936180
rs78392269
rs11223331
rs7127303
rs76367059
rs76847017
rs4399339
rs4418820
rs10791270
rs10750524
rs79834917
rs4575288
rs74805600
rs10894638
rs11223332
rs12360866
rs12796515
rs11223333
rs78950017
rs140818492
rs74586293
rs79179586
rs10736606
rs58629044
rs56030748
rs10750525
rs78851679
rs76649986
rs7483004
rs117541425
rs7480107
rs80006937
rs75244602
rs79777226
rs35538167
rs56764042
rs57853212
rs4343032
rs4638316
rs7117316
rs59352604
rs147242207
rs58959572
rs75680315
rs79260768
rs79037004
rs79674889
rs78097964
rs79004175
rs60410888
rs58121307
rs58345984
rs60952582
rs57745333
rs57848990
rs11820926
rs4369418
rs10791271
rs10894639
rs75858510
rs11223335
rs4375452
rs35086194
rs117729556
rs4622273
rs4641493
rs10791272
rs4590883
rs4592431
rs35225233
rs4387353
rs12222232
rs142659183
rs11223336
rs7129438
rs11223337
rs11825737
rs12279774
rs7127639
rs12419190
rs55790138
rs6590674
rs66725248
rs10894640
rs12275435
rs11223338
rs4482038
rs4448698
rs11223339
rs80068028
rs7933116
rs117859172
rs4509773
rs10791273
rs12363709
rs142616426
rs10750527
rs7108715
rs76594318
rs4644652
rs11223340
rs4373939
rs11223341
rs12365003
rs140579704
rs7102095
rs11223342
rs10894641
rs10894642
rs10894644
rs9665994
rs12292250
rs4937745
rs117514809
rs11223348
rs7107891
rs12576515
rs7122639
rs146749648
rs7126587
rs7951990
rs7946066
rs74840370
rs12291968
rs10894645
rs4937746
rs11603858
rs7117608
rs11223349
rs55973658
rs12362615
rs12361143
rs59367759
rs12272872
rs11223350
rs56008595
rs10894646
rs11223351
rs11223352
rs7952100
rs7934652
rs11223353
rs11223354
rs7938415
rs9651672
rs2060123
rs1541881
rs117654306
rs58936969
rs10894647
rs10791275
rs11825349
rs11223355
rs1541883
rs1541884
rs4601796
rs4406836
rs4454727
rs11601881
rs7925745
rs57254119
rs7929651
rs6590676
rs7106889
rs11223356
rs1864707
rs10750528
rs11223357
rs246
rs7941670
rs7941497
rs10750529
rs60252858
rs766679
rs10894648
rs11223358
rs7105675
rs6590677
rs7106048
rs75961988
rs4486642
rs4486643
rs744098
rs1007018
rs4448699
rs527646
rs61910339
rs11824392
rs11223359
rs4936181
rs7118991
rs1560530
rs7123173
rs505525
rs485633
rs578013
rs75345474
rs568550
rs568399
rs10791278
rs10791279
rs10894649
rs10750530
rs66628883
rs58742723
rs1346977
rs1346978
rs1901914
rs73039137
rs73039139
rs1901915
rs1901916
rs10791280
rs11600739
rs9633972
rs67088660
rs77299131
rs10894650
rs113624930
rs7946743
rs12294492
rs149177243
rs76298235
rs4936183
rs4290236
rs12577041
rs12575127
rs56206566
rs141197687
rs2382619
rs2060124
rs1453829
rs1453828
rs715352
rs140856695
rs36147757
rs139813059
rs10791281
rs79798233
rs10791282
rs10791283
rs483129
rs11604733
rs1453830
rs10750531
rs1431780
rs7101401
rs7101444
rs7117841
rs1541879
rs1541878
rs4319525
rs985631
rs985630
rs985629
rs4376912
rs4261296
rs6590681
rs4548631
rs4405324
rs77607382
rs4536228
rs7110406
rs75265929
rs7110459
rs1431779
rs1431778
rs1431777
rs1346975
rs74952227
rs79087975
rs12575991
rs7115553
rs4517531
rs4417277
rs4417278
rs10894651
rs7119374
rs7119176
rs7119415
rs2891029
rs76596169
rs4427573
rs79483183
rs1158780
rs11223367
rs55754342
rs35454982
rs7130241
rs7117370
rs487270
rs476637
rs570969
rs11600394
rs564448
rs75562644
rs525545
rs497481
rs481086
rs475353
rs149833265
rs547962
rs116984928
rs514075
rs488322
rs55976085
rs10894652
rs510720
rs1594524
rs11223368
rs101259
rs1901913
rs1000687
rs11821620
rs73041167
rs10894653
rs10894654
rs11602118
rs11223369
rs11223370
rs11223371
rs7119950
rs72653406
rs7101918
rs73023511
rs73023512
rs12419748
rs11223373
rs77471322
rs73023514
rs4323877
rs55954240
rs754048
rs4936184
rs67296539
rs12787504
rs11223374
rs4430517
rs2116390
rs7130004
rs10791284
rs140059794
rs147535298
rs11605052
rs117018138
rs73023525
rs73023526
rs61632329
rs56818011
rs66478746
rs4328223
rs73023532
rs76883876
rs7108146
rs11602730
rs2163561
rs75302811
rs73023597
rs4937750
rs4937751
rs7929891
rs7108112
rs1563154
rs1077373
rs7112210
rs80253582
rs4937752
rs1431773
rs4937753
rs728341
rs1835725
rs1431774
rs1431775
rs7936411
rs7936420
rs7937126
rs10894655
rs4937754
rs7104871
rs12792847
rs7949158
rs4937755
rs4937756
rs1367861
rs1367862
rs1367863
rs1431776
rs513787
rs475056
rs60852973
rs79802711
rs112590453
rs520024
rs79860538
rs528190
rs483043
rs7115383
rs10894656
rs538171
rs7116982
rs1563155
rs116920183
rs559280
rs515197
rs2567681
rs524165
rs11606197
rs483591
rs566977
rs484610
rs138783976
rs10894658
rs11223382
rs12417211
rs558298
rs55649525
rs55983503
rs11223384
rs535920
rs535956
rs575803
rs574712
rs514337
rs10894659
rs510960
rs1869444
rs7938176
rs2382620
rs2382621
rs7121368
rs61910353
rs476840
rs528685
rs66856360
rs79705075
rs476154
rs77380254
rs4598679
rs147577959
rs11820373
rs138272649
rs78656210
rs492972
rs505690
rs117294837
rs505494
rs476892
rs11826488
rs515478
rs76014673
rs542651
rs78247979
rs493151
rs509892
rs11607110
rs1869445
rs489949
rs7948052
```
