## Supplementary material for "Characterization of shared and ancestry-specific signals driving complex traits using multi-ancestry fine-mapping": susiex_nc3.cs80.cs

```
CS_ID	SNP	BP	REF_ALLELE	ALT_ALLELE	REF_FRQ	BETA	SE	-LOG10P	CS_PIP	OVRL_PIP
1	rs1939514	132572894	C,C	T,T	0.499006,0.514881	-0.0227622,-0.0384905	0.00395431,0.00855314	8.06562,5.16811	0.230704	0.230705
1	rs1939515	132572770	G,G	A,A	0.500994,0.514881	-0.0224864,-0.0381711	0.00395431,0.00855314	7.88732,5.09211	0.130685	0.130685
1	rs3016384	132573390	T,T	C,C	0.50497,0.52381	-0.0226714,-0.0374334	0.00395449,0.00855906	8.00597,4.91275	0.0993321	0.0993325
1	rs3018396	132562494	A,A	G,G	0.50497,0.520833	-0.0227741,-0.0367052	0.00395449,0.00855678	8.07264,4.74716	0.0963867	0.0963871
1	rs2917565	132567487	C,C	T,T	0.501988,0.507937	-0.0227731,-0.034793	0.00395433,0.00855043	8.07264,4.3262	0.0373233	0.0373237
1	rs3016507	132568604	G,G	A,A	0.501988,0.506944	-0.0226348,-0.0347416	0.00395433,0.00855018	7.98289,4.31523	0.0301407	0.030141
1	rs1940149	132567326	C,C	T,T	0.500994,0.507937	-0.022453,-0.0350859	0.00395431,0.00855043	7.86584,4.39029	0.0300365	0.0300369
1	rs1940150	132566972	C,C	A,A	0.500994,0.507937	-0.0224097,-0.0351865	0.00395431,0.00855043	7.83809,4.41243	0.0296223	0.0296226
1	rs3016389	132566087	C,C	T,T	0.501988,0.506944	-0.0227731,-0.0341506	0.00395433,0.00855018	8.07264,4.18756	0.0282389	0.0282393
1	rs1939498	132558337	A,A	G,G	0.502982,0.506944	-0.0225442,-0.034297	0.00395437,0.00855018	7.92426,4.219	0.0266018	0.0266022
1	rs3016506	132566601	G,G	A,A	0.500994,0.505952	-0.0224097,-0.0348872	0.00395431,0.00854996	7.83809,4.34718	0.0261138	0.0261142
1	rs3019860	132564668	G,G	A,A	0.501988,0.506944	-0.0226348,-0.0343473	0.00395433,0.00855018	7.98289,4.22983	0.025413	0.0254134
1	rs3016387	132568065	G,G	A,A	0.500994,0.509921	-0.0223621,-0.0348916	0.00395431,0.00855103	7.80762,4.34718	0.024192	0.0241923
2	rs1940400	132389627	A,A	G,G	0.66998,0.637897	0.0185631,0.00596352	0.00420473,0.0088943	4.99527,0.298823	0.122448	0.122448
2	rs4564349	132402151	A,A	T,T	0.516899,0.193452	0.0194659,0.0111077	0.00395656,0.0108218	6.06254,0.516133	0.0297146	0.0297146
2	rs10894572	132390553	C,C	T,T	0.724652,0.691468	0.0177039,0.00617197	0.00442623,0.0092548	4.19789,0.296847	0.0288849	0.0288849
2	rs6421611	132401892	C,C	T,T	0.516899,0.194444	0.0194184,0.0111351	0.00395656,0.0108009	6.03595,0.519178	0.0281506	0.0281506
2	rs4564348	132402150	C,C	T,T	0.516899,0.193452	0.0194184,0.0111077	0.00395656,0.0108218	6.03595,0.516133	0.028093	0.028093
2	rs10894573	132398233	A,A	C,C	0.653082,0.634921	0.0169754,0.00551798	0.00415377,0.00887871	4.35905,0.272231	0.0278105	0.0278105
2	rs7944266	132390109	T,T	C,C	0.724652,0.691468	0.0176608,0.00617197	0.00442623,0.0092548	4.18004,0.296847	0.0276114	0.0276114
2	rs4937708	132396744	A,A	T,T	0.653082,0.634921	0.0169332,0.00576656	0.00415377,0.00887871	4.34007,0.287327	0.0271849	0.0271849
2	rs7107939	132405968	A,A	G,G	0.519881,0.19246	0.0196506,0.0116601	0.00395743,0.010843	6.16415,0.549416	0.0249294	0.0249294
2	rs2509228	132397191	A,A	C,C	0.480119,0.806548	-0.0196521,-0.0113036	0.00395743,0.0108218	6.16501,0.528348	0.0246509	0.0246509
2	rs2512709	132400509	G,G	C,C	0.480119,0.804563	-0.0196521,-0.0112131	0.00395743,0.01078	6.16501,0.525408	0.0246029	0.0246029
2	rs1940402	132397216	T,T	G,G	0.486083,0.806548	-0.0192731,-0.0123595	0.00395583,0.0108218	5.9569,0.596164	0.0245631	0.0245631
2	rs7126067	132403357	T,T	G,G	0.522863,0.195437	0.0195654,0.0115457	0.00395844,0.01078	6.11323,0.546439	0.0229703	0.0229703
2	rs7119651	132406986	G,G	A,A	0.513917,0.19246	0.0191871,0.0119453	0.00395583,0.010843	5.90921,0.567653	0.0217018	0.0217018
2	rs2509230	132395982	A,A	G,G	0.480119,0.804563	-0.0195127,-0.0116955	0.00395743,0.01078	6.08641,0.556025	0.0213558	0.0213558
2	rs670389	132392719	T,T	G,G	0.486083,0.805556	-0.0191431,-0.0123322	0.00395583,0.0108009	5.88488,0.595943	0.021341	0.021341
2	rs2512704	132394795	A,A	T,T	0.483101,0.804563	-0.0191902,-0.0108292	0.00395656,0.01078	5.90898,0.50154	0.0212907	0.0212907
2	rs2512707	132399719	A,A	G,G	0.492048,0.996032	-0.0194562,-0.0282176	0.0039548,0.0679934	6.06195,0.168682	0.0207704	0.0207704
2	rs2508970	132400683	C,C	T,T	0.477137,0.804563	-0.0194741,-0.0112599	0.00395844,0.01078	6.06195,0.528348	0.0203935	0.0203935
2	rs2512710	132401336	G,G	T,T	0.477137,0.806548	-0.0194741,-0.0112566	0.00395844,0.0108218	6.06195,0.525408	0.0203518	0.0203518
2	rs2512708	132400225	A,A	T,T	0.477137,0.804563	-0.0194261,-0.0114559	0.00395844,0.01078	6.03511,0.540729	0.0194545	0.0194545
2	rs2508975	132392539	T,T	C,C	0.486083,0.804563	-0.0190952,-0.0117363	0.00395583,0.01078	5.85842,0.558646	0.0194083	0.0194083
2	rs1940018	132396564	T,T	A,A	0.480119,0.806548	-0.0194212,-0.0117356	0.00395743,0.0108218	6.03511,0.55569	0.0191959	0.0191959
2	rs2512705	132398132	G,G	A,A	0.477137,0.804563	-0.0194261,-0.0110212	0.00395844,0.01078	6.03511,0.513421	0.0190969	0.0190969
2	rs1940020	132398013	A,A	T,T	0.477137,0.804563	-0.0194261,-0.0110212	0.00395844,0.01078	6.03511,0.513421	0.0190969	0.0190969
2	rs639254	132391221	G,G	T,T	0.486083,0.803571	-0.019008,-0.0129589	0.00395583,0.0107594	5.81047,0.641253	0.0189511	0.0189511
2	rs657147	132391419	T,T	C,C	0.486083,0.803571	-0.019008,-0.0128146	0.00395583,0.0107594	5.81047,0.631434	0.0187924	0.0187924
2	rs2508976	132391877	A,A	T,T	0.486083,0.803571	-0.019008,-0.012768	0.00395583,0.0107594	5.81047,0.62828	0.0187422	0.0187422
2	rs657974	132389304	G,G	A,A	0.486083,0.803571	-0.01896,-0.0131962	0.00395583,0.0107594	5.78418,0.657539	0.0181878	0.0181878
2	rs644475	132389963	G,G	C,C	0.485089,0.803571	-0.0189611,-0.0130566	0.00395606,0.0107594	5.78418,0.647939	0.0180041	0.0180041
2	rs563954	132391656	G,G	A,A	0.486083,0.803571	-0.01896,-0.012768	0.00395583,0.0107594	5.78418,0.62828	0.0177337	0.0177337
2	rs2512703	132394754	G,G	A,A	0.483101,0.804563	-0.0190115,-0.011068	0.00395656,0.01078	5.81047,0.516335	0.0174667	0.0174667
```
