## Supplementary material for "Characterization of shared and ancestry-specific signals driving complex traits using multi-ancestry fine-mapping": susiex_nc3.cs80.snp

```
BP	SNP	PIP(CS1)	LogBF(CS1,Pop1)	LogBF(CS1,Pop2)	PIP(CS2)	LogBF(CS2,Pop1)	LogBF(CS2,Pop2)
132073382	rs11222974	1.69852e-11	-1.30687e-10	-1.27955	2.41825e-06	-1.30687e-10	-1.31979
132073686	rs150122718	1.51521e-11	-1.39375	-3.70051e-10	1.9103e-06	-1.55558	-3.70051e-10
132074163	rs61045048	6.89843e-12	-0.795421	-1.38518	1.17172e-06	-0.616574	-1.42779
132074624	rs61906024	1.17373e-11	-1.64912	-3.70051e-10	1.68324e-06	-1.68212	-3.70051e-10
132075117	rs78011754	1.07914e-11	-1.73315	-3.70051e-10	1.55216e-06	-1.76319	-3.70051e-10
132075243	rs7108191	4.47815e-12	-1.50684	-1.10585	6.07648e-07	-1.66603	-1.03497
132075736	rs61906025	1.12629e-11	-1.69038	-3.70051e-10	1.62048e-06	-1.72012	-3.70051e-10
132076314	rs146123702	7.84972e-11	-1.30687e-10	0.25117	1.18119e-05	-1.30687e-10	0.266269
132076917	rs1975612	1.20208e-11	-1.39183	-0.233425	2.11043e-06	-1.04089	-0.415057
132077296	rs144681721	1.34381e-11	-1.30687e-10	-1.5138	1.96295e-06	-1.30687e-10	-1.52839
132077694	rs141307957	3.40128e-11	-0.585158	-3.70051e-10	3.70005e-06	-0.894491	-3.70051e-10
132077794	rs76282158	1.87431e-11	-1.18107	-3.70051e-10	2.23912e-06	-1.39675	-3.70051e-10
132077888	rs74612198	1.05163e-11	-1.75897	-3.70051e-10	1.54463e-06	-1.76806	-3.70051e-10
132077932	rs11222975	6.22165e-12	-1.60158	-0.682277	1.11221e-06	-1.43713	-0.65936
132078130	rs3133869	7.57375e-12	-0.612999	-1.47421	1.23116e-06	-0.471419	-1.52346
132079112	rs6590629	7.6577e-12	-0.579124	-1.49706	1.27012e-06	-0.435544	-1.52818
132079158	rs6590630	7.69995e-12	-0.579124	-1.49156	1.27095e-06	-0.435544	-1.52753
132079862	rs3099761	9.41622e-12	-0.586957	-1.2825	1.43975e-06	-0.448576	-1.38979
132080206	rs3099762	7.44196e-12	-0.612999	-1.49176	1.22523e-06	-0.471419	-1.52829
132080272	rs113896789	1.60071e-11	-1.30687e-10	-1.33886	2.25955e-06	-1.30687e-10	-1.38767
132080709	rs3099763	6.89526e-12	-0.665478	-1.51558	1.16151e-06	-0.527053	-1.52606
132080885	rs1037265	6.22861e-12	-0.762122	-1.52062	1.16192e-06	-0.530702	-1.52206
132081518	rs74889734	2.56185e-11	-1.30687e-10	-0.868579	4.1128e-06	-1.30687e-10	-0.788733
132081873	rs3824870	2.82173e-12	-1.74467	-1.32987	4.26076e-07	-1.75937	-1.29661
132082816	rs116909718	1.04204e-11	-1.76813	-3.70051e-10	1.55764e-06	-1.75967	-3.70051e-10
132083137	rs61906027	3.15222e-12	-1.63902	-1.32477	4.57869e-07	-1.73069	-1.25332
132083918	rs150263068	6.42725e-11	-1.30687e-10	0.0512382	8.89082e-06	-1.30687e-10	-0.0178183
132084138	rs80213269	1.14941e-11	-1.67006	-3.70051e-10	1.56308e-06	-1.75618	-3.70051e-10
132084359	rs117581479	1.04491e-11	-1.76538	-3.70051e-10	1.56684e-06	-1.75377	-3.70051e-10
132084648	rs147494623	2.55996e-11	-1.30687e-10	-0.869316	3.15494e-06	-1.30687e-10	-1.05387
132085383	rs1839314	8.52141e-12	-0.850944	-1.11837	2.30063e-06	-0.520602	-0.849052
132086096	rs1816999	8.36251e-12	-0.850944	-1.13719	2.24542e-06	-0.520602	-0.873345
132086128	rs11222977	2.38932e-12	-1.75163	-1.48926	3.58317e-07	-1.76873	-1.46045
132087535	rs3133894	6.70152e-12	-0.988401	-1.22116	1.76855e-06	-0.684871	-0.947805
132087554	rs3133893	7.89942e-12	-0.881849	-1.16326	2.09374e-06	-0.55668	-0.907204
132088103	rs2122237	6.58565e-12	-1.00127	-1.22573	1.73099e-06	-0.700045	-0.954096
132088231	rs2122238	6.72056e-12	-0.980993	-1.22573	1.71733e-06	-0.707973	-0.954096
132088353	rs2167050	6.58565e-12	-1.00127	-1.22573	1.73099e-06	-0.700045	-0.954096
132088473	rs3099764	6.56991e-12	-1.00127	-1.22812	1.7253e-06	-0.700045	-0.957393
132088644	rs921268	5.89722e-12	-0.823943	-1.51347	1.27083e-06	-0.492482	-1.47069
132088877	rs1449434	6.40288e-12	-1.01544	-1.2397	1.66972e-06	-0.716779	-0.973404
132088917	rs1449435	6.48912e-12	-1.01544	-1.22632	1.70088e-06	-0.716779	-0.954913
132088979	rs1449436	6.31402e-12	-1.04339	-1.22573	1.6469e-06	-0.749846	-0.954096
132089230	rs74736635	4.63208e-11	-1.30687e-10	-0.276303	6.42222e-06	-1.30687e-10	-0.343073
132089730	rs3133891	5.31076e-12	-0.929894	-1.51227	1.12567e-06	-0.616117	-1.46834
132089958	rs148375018	1.41607e-11	-1.30687e-10	-1.46142	2.21202e-06	-1.30687e-10	-1.40893
132090004	rs141596600	2.31653e-11	-1.30687e-10	-0.969239	4.17506e-06	-1.30687e-10	-0.773707
132090071	rs78939241	2.31601e-11	-1.30687e-10	-0.969465	4.17397e-06	-1.30687e-10	-0.77397
132090222	rs73597213	2.3779e-12	-1.76182	-1.48386	3.59154e-07	-1.76377	-1.46308
132090836	rs2335469	5.91882e-12	-1.15162	-1.18214	1.47859e-06	-0.879144	-0.932602
132090862	rs2335468	4.32571e-12	-1.12287	-1.52445	7.49321e-07	-0.964348	-1.52708
132090927	rs2335467	5.70832e-12	-1.08983	-1.28014	1.39914e-06	-0.808135	-1.05885
132091073	rs921269	2.85104e-12	-1.7006	-1.36361	4.34881e-07	-1.70829	-1.32723
132091589	rs12787364	4.03047e-11	-0.415426	-3.70051e-10	9.32556e-06	0.0299216	-3.70051e-10
132091907	rs139796951	2.81045e-11	-0.775964	-3.70051e-10	1.8763e-06	-1.57354	-3.70051e-10
132091945	rs142127591	3.11755e-11	-1.30687e-10	-0.672261	6.47428e-06	-1.30687e-10	-0.335
132093315	rs3099765	4.34522e-12	-1.31285	-1.32997	9.46982e-07	-0.929044	-1.32827
132093503	rs79932358	2.32095e-11	-1.30687e-10	-0.967334	4.18431e-06	-1.30687e-10	-0.771495
132093598	rs74640653	4.28763e-11	-0.353575	-3.70051e-10	5.38622e-06	-0.518993	-3.70051e-10
132093729	rs117789574	2.06792e-11	-1.08277	-3.70051e-10	3.26801e-06	-1.01866	-3.70051e-10
132094370	rs117235737	3.0243e-11	-1.30687e-10	-0.702628	5.6671e-06	-1.30687e-10	-0.46816
132094383	rs77085244	1.61086e-11	-1.33254	-3.70051e-10	2.15652e-06	-1.43434	-3.70051e-10
132094384	rs75539718	1.63882e-11	-1.31533	-3.70051e-10	2.18932e-06	-1.41925	-3.70051e-10
132094466	rs1868534	4.86144e-12	-1.03647	-1.49409	8.2938e-07	-0.926794	-1.46312
132094695	rs73040245	7.08977e-11	0.149345	-3.70051e-10	5.68751e-06	-0.464564	-3.70051e-10
132094965	rs6590631	2.52232e-12	-1.75709	-1.42963	3.78911e-07	-1.76684	-1.40645
132095250	rs6590632	2.58434e-12	-1.72744	-1.43499	3.78131e-07	-1.76233	-1.41302
132095505	rs3099766	5.7612e-12	-0.833889	-1.52686	9.16016e-07	-0.762336	-1.52822
132095549	rs35353925	2.9061e-10	1.56009	-3.70051e-10	5.19886e-05	1.74819	-3.70051e-10
132095749	rs10894524	8.76758e-12	-0.986304	-0.954529	2.18739e-06	-0.746575	-0.673552
132096231	rs4936162	2.54807e-12	-1.73987	-1.43669	3.75835e-07	-1.76653	-1.41492
132096312	rs4937682	2.53094e-12	-1.74324	-1.44007	3.75113e-07	-1.76529	-1.41808
132096572	rs12364817	3.72056e-12	-1.47425	-1.32377	7.05853e-07	-1.21548	-1.3357
132096901	rs73040252	2.19524e-11	0.205584	-1.2286	2.48779e-06	-0.246504	-1.04494
132097084	rs7103588	2.54023e-12	-1.73629	-1.44335	3.72671e-07	-1.76756	-1.42233
132097563	rs3133890	8.70967e-12	-0.986304	-0.961156	2.16976e-06	-0.746575	-0.681645
132098205	rs2010921	2.88897e-12	-1.75946	-1.29153	5.28681e-07	-1.65179	-1.18842
132098249	rs144921544	1.0904e-11	-1.72276	-3.70051e-10	1.67514e-06	-1.68694	-3.70051e-10
132098308	rs1868538	5.67779e-12	-0.849734	-1.5256	9.01601e-07	-0.778777	-1.52764
132098428	rs921271	2.57232e-12	-1.7338	-1.43329	3.76884e-07	-1.76814	-1.41051
132099210	rs2017038	5.49552e-12	-0.88881	-1.51915	9.20002e-07	-0.765047	-1.52117
132099255	rs2017048	7.93401e-12	-1.0148	-1.02593	1.9395e-06	-0.77918	-0.761226
132099324	rs2017055	4.73e-12	-1.05443	-1.50354	7.61732e-07	-0.991708	-1.48329
132099379	rs73040262	2.12865e-11	-1.05382	-3.70051e-10	2.19264e-06	-1.41773	-3.70051e-10
132099465	rs4937683	2.63899e-12	-1.74101	-1.40048	3.97004e-07	-1.76614	-1.36051
132100151	rs878518	4.94161e-12	-1.0143	-1.49991	8.02962e-07	-0.94305	-1.47923
132100175	rs878517	4.88228e-12	-1.02638	-1.49991	7.87527e-07	-0.96246	-1.47923
132100231	rs61314230	2.62741e-12	-1.74742	-1.39848	3.99036e-07	-1.76333	-1.35821
132100839	rs117776952	2.07581e-11	-1.30687e-10	-1.07895	3.67186e-06	-1.30687e-10	-0.90214
132100898	rs61906028	3.1664e-12	-1.67697	-1.28233	4.35456e-07	-1.76157	-1.27263
132101107	rs3133888	8.16961e-12	-1.00062	-1.01085	2.00827e-06	-0.762944	-0.742617
132101199	rs61906029	3.08279e-12	-1.68762	-1.29844	4.23183e-07	-1.7645	-1.29829
132101276	rs141063040	3.48652e-11	-1.30687e-10	-0.560406	4.73708e-06	-1.30687e-10	-0.647417
132101406	rs73040270	1.37483e-11	-1.49098	-3.70051e-10	1.72262e-06	-1.65899	-3.70051e-10
132102369	rs117258990	2.45887e-11	-1.30687e-10	-0.909608	4.47346e-06	-1.30687e-10	-0.704675
132102938	rs11222978	3.02242e-12	-1.76047	-1.24537	4.70632e-07	-1.752	-1.20452
132103175	rs11222980	3.1111e-12	-1.75698	-1.21994	4.92186e-07	-1.75617	-1.15557
132103389	rs11222981	4.98377e-12	-1.68171	-0.824001	8.402e-07	-1.76519	-0.611764
132103842	rs11222982	2.51292e-12	-1.67439	-1.51606	4.42845e-07	-1.50557	-1.5118
132104507	rs116103196	5.06071e-11	-1.30687e-10	-0.187801	6.25497e-06	-1.30687e-10	-0.36946
132104516	rs74884785	2.09661e-11	-1.30687e-10	-1.06899	3.71527e-06	-1.30687e-10	-0.890386
132105446	rs58521371	2.47041e-12	-1.69668	-1.51083	4.26287e-07	-1.54996	-1.50552
132105754	rs118005652	1.16232e-11	-1.65889	-3.70051e-10	1.83716e-06	-1.59462	-3.70051e-10
132106679	rs3099789	4.65585e-12	-1.04558	-1.52818	7.20248e-07	-1.00499	-1.52601
132106857	rs117434706	1.44431e-11	-1.30687e-10	-1.44168	2.22382e-06	-1.30687e-10	-1.40361
132106911	rs58175508	1.71114e-11	-1.30687e-10	-1.27215	2.66682e-06	-1.30687e-10	-1.22195
132107193	rs895927	8.17369e-12	-0.949702	-1.06127	2.1381e-06	-0.665805	-0.777117
132107237	rs56176204	1.34663e-11	-1.51171	-3.70051e-10	2.43169e-06	-1.31425	-3.70051e-10
132107365	rs3099790	8.45367e-12	-0.993257	-0.984037	2.23992e-06	-0.716436	-0.67996
132107476	rs56255127	2.63161e-12	-1.66311	-1.48118	3.57949e-07	-1.7574	-1.4728
132107598	rs113735241	1.20841e-11	-1.62	-3.70051e-10	1.57334e-06	-1.74964	-3.70051e-10
132107752	rs3099792	3.41111e-12	-1.52503	-1.35983	6.52156e-07	-1.25991	-1.3704
132108194	rs73597221	3.08722e-12	-1.76871	-1.21591	4.74145e-07	-1.73544	-1.21364
132108271	rs76702126	1.72047e-11	-1.30687e-10	-1.26671	2.69852e-06	-1.30687e-10	-1.21013
132108472	rs3099793	6.81762e-11	0.110201	-3.70051e-10	5.25236e-06	-0.544159	-3.70051e-10
132108484	rs3099794	3.13641e-12	-1.5182	-1.45062	7.23365e-07	-1.06954	-1.45714
132108994	rs12226880	3.33403e-12	-1.75493	-1.15278	5.36358e-07	-1.75689	-1.0689
132109586	rs146096598	1.55582e-11	-1.30687e-10	-1.36731	2.41865e-06	-1.30687e-10	-1.31963
132110340	rs61906031	1.19773e-11	-1.62888	-3.70051e-10	6.66578e-06	-0.30585	-3.70051e-10
132110917	rs10894525	2.64521e-12	-1.63852	-1.50062	4.41933e-07	-1.51343	-1.506
132111128	rs3133883	4.308e-12	-1.6516	-0.999822	7.47791e-07	-1.47454	-1.01893
132111214	rs76440110	1.61345e-11	-1.30687e-10	-1.33093	2.52025e-06	-1.30687e-10	-1.27848
132112291	rs78542089	1.55036e-11	-1.30687e-10	-1.37082	2.40899e-06	-1.30687e-10	-1.32363
132112893	rs3099796	3.86824e-12	-1.62574	-1.13336	6.38523e-07	-1.48636	-1.16508
132113053	rs79592005	1.70026e-11	-1.30687e-10	-1.27853	2.67229e-06	-1.30687e-10	-1.2199
132113095	rs3133882	4.14711e-12	-1.64133	-1.04815	6.99033e-07	-1.46398	-1.09691
132113229	rs115606172	1.66668e-11	-1.30687e-10	-1.29848	2.61359e-06	-1.30687e-10	-1.24211
132113414	rs116972622	1.10478e-11	-1.70966	-3.70051e-10	1.87328e-06	-1.57515	-3.70051e-10
132113609	rs114226462	1.65437e-11	-1.30687e-10	-1.30589	2.48431e-06	-1.30687e-10	-1.29284
132113914	rs115904338	1.63605e-11	-1.30687e-10	-1.31703	2.55992e-06	-1.30687e-10	-1.26286
132114958	rs140786771	1.65434e-11	-1.30687e-10	-1.3059	2.59199e-06	-1.30687e-10	-1.25041
132115541	rs3133876	3.91215e-12	-1.34573	-1.40207	6.4229e-07	-1.31243	-1.33312
132115576	rs11821761	1.55549e-11	-1.30687e-10	-1.36752	2.41806e-06	-1.30687e-10	-1.31987
132116366	rs138439708	1.5286e-11	-1.30687e-10	-1.38496	2.37037e-06	-1.30687e-10	-1.33979
132116634	rs3133875	5.03653e-12	-1.42327	-1.07191	7.59755e-07	-1.47915	-0.998443
132116770	rs3133874	4.1249e-12	-1.17519	-1.51966	6.33979e-07	-1.15148	-1.5071
132117239	rs116342212	1.57022e-11	-1.30687e-10	-1.3581	2.4441e-06	-1.30687e-10	-1.30916
132117312	rs79154457	1.57707e-11	-1.30687e-10	-1.35374	2.06078e-06	-1.30687e-10	-1.47975
132118579	rs116891812	1.49663e-11	-1.30687e-10	-1.40609	2.31332e-06	-1.30687e-10	-1.36415
132118580	rs118020930	1.49541e-11	-1.30687e-10	-1.40691	2.31113e-06	-1.30687e-10	-1.3651
132118720	rs3133871	4.36703e-12	-1.4189	-1.21891	5.83545e-07	-1.5034	-1.23807
132119411	rs1965853	5.05368e-12	-1.28153	-1.21025	8.66826e-07	-1.24288	-1.10287
132119423	rs7108494	3.98641e-12	-1.76225	-0.966756	6.90617e-07	-1.66645	-0.906559
132120004	rs144156660	1.2141e-11	-1.61531	-3.70051e-10	2.88385e-06	-1.14371	-3.70051e-10
132120477	rs1809064	3.93927e-12	-1.45487	-1.28603	5.20593e-07	-1.53831	-1.31731
132121386	rs3099797	3.95467e-12	-1.28786	-1.44913	6.54326e-07	-1.23403	-1.39296
132121607	rs3133908	4.06654e-12	-1.42307	-1.28603	5.44372e-07	-1.49365	-1.31731
132121610	rs3133907	4.53767e-12	-1.41338	-1.1861	6.14968e-07	-1.48499	-1.20403
132121771	rs3133905	4.19828e-12	-1.38924	-1.28798	5.58767e-07	-1.47748	-1.30738
132121801	rs3099798	3.92644e-12	-1.44563	-1.29853	5.25226e-07	-1.53038	-1.31639
132121885	rs3133904	4.00668e-12	-1.42852	-1.29541	5.29937e-07	-1.51177	-1.32606
132122036	rs3099799	4.5656e-12	-1.38924	-1.2041	6.17373e-07	-1.47748	-1.20764
132122039	rs3133903	4.36296e-12	-1.19497	-1.44378	7.14615e-07	-1.1363	-1.40255
132122159	rs3099800	4.63103e-12	-1.34781	-1.23131	6.03955e-07	-1.44104	-1.26606
132122207	rs3099801	4.02814e-12	-1.4189	-1.29969	5.31639e-07	-1.5034	-1.33123
132122236	rs61906032	2.93976e-12	-1.54988	-1.48368	3.54486e-07	-1.73664	-1.50329
132122361	rs3133902	3.95755e-12	-1.41733	-1.31894	5.29689e-07	-1.49036	-1.34795
132122369	rs150585565	8.75936e-11	0.360814	-3.70051e-10	1.68623e-05	0.622243	-3.70051e-10
132122378	rs3133901	4.58982e-12	-1.39764	-1.19041	6.19905e-07	-1.4728	-1.20822
132122515	rs3099802	4.55489e-12	-1.37909	-1.21661	6.06868e-07	-1.46857	-1.23371
132122790	rs7108688	5.02122e-12	-1.7333	-0.764926	9.0443e-07	-1.55291	-0.750377
132122974	rs3133900	4.62372e-12	-1.35837	-1.22232	5.95858e-07	-1.45035	-1.27024
132123361	rs3133898	4.3414e-12	-1.39927	-1.24443	5.63967e-07	-1.48626	-1.28934
132123415	rs3133897	4.39313e-12	-1.39823	-1.23363	5.81874e-07	-1.46648	-1.27786
132123620	rs144026607	1.09322e-11	-1.72019	-3.70051e-10	1.54446e-06	-1.76816	-3.70051e-10
132124099	rs4937685	3.06639e-12	-1.53802	-1.45338	3.65019e-07	-1.73194	-1.4787
132124415	rs148165459	1.87285e-11	-1.18185	-3.70051e-10	1.72389e-06	-1.65825	-3.70051e-10
132124447	rs78870567	1.5398e-11	-1.30687e-10	-1.37766	2.28998e-06	-1.30687e-10	-1.3743
132124449	rs75463607	1.54519e-11	-1.30687e-10	-1.37416	2.29808e-06	-1.30687e-10	-1.37076
132124480	rs77763847	1.25245e-11	-1.5842	-3.70051e-10	4.1141e-06	-0.788417	-3.70051e-10
132124481	rs77828293	1.59179e-11	-1.30687e-10	-1.34445	2.36813e-06	-1.30687e-10	-1.34074
132124789	rs77908624	1.5739e-11	-1.30687e-10	-1.35575	2.34124e-06	-1.30687e-10	-1.35216
132125345	rs111948951	1.61446e-11	-1.30687e-10	-1.33031	2.52203e-06	-1.30687e-10	-1.27777
132125800	rs75537194	1.52928e-11	-1.30687e-10	-1.38451	2.37157e-06	-1.30687e-10	-1.33928
132126171	rs3099803	3.13475e-12	-1.71773	-1.25161	4.4798e-07	-1.73813	-1.26771
132126567	rs4936163	4.43974e-12	-1.7695	-0.851804	6.44181e-07	-1.72445	-0.918158
132126665	rs117938317	1.32438e-11	-1.30687e-10	-1.52836	1.96297e-06	-1.30687e-10	-1.52838
132126949	rs75103976	1.53038e-11	-1.30687e-10	-1.38379	2.37353e-06	-1.30687e-10	-1.33846
132127428	rs11222985	1.27029e-11	-1.57006	-3.70051e-10	1.64884e-06	-1.70276	-3.70051e-10
132127886	rs12575219	1.46205e-11	-1.30687e-10	-1.42947	2.48567e-06	-1.30687e-10	-1.29229
132128518	rs11222986	1.39813e-11	-1.30687e-10	-1.47418	2.09424e-06	-1.30687e-10	-1.46365
132128559	rs11222987	1.47072e-11	-1.30687e-10	-1.42356	2.21164e-06	-1.30687e-10	-1.4091
132128709	rs4556549	5.4791e-12	-1.76972	-0.641238	8.16554e-07	-1.72965	-0.675846
132128731	rs718851	3.19098e-12	-1.60755	-1.34401	4.9931e-07	-1.58497	-1.31239
132129595	rs150143429	1.43398e-11	-1.30687e-10	-1.44885	2.19988e-06	-1.30687e-10	-1.41443
132129729	rs11222988	3.60661e-12	-1.75925	-1.06988	5.69572e-07	-1.74856	-1.01715
132129818	rs11222989	4.61279e-12	-1.7688	-0.814259	6.75905e-07	-1.71469	-0.879849
132130094	rs3133881	4.47508e-12	-1.42161	-1.19176	5.84037e-07	-1.49878	-1.24184
132130787	rs117040111	2.34658e-11	-0.956351	-3.70051e-10	4.59098e-06	-0.678743	-3.70051e-10
132131032	rs1809063	4.86941e-12	-1.41963	-1.10929	6.37463e-07	-1.4952	-1.15789
132131301	rs35090432	1.22186e-11	-1.60893	-3.70051e-10	1.55518e-06	-1.76125	-3.70051e-10
132131788	rs753503	3.75882e-12	-1.29648	-1.49131	5.55842e-07	-1.31482	-1.47528
132132822	rs35528635	1.6126e-11	-1.33146	-3.70051e-10	1.79666e-06	-1.61691	-3.70051e-10
132133144	rs2334904	2.33288e-12	-1.73982	-1.52497	3.87085e-07	-1.63033	-1.52162
132133368	rs962319	5.07709e-12	-1.12	-1.36715	7.0844e-07	-1.25944	-1.28808
132133482	rs145155176	1.16979e-11	-1.65249	-3.70051e-10	2.09102e-06	-1.46519	-3.70051e-10
132133491	rs77893104	2.46656e-11	-0.906486	-3.70051e-10	4.42507e-06	-0.715552	-3.70051e-10
132133515	rs78389100	2.43412e-11	-1.30687e-10	-0.919722	3.04962e-06	-1.30687e-10	-1.08782
132134264	rs3099804	3.40425e-12	-1.43726	-1.44961	4.8424e-07	-1.44142	-1.4866
132134503	rs3099805	3.46244e-12	-1.4003	-1.46963	4.68661e-07	-1.45289	-1.50782
132134658	rs12277970	5.60731e-10	2.21735	-3.70051e-10	5.27993e-05	1.76366	-3.70051e-10
132134660	rs141735291	1.08272e-11	-1.72983	-3.70051e-10	1.56506e-06	-1.75492	-3.70051e-10
132134912	rs117092131	1.364e-11	-1.30687e-10	-1.49888	1.99897e-06	-1.30687e-10	-1.5102
132134983	rs61906033	6.01844e-12	-1.56128	-0.755785	6.61142e-07	-1.7697	-0.84692
132135028	rs12792001	3.78743e-12	-1.76727	-1.01294	5.38197e-07	-1.72917	-1.0932
132135481	rs4937687	3.1447e-12	-1.58675	-1.37942	5.46993e-07	-1.38631	-1.41984
132135496	rs4937688	3.05066e-12	-1.61927	-1.37727	5.39636e-07	-1.39336	-1.42634
132135518	rs56377785	1.04396e-11	-1.76629	-3.70051e-10	1.77399e-06	-1.62961	-3.70051e-10
132135805	rs76067993	1.37049e-11	-1.30687e-10	-1.49414	2.00651e-06	-1.30687e-10	-1.50644
132136119	rs3099774	2.86917e-12	-1.53632	-1.52155	4.57785e-07	-1.45853	-1.52567
132136142	rs73042071	2.16876e-11	-1.03515	-3.70051e-10	2.82227e-06	-1.16529	-3.70051e-10
132136589	rs80129745	1.41753e-11	-1.30687e-10	-1.46039	2.27778e-06	-1.30687e-10	-1.37963
132136885	rs10894526	5.54693e-12	-1.61222	-0.786428	9.14864e-07	-1.47457	-0.817247
132138056	rs117751469	5.18301e-11	-0.163923	-3.70051e-10	1.62403e-05	0.584658	-3.70051e-10
132138675	rs3099775	1.26394e-11	-1.57507	-3.70051e-10	2.03851e-06	-1.49062	-3.70051e-10
132138828	rs2044726	2.62598e-12	-1.69953	-1.4469	4.23513e-07	-1.6759	-1.38611
132138991	rs2044727	5.90848e-12	-1.62359	-0.711913	9.20597e-07	-1.49021	-0.795357
132139658	rs117292469	1.33311e-11	-1.30687e-10	-1.52179	1.96302e-06	-1.30687e-10	-1.52835
132139905	rs3099776	2.85793e-12	-1.74899	-1.3128	4.64822e-07	-1.74975	-1.21919
132140368	rs11222990	4.64154e-12	-1.75851	-0.818339	6.23207e-07	-1.73178	-0.943937
132140516	rs11222991	1.20211e-11	-1.19548	-0.429745	2.25524e-06	-0.885259	-0.504323
132140629	rs1900925	2.84616e-12	-1.67611	-1.38982	4.52684e-07	-1.6823	-1.31309
132140684	rs3099777	2.79357e-12	-1.56615	-1.51842	4.41241e-07	-1.49314	-1.52787
132140880	rs79679700	1.33589e-11	-1.30687e-10	-1.51971	1.96359e-06	-1.30687e-10	-1.52806
132141200	rs141146542	1.35929e-11	-1.30687e-10	-1.50235	1.97733e-06	-1.30687e-10	-1.52109
132141201	rs4937689	3.48663e-12	-1.70333	-1.15963	5.60494e-07	-1.57048	-1.2113
132141608	rs12802777	7.10796e-12	-1.66395	-0.48673	1.14538e-06	-1.48053	-0.586576
132141796	rs2084527	3.34431e-12	-1.71558	-1.18906	5.32995e-07	-1.59215	-1.23993
132142496	rs117952522	1.3359e-11	-1.30687e-10	-1.5197	1.96359e-06	-1.30687e-10	-1.52806
132142534	rs73042082	1.04439e-11	-1.76588	-3.70051e-10	1.78525e-06	-1.62328	-3.70051e-10
132142789	rs3133885	6.56375e-12	-1.26034	-0.969991	9.61388e-07	-1.12971	-1.11251
132143008	rs3099778	4.89193e-11	-0.221722	-3.70051e-10	4.79645e-06	-0.634962	-3.70051e-10
132143587	rs144384663	1.45486e-11	-1.4344	-3.70051e-10	2.27223e-06	-1.38208	-3.70051e-10
132143825	rs79426878	1.40876e-11	-1.4666	-3.70051e-10	2.19478e-06	-1.41676	-3.70051e-10
132144404	rs3133880	5.22187e-12	-1.67745	-0.781589	9.55279e-07	-1.49913	-0.749462
132144550	rs79489679	1.34167e-11	-1.30687e-10	-1.51539	1.96593e-06	-1.30687e-10	-1.52687
132145314	rs3099788	2.87409e-12	-1.58521	-1.47095	4.39203e-07	-1.51543	-1.5102
132146206	rs3133879	4.31521e-12	-1.40374	-1.24601	7.72635e-07	-1.13482	-1.32597
132146255	rs2218731	2.90917e-12	-1.65353	-1.3905	4.92003e-07	-1.51243	-1.39968
132146350	rs1121544	2.88544e-12	-1.6294	-1.42282	4.24807e-07	-1.70417	-1.35478
132146922	rs3099787	3.09863e-12	-1.51746	-1.46348	4.39313e-07	-1.52789	-1.49749
132147952	rs11222996	1.04079e-11	-1.76933	-3.70051e-10	1.58861e-06	-1.73998	-3.70051e-10
132148333	rs73042085	1.59678e-11	-1.34132	-3.70051e-10	1.95564e-06	-1.53212	-3.70051e-10
132148460	rs3133877	4.29029e-12	-1.76931	-0.886225	8.16758e-07	-1.76971	-0.635541
132148538	rs4937690	3.00698e-12	-1.68944	-1.32152	5.1176e-07	-1.54176	-1.33097
132148604	rs11820240	5.92705e-12	-1.62481	-0.707554	9.66519e-07	-1.47182	-0.765073
132149137	rs716717	3.34238e-12	-1.75728	-1.14793	5.52957e-07	-1.76899	-1.02632
132149618	rs2044728	4.6766e-12	-1.59811	-0.971215	7.57992e-07	-1.52259	-0.957328
132149777	rs1992969	3.11783e-12	-1.69551	-1.27925	5.15599e-07	-1.68602	-1.17924
132150211	rs151185700	3.72167e-11	-1.30687e-10	-0.495137	4.79958e-06	-1.30687e-10	-0.634309
132150262	rs36161267	5.6183e-12	-1.67758	-0.708288	9.19547e-07	-1.54589	-0.740824
132150766	rs3133886	3.44408e-12	-1.59948	-1.27575	6.0088e-07	-1.53709	-1.1751
132151081	rs1839317	3.02488e-12	-1.68085	-1.32417	4.96421e-07	-1.54319	-1.35997
132151470	rs11222998	1.45798e-11	-1.43226	-3.70051e-10	2.71584e-06	-1.20374	-3.70051e-10
132151497	rs79346118	1.33239e-11	-1.30687e-10	-1.52234	1.96296e-06	-1.30687e-10	-1.52838
132151600	rs144143021	1.08206e-11	-1.73044	-3.70051e-10	2.1546e-06	-1.43523	-3.70051e-10
132151826	rs3099786	6.00062e-12	-0.938837	-1.38119	1.14086e-06	-0.642658	-1.4284
132152032	rs118052337	1.05817e-11	-1.75277	-3.70051e-10	1.93633e-06	-1.54204	-3.70051e-10
132152297	rs79388641	1.35984e-11	-1.30687e-10	-1.50194	2.07237e-06	-1.30687e-10	-1.47415
132152426	rs3099785	5.44025e-12	-1.0095	-1.40856	1.01861e-06	-0.725221	-1.45918
132153043	rs10894528	2.8131e-12	-1.65708	-1.42053	4.43346e-07	-1.59129	-1.42495
132153168	rs61009836	1.07016e-11	-1.7415	-3.70051e-10	1.54538e-06	-1.76757	-3.70051e-10
132153516	rs10894529	2.97871e-12	-1.70043	-1.31997	5.28575e-07	-1.49241	-1.348
132153744	rs3099784	5.86658e-12	-1.74912	-0.593502	1.54978e-06	-1.74968	-0.0150484
132154063	rs117260110	1.33847e-11	-1.30687e-10	-1.51778	1.96448e-06	-1.30687e-10	-1.52761
132155298	rs972463	5.73113e-12	-1.76943	-0.596547	1.05572e-06	-1.63666	-0.511957
132155639	rs10791221	2.7292e-12	-1.74748	-1.36041	4.52425e-07	-1.62048	-1.37549
132156093	rs80254883	1.33788e-11	-1.30687e-10	-1.51823	1.96425e-06	-1.30687e-10	-1.52773
132156139	rs116993397	1.35606e-11	-1.30687e-10	-1.50473	1.9815e-06	-1.30687e-10	-1.51899
132156175	rs10750504	2.42693e-12	-1.69804	-1.52723	4.25657e-07	-1.53985	-1.51711
132156872	rs7934599	3.98514e-12	-1.30703	-1.42229	4.97726e-07	-1.435	-1.46554
132157691	rs35167411	1.53986e-11	-1.37762	-3.70051e-10	2.0304e-06	-1.4946	-3.70051e-10
132157779	rs74333735	1.34943e-11	-1.30687e-10	-1.50963	1.96727e-06	-1.30687e-10	-1.52619
132159459	rs10894530	2.74845e-12	-1.72069	-1.38017	4.39391e-07	-1.56173	-1.46347
132159600	rs73042099	1.15244e-11	-1.66742	-3.70051e-10	1.55651e-06	-1.76039	-3.70051e-10
132159714	rs10894531	1.91678e-11	-1.15866	-3.70051e-10	2.67904e-06	-1.21738	-3.70051e-10
132159744	rs11600871	1.66626e-11	-1.29873	-3.70051e-10	2.17038e-06	-1.42794	-3.70051e-10
132160038	rs112991999	2.25816e-11	-0.994758	-3.70051e-10	2.44537e-06	-1.30864	-3.70051e-10
132160229	rs11223000	1.74917e-11	-1.30687e-10	-1.25017	2.1811e-06	-1.30687e-10	-1.42301
132160281	rs35381893	1.65248e-11	-1.30703	-3.70051e-10	2.1551e-06	-1.435	-3.70051e-10
132160813	rs10894532	3.18194e-12	-1.72556	-1.22884	4.87994e-07	-1.60828	-1.31201
132161198	rs3099783	3.86434e-12	-1.67565	-1.08445	6.25106e-07	-1.64179	-1.03088
132161215	rs12808059	2.85532e-11	-0.760126	-3.70051e-10	2.92061e-06	-1.13105	-3.70051e-10
132161270	rs55649484	1.64232e-11	-1.3132	-3.70051e-10	2.06135e-06	-1.47948	-3.70051e-10
132161324	rs3099782	8.29897e-12	-0.568265	-1.4275	1.58044e-06	-0.384077	-1.36106
132161625	rs11223001	3.35786e-10	1.70458	-3.70051e-10	3.09788e-05	1.23047	-3.70051e-10
132161780	rs79246453	1.36935e-11	-1.30687e-10	-1.49497	1.97439e-06	-1.30687e-10	-1.52258
132162300	rs79362286	1.33592e-11	-1.30687e-10	-1.51969	1.96401e-06	-1.30687e-10	-1.52785
132163442	rs73043966	1.08227e-11	-1.73025	-3.70051e-10	1.59597e-06	-1.73536	-3.70051e-10
132163504	rs12293070	3.53309e-12	-1.59676	-1.25296	4.27385e-07	-1.65362	-1.39929
132164389	rs118053456	1.21521e-11	-1.61439	-3.70051e-10	1.55827e-06	-1.75926	-3.70051e-10
132165995	rs3099780	3.18853e-12	-1.7525	-1.19984	7.7006e-07	-1.74489	-0.719232
132165996	rs3133896	3.18196e-12	-1.75885	-1.19554	7.69255e-07	-1.75267	-0.7125
132166740	rs3099779	7.3818e-12	-0.757699	-1.35518	1.31976e-06	-0.610842	-1.31455
132167165	rs3099806	2.72944e-12	-1.76962	-1.33817	5.6994e-07	-1.76969	-0.995374
132167601	rs12284625	1.47183e-11	-1.4228	-3.70051e-10	2.55762e-06	-1.26376	-3.70051e-10
132167638	rs1449437	2.3584e-12	-1.76903	-1.48488	4.10508e-07	-1.76903	-1.32416
132167693	rs59283151	3.25225e-11	-1.30687e-10	-0.629962	5.73061e-06	-1.30687e-10	-0.457015
132167924	rs117130321	6.21254e-11	0.0172605	-3.70051e-10	7.09732e-06	-0.243121	-3.70051e-10
132168455	rs74327007	1.95467e-11	-1.13909	-3.70051e-10	1.32259e-05	0.379343	-3.70051e-10
132168671	rs895914	2.37991e-12	-1.76945	-1.47538	4.19e-07	-1.76859	-1.30413
132168806	rs895915	2.60601e-12	-1.76733	-1.38674	5.2429e-07	-1.76946	-1.07909
132169105	rs895916	2.6238e-12	-1.76945	-1.37782	5.33098e-07	-1.76859	-1.0633
132169289	rs895917	2.6023e-12	-1.76886	-1.38664	5.25263e-07	-1.76778	-1.07891
132169488	rs895918	2.54253e-12	-1.76927	-1.40946	5.03008e-07	-1.76966	-1.12033
132169798	rs1037263	2.31609e-12	-1.76943	-1.50258	3.96127e-07	-1.76972	-1.35914
132169835	rs1037264	2.69066e-12	-1.7696	-1.35251	5.56313e-07	-1.7697	-1.01956
132170461	rs76179824	1.057e-11	-1.75387	-3.70051e-10	1.54285e-06	-1.7692	-3.70051e-10
132170589	rs112762548	2.27878e-11	-0.985668	-3.70051e-10	2.46259e-06	-1.30162	-3.70051e-10
132170684	rs2002734	2.75081e-12	-1.76567	-1.33432	5.78204e-07	-1.76374	-0.98693
132171192	rs117456679	1.90118e-11	-1.30687e-10	-1.16683	3.47586e-06	-1.30687e-10	-0.956994
132173229	rs79846860	1.04855e-11	-1.7619	-3.70051e-10	1.54838e-06	-1.76563	-3.70051e-10
132173527	rs1562698	2.67935e-12	-1.7691	-1.35722	5.77091e-07	-1.76804	-0.984551
132174215	rs4937691	1.37744e-11	-1.30687e-10	-1.48909	2.10156e-06	-1.30687e-10	-1.46016
132174410	rs56251906	2.45012e-11	-0.913173	-3.70051e-10	3.05047e-06	-1.08754	-3.70051e-10
132175957	rs80015426	1.04905e-11	-1.76142	-3.70051e-10	1.56284e-06	-1.75633	-3.70051e-10
132176046	rs3133895	2.61012e-12	-1.76215	-1.39035	5.46966e-07	-1.76234	-1.04386
132176152	rs151255672	1.04128e-11	-1.76886	-3.70051e-10	2.20465e-06	-1.41227	-3.70051e-10
132176200	rs140438007	1.36474e-11	-1.30687e-10	-1.49835	2.05699e-06	-1.30687e-10	-1.48159
132176500	rs3099773	2.81478e-12	-1.54869	-1.52832	4.59169e-07	-1.50902	-1.47216
132176817	rs118143335	1.04822e-11	-1.76222	-3.70051e-10	1.54996e-06	-1.76461	-3.70051e-10
132176909	rs150021143	2.3248e-11	-1.30687e-10	-0.965676	3.62806e-06	-1.30687e-10	-0.914138
132177320	rs2305273	2.91505e-12	-1.76319	-1.27882	7.05436e-07	-1.76034	-0.791436
132177563	rs2305272	2.85075e-12	-1.73251	-1.3318	4.91197e-07	-1.58107	-1.33268
132177633	rs2305271	3.28493e-12	-1.40849	-1.51406	5.11994e-07	-1.38087	-1.49141
132177740	rs2305270	2.9158e-12	-1.74507	-1.29668	6.98161e-07	-1.73978	-0.822365
132178653	rs3099767	2.55691e-12	-1.75344	-1.41966	5.34218e-07	-1.75429	-1.0755
132178933	rs4937692	2.95543e-12	-1.69501	-1.33324	4.44522e-07	-1.76393	-1.24966
132179328	rs12786704	1.51694e-11	-1.39261	-3.70051e-10	1.92162e-06	-1.54967	-3.70051e-10
132179469	rs117648806	1.40055e-11	-1.30687e-10	-1.47245	2.16418e-06	-1.30687e-10	-1.4308
132179886	rs1975613	2.78114e-12	-1.66624	-1.42279	5.38457e-07	-1.67425	-1.14764
132180486	rs144960997	2.05431e-11	-1.08937	-3.70051e-10	2.64128e-06	-1.23157	-3.70051e-10
132180510	rs2241999	2.49595e-11	0.147793	-1.04243	3.13474e-06	-0.26909	-0.7912
132181173	rs10894533	1.1315e-10	1.10431	-0.487486	2.14603e-05	0.893175	-0.029807
132181470	rs140334905	1.2469e-11	-1.58865	-3.70051e-10	1.83098e-06	-1.59799	-3.70051e-10
132181480	rs10894534	1.34941e-11	-0.51319	-0.996448	3.2875e-06	-0.322638	-0.690072
132181546	rs78115367	1.33631e-11	-1.30687e-10	-1.5194	2.00346e-06	-1.30687e-10	-1.50796
132181636	rs3133913	1.22495e-11	-0.315504	-1.29091	5.33954e-06	0.604817	-1.13251
132182003	rs11223007	5.5773e-11	-0.0906046	-3.70051e-10	6.93367e-06	-0.266447	-3.70051e-10
132183507	rs149632047	1.32768e-11	-1.52588	-3.70051e-10	1.87965e-06	-1.57175	-3.70051e-10
132183520	rs3099772	1.31491e-11	-1.53554	-3.70051e-10	1.92787e-06	-1.54642	-3.70051e-10
132184121	rs3099771	4.0482e-12	-1.26828	-1.44535	4.31475e-07	-1.67213	-1.37125
132184211	rs75226620	1.0722e-11	-1.7396	-3.70051e-10	3.26865e-06	-1.01846	-3.70051e-10
132184279	rs895925	2.49209e-12	-1.69766	-1.50111	3.62599e-07	-1.76835	-1.44895
132184339	rs895924	2.63862e-12	-1.6498	-1.49184	3.70804e-07	-1.76087	-1.43405
132184394	rs730253	3.18523e-12	-1.62903	-1.32434	4.71043e-07	-1.76532	-1.19032
132185127	rs732897	3.37335e-11	-1.33976	0.74636	1.54813e-05	-0.473922	1.01072
132185153	rs60776337	1.04309e-11	-1.76712	-3.70051e-10	1.66923e-06	-1.69048	-3.70051e-10
132185284	rs1868536	1.04174e-11	-1.76842	-3.70051e-10	2.28723e-06	-1.37549	-3.70051e-10
132185326	rs1868535	1.05284e-11	-1.75782	-3.70051e-10	2.37053e-06	-1.33972	-3.70051e-10
132185531	rs3099770	3.31416e-12	-1.70869	-1.205	5.79047e-07	-1.76972	-0.979487
132185955	rs141115903	1.57729e-11	-1.30687e-10	-1.3536	2.22717e-06	-1.30687e-10	-1.4021
132186013	rs59454095	7.68369e-11	0.229791	-3.70051e-10	6.66793e-06	-0.305527	-3.70051e-10
132186478	rs142025623	3.36712e-11	-0.59525	-3.70051e-10	5.79889e-06	-0.44517	-3.70051e-10
132187045	rs139632153	1.68829e-11	-1.28559	-3.70051e-10	1.76106e-06	-1.63692	-3.70051e-10
132187384	rs73028629	3.27804e-11	-0.622064	-3.70051e-10	1.80933e-05	0.692703	-3.70051e-10
132188092	rs3133911	3.45888e-12	-1.70371	-1.16724	5.45604e-07	-1.76657	-1.04213
132188422	rs3099769	1.40778e-11	-1.59552	0.128222	3.21778e-06	-1.5545	0.520351
132188675	rs189413943	1.73907e-11	-1.30687e-10	-1.25596	3.05706e-06	-1.30687e-10	-1.08538
132188738	rs73028637	1.16109e-11	-1.65995	-3.70051e-10	1.71372e-06	-1.66417	-3.70051e-10
132188871	rs1839316	1.95111e-11	-1.59552	0.454606	4.40435e-06	-1.5545	0.834253
132189086	rs3133910	4.48767e-11	0.406378	-0.714353	6.57479e-05	2.34152	-0.358528
132189087	rs117312247	1.05531e-11	-1.75548	-3.70051e-10	1.55358e-06	-1.76228	-3.70051e-10
132189198	rs142212729	8.42956e-10	2.62502	-3.70051e-10	9.94704e-05	2.39702	-3.70051e-10
132189398	rs146309021	1.41264e-11	-1.46385	-3.70051e-10	2.24356e-06	-1.39477	-3.70051e-10
132189529	rs12795533	8.0121e-11	0.271644	-3.70051e-10	1.38251e-05	0.423646	-3.70051e-10
132189862	rs191767598	1.41433e-11	-1.30687e-10	-1.46265	2.07325e-06	-1.30687e-10	-1.47372
132190342	rs192273166	1.08765e-10	-1.30687e-10	0.577295	2.40109e-05	-1.30687e-10	0.975672
132190343	rs149030269	1.64116e-11	-1.30687e-10	-1.3139	2.77551e-06	-1.30687e-10	-1.182
132190375	rs12801750	1.33684e-11	-0.00211306	-1.51688	1.52253e-06	-0.254296	-1.52817
132190435	rs111443381	2.00919e-11	-1.56127	0.449691	3.88893e-06	-1.54366	0.698961
132190443	rs112215978	1.68535e-11	-1.58233	0.294993	3.27062e-06	-1.56562	0.547759
132191255	rs546390605	2.44463e-11	-1.30687e-10	-0.915417	3.26032e-06	-1.30687e-10	-1.02101
132197205	rs3781630	2.40065e-11	-1.30687e-10	-0.933569	3.60996e-06	-1.30687e-10	-0.919141
132200794	rs3133906	7.01297e-12	-1.74312	-0.421015	1.3769e-06	-1.74224	-0.140769
132202071	rs485876	6.12594e-12	-1.76136	-0.538	1.19221e-06	-1.75918	-0.267852
132202713	rs73028641	1.14286e-11	-1.67578	-3.70051e-10	1.9323e-06	-1.54413	-3.70051e-10
132203222	rs564895	2.62834e-09	3.76221	-3.70051e-10	0.000128323	2.65171	-3.70051e-10
132203816	rs540356	6.76431e-12	-1.75786	-0.442377	1.26537e-06	-1.76011	-0.207357
132204441	rs617267	3.62054e-12	-1.75551	-1.06976	6.18715e-07	-1.76059	-0.92236
132204951	rs61746413	1.0811e-11	-1.73133	-3.70051e-10	2.10584e-06	-1.45812	-3.70051e-10
132205008	rs138401779	1.08639e-11	-1.72645	-3.70051e-10	1.62478e-06	-1.71747	-3.70051e-10
132205215	rs8894	3.91099e-12	-1.73424	-1.01386	7.11435e-07	-1.74237	-0.800939
132205394	rs11634	3.90286e-12	-1.26354	-1.48664	4.50434e-07	-1.48881	-1.51157
132205506	rs2706	3.94075e-12	-1.23733	-1.50319	4.64334e-07	-1.46919	-1.50079
132205962	rs144598393	1.07733e-11	-1.73482	-3.70051e-10	1.82123e-06	-1.60333	-3.70051e-10
132206788	rs117241024	1.37815e-11	-1.30687e-10	-1.48857	1.9795e-06	-1.30687e-10	-1.51999
132207239	rs520420	1.31374e-11	-1.64129	0.104856	2.18813e-06	-1.71227	0.292477
132207451	rs117706378	1.06938e-11	-1.74223	-3.70051e-10	1.68226e-06	-1.6827	-3.70051e-10
132207453	rs7122894	1.80281e-11	-1.30687e-10	-1.21996	2.49294e-06	-1.30687e-10	-1.28937
132207704	rs11223015	7.51773e-12	-0.629412	-1.46522	1.12369e-06	-0.602081	-1.48414
132207847	rs75910380	1.70799e-11	-1.30687e-10	-1.27399	2.37789e-06	-1.30687e-10	-1.33663
132208269	rs78346771	1.91541e-11	-1.30687e-10	-1.15938	2.63037e-06	-1.30687e-10	-1.23571
132208428	rs577640	7.99122e-12	-1.63989	-0.393665	1.46945e-06	-1.70658	-0.111363
132209083	rs571365	7.69202e-12	-1.09039	-0.981322	9.42967e-07	-1.47983	-0.781734
132209267	rs517317	2.65945e-11	-1.364	0.532815	7.74314e-06	-0.792355	0.636325
132209953	rs617423	1.88435e-11	-1.57335	0.397625	3.12047e-06	-1.67544	0.61058
132210362	rs111780443	1.05901e-11	-1.75197	-3.70051e-10	1.56089e-06	-1.75758	-3.70051e-10
132210444	rs75229663	1.87019e-11	-1.30687e-10	-1.18327	2.5751e-06	-1.30687e-10	-1.25695
132210788	rs631998	1.69504e-11	-1.59885	0.317255	2.83281e-06	-1.68741	0.525838
132210941	rs74559947	1.63606e-11	-1.30687e-10	-1.31702	2.2913e-06	-1.30687e-10	-1.37372
132211113	rs1823365	4.95326e-12	-1.23736	-1.27449	5.54486e-07	-1.45238	-1.34017
132211747	rs471249	1.92859e-11	-1.54219	0.389676	3.1842e-06	-1.64684	0.602203
132211915	rs79784688	1.60222e-11	-1.30687e-10	-1.33792	2.25088e-06	-1.30687e-10	-1.39152
132212033	rs77693482	1.78566e-11	-1.30687e-10	-1.22952	2.47208e-06	-1.30687e-10	-1.29778
132212052	rs647997	5.93647e-12	-1.17088	-1.1599	7.42774e-07	-1.4544	-1.0458
132212562	rs77075537	1.53396e-11	-1.30687e-10	-1.38146	2.17025e-06	-1.30687e-10	-1.428
132212816	rs523528	9.70432e-12	-1.601	-0.238318	1.59193e-06	-1.67981	-0.0580751
132212972	rs662024	9.11445e-12	-1.60488	-0.297154	1.41072e-06	-1.69553	-0.163207
132212984	rs10894536	3.95042e-12	-1.3173	-1.42077	4.73752e-07	-1.51336	-1.43655
132213321	rs79944600	2.68091e-11	-1.30687e-10	-0.823151	4.99736e-06	-1.30687e-10	-0.593927
132213460	rs529206	1.61331e-11	-1.64152	0.310501	2.45028e-06	-1.71936	0.412719
132213887	rs676355	5.13747e-12	-1.27211	-1.20323	6.42e-07	-1.51375	-1.13226
132213888	rs77490806	1.5541e-11	-1.30687e-10	-1.36841	2.19388e-06	-1.30687e-10	-1.41716
132213916	rs532211	5.18035e-12	-1.21838	-1.24865	6.44442e-07	-1.48769	-1.15452
132215979	rs79660709	1.97834e-11	-1.30687e-10	-1.12705	2.57119e-06	-1.30687e-10	-1.25847
132216067	rs144272295	1.43481e-11	-1.30687e-10	-1.44828	2.15277e-06	-1.30687e-10	-1.43608
132216569	rs141001835	1.1614e-11	-1.65968	-3.70051e-10	1.59131e-06	-1.73828	-3.70051e-10
132216636	rs74439086	1.9022e-11	-1.30687e-10	-1.1663	2.4902e-06	-1.30687e-10	-1.29047
132216927	rs12799610	1.04195e-11	-1.76821	-3.70051e-10	2.0774e-06	-1.47172	-3.70051e-10
132217012	rs1839315	1.30737e-11	-0.0498966	-1.49139	1.54496e-06	-0.27043	-1.49741
132217202	rs192213680	2.37826e-11	-1.30687e-10	-0.94294	3.92945e-06	-1.30687e-10	-0.834338
132217279	rs61906052	1.15805e-11	-1.66257	-3.70051e-10	1.57189e-06	-1.75056	-3.70051e-10
132218054	rs486659	1.87455e-11	-1.42162	0.240677	3.90007e-06	-1.22208	0.380234
132218158	rs76262489	1.93255e-11	-1.30687e-10	-1.15047	2.52244e-06	-1.30687e-10	-1.27761
132218207	rs634286	1.85726e-11	-1.41624	0.226029	3.81712e-06	-1.22836	0.365018
132218964	rs77045672	2.22938e-11	-1.30687e-10	-1.00759	2.83982e-06	-1.30687e-10	-1.1591
132219070	rs35827381	1.04328e-11	-1.76694	-3.70051e-10	2.22235e-06	-1.40427	-3.70051e-10
132219179	rs11223020	3.00873e-12	-1.57047	-1.4399	8.71792e-07	-0.88734	-1.4527
132219734	rs614127	1.48757e-10	0.890419	-3.70051e-10	8.63742e-05	2.25585	-3.70051e-10
132219968	rs76881291	6.27912e-12	-1.091	-1.18367	1.7716e-06	-0.46415	-1.1668
132220674	rs10894537	3.46685e-12	-1.37836	-1.49029	3.43119e-07	-1.76963	-1.50289
132221237	rs74618079	1.27138e-11	-1.56921	-3.70051e-10	1.97645e-06	-1.52154	-3.70051e-10
132221572	rs12289320	1.25659e-11	-1.39382	-0.187083	2.91758e-06	-1.12012	-0.0119655
132221605	rs67316035	3.78744e-12	-1.26413	-1.51607	3.37455e-07	-1.76647	-1.5227
132221614	rs479616	1.08109e-11	-0.5236	-1.20773	9.63146e-07	-1.15168	-1.08871
132221618	rs11601997	3.67885e-12	-1.29188	-1.51741	3.36523e-07	-1.76833	-1.52359
132221836	rs679234	1.92598e-11	-1.04829	-0.105586	6.42223e-06	-0.417684	0.0746125
132222058	rs10894538	3.59061e-12	-1.31682	-1.51675	3.36324e-07	-1.76936	-1.52315
132222066	rs475219	1.96102e-11	-1.02479	-0.111053	6.11132e-06	-0.468757	0.0760634
132222090	rs79848141	4.43394e-10	2.3183	-0.335732	1.90186e-05	1.33461	-0.592029
132223295	rs76683998	2.52286e-11	-1.30687e-10	-0.883917	3.37575e-06	-1.30687e-10	-0.986218
132223673	rs80139637	2.57624e-11	-1.30687e-10	-0.862979	3.74963e-06	-1.30687e-10	-0.88118
132223685	rs620813	1.06417e-11	-0.390537	-1.35657	1.05216e-06	-0.926908	-1.22509
132224223	rs76536790	1.34624e-11	-1.30687e-10	-1.512	1.9894e-06	-1.30687e-10	-1.51501
132224480	rs11223024	4.83236e-12	-1.40524	-1.13132	2.74376e-06	-0.242021	-0.951488
132224518	rs11223025	4.98802e-12	-1.36947	-1.13539	2.9352e-06	-0.169667	-0.956393
132225164	rs79391308	1.57372e-11	-1.30687e-10	-1.35587	2.3028e-06	-1.30687e-10	-1.36871
132225361	rs11223026	3.30202e-12	-1.55522	-1.36214	6.08925e-07	-1.32416	-1.37474
132225601	rs117677967	2.84092e-11	-1.30687e-10	-0.765181	4.60135e-06	-1.30687e-10	-0.676488
132225776	rs1375577	1.028e-11	-0.785236	-0.996459	1.42398e-05	1.25208	-0.798882
132225869	rs480797	1.13075e-11	-1.68643	-3.70051e-10	1.63188e-06	-1.71311	-3.70051e-10
132226374	rs76153068	1.55709e-11	-1.30687e-10	-1.36649	2.2794e-06	-1.30687e-10	-1.37892
132226417	rs77038206	1.58145e-11	-1.30687e-10	-1.35096	2.31369e-06	-1.30687e-10	-1.36399
132226418	rs76517721	1.58412e-11	-1.30687e-10	-1.34928	2.31745e-06	-1.30687e-10	-1.36237
132226617	rs151010715	1.16648e-11	-1.65532	-3.70051e-10	1.66099e-06	-1.69542	-3.70051e-10
132226747	rs11223027	4.88518e-12	-1.35302	-1.17267	2.70674e-06	-0.0902712	-1.11682
132227081	rs12419449	1.43137e-11	-1.45068	-3.70051e-10	2.72195e-06	-1.20149	-3.70051e-10
132227672	rs150319775	1.20445e-11	-1.62329	-3.70051e-10	2.1063e-06	-1.4579	-3.70051e-10
132227738	rs79745958	1.55565e-11	-1.30687e-10	-1.36742	2.27737e-06	-1.30687e-10	-1.37982
132228056	rs148980760	2.26832e-11	-0.990271	-3.70051e-10	2.14318e-06	-1.44055	-3.70051e-10
132228201	rs66536377	1.41144e-11	-1.4647	-3.70051e-10	2.60028e-06	-1.24722	-3.70051e-10
132228212	rs75290280	1.13817e-11	-1.67989	-3.70051e-10	3.24636e-06	-1.0253	-3.70051e-10
132228263	rs895922	4.51522e-12	-1.38981	-1.21463	2.55786e-06	-0.165	-1.09867
132228629	rs12286374	5.90622e-12	-1.20593	-1.12996	3.02848e-06	-0.0957372	-0.999039
132229070	rs882584	6.50065e-12	-1.23369	-1.0063	3.61188e-06	-0.0492294	-0.86938
132229828	rs2017855	4.73634e-12	-1.65712	-0.899505	1.8111e-06	-0.929862	-0.679043
132230530	rs895920	5.68388e-12	-1.19984	-1.17442	2.42741e-06	-0.266886	-1.04913
132230702	rs895919	6.50065e-12	-1.23369	-1.0063	3.61188e-06	-0.0492294	-0.86938
132230714	rs118000867	1.52546e-11	-1.30687e-10	-1.38701	2.26822e-06	-1.30687e-10	-1.38384
132231080	rs11223028	1.12585e-11	-1.69077	-3.70051e-10	1.60016e-06	-1.73273	-3.70051e-10
132231470	rs7105663	4.64287e-12	-1.65712	-0.919438	1.75494e-06	-0.929862	-0.710542
132231880	rs150959039	1.07832e-11	-1.73391	-3.70051e-10	1.62604e-06	-1.71669	-3.70051e-10
132232105	rs12793511	1.12932e-11	-1.6877	-3.70051e-10	1.60355e-06	-1.73062	-3.70051e-10
132232125	rs7945445	4.95296e-12	-1.36036	-1.15154	2.93121e-06	-0.105055	-1.02237
132232532	rs7932411	4.5844e-12	-1.65712	-0.93211	1.72933e-06	-0.929862	-0.725239
132232841	rs7948829	4.65604e-12	-1.0977	-1.47602	4.92764e-07	-1.46676	-1.4438
132233147	rs11223030	1.12494e-11	-1.69158	-3.70051e-10	1.61087e-06	-1.72606	-3.70051e-10
132233172	rs73030702	3.86514e-11	-0.457311	-3.70051e-10	4.45937e-06	-0.707829	-3.70051e-10
132233390	rs1968652	6.44e-12	-1.34826	-0.901107	2.24878e-06	-0.703128	-0.689321
132233545	rs11605945	4.81569e-12	-1.36837	-1.17164	2.81763e-06	-0.121243	-1.0457
132234555	rs77821097	1.56232e-11	-1.30687e-10	-1.36314	2.28676e-06	-1.30687e-10	-1.3757
132234745	rs11223031	6.77352e-12	-1.16177	-1.03711	4.1511e-06	0.122877	-0.90234
132234782	rs79367298	1.55751e-11	-1.30687e-10	-1.36622	2.27999e-06	-1.30687e-10	-1.37866
132235684	rs73032504	2.36e-11	-0.950647	-3.70051e-10	6.6203e-06	-0.312697	-3.70051e-10
132236293	rs77396147	1.57801e-11	-1.30687e-10	-1.35314	2.30885e-06	-1.30687e-10	-1.36609
132236815	rs10791223	2.39697e-12	-1.7674	-1.47029	3.73417e-07	-1.75134	-1.43655
132237003	rs7944110	4.52802e-12	-1.41136	-1.19025	2.47351e-06	-0.20961	-1.08759
132237087	rs117744949	2.17769e-11	-1.03104	-3.70051e-10	2.08754e-06	-1.46685	-3.70051e-10
132237233	rs579635	1.05382e-11	-1.75688	-3.70051e-10	1.58443e-06	-1.74261	-3.70051e-10
132237392	rs7944408	5.87751e-12	-1.10921	-1.23155	2.57569e-06	-0.121786	-1.13494
132237417	rs6590634	8.11475e-12	-1.12484	-0.893374	3.75986e-06	-0.0853894	-0.793066
132238354	rs12420499	1.19787e-11	-1.62876	-3.70051e-10	1.69225e-06	-1.67678	-3.70051e-10
132238868	rs10791224	2.42302e-12	-1.7627	-1.46418	3.79684e-07	-1.74233	-1.42892
132239241	rs12786618	1.18831e-11	-1.63678	-3.70051e-10	1.68131e-06	-1.68327	-3.70051e-10
132239365	rs10894539	8.2713e-12	-1.04368	-0.95542	4.14347e-06	-0.0289755	-0.752329
132239529	rs140586235	1.10266e-11	-1.71158	-3.70051e-10	1.71582e-06	-1.66294	-3.70051e-10
132239690	rs11826980	1.21481e-11	-1.61472	-3.70051e-10	1.69244e-06	-1.67666	-3.70051e-10
132239708	rs10894540	7.1918e-12	-1.05287	-1.08608	3.42928e-06	-0.0711861	-0.899302
132240142	rs4614464	7.66059e-12	-1.14492	-0.930887	3.76201e-06	-0.154063	-0.72382
132240457	rs12146661	1.04089e-11	-1.76923	-3.70051e-10	1.56066e-06	-1.75773	-3.70051e-10
132240486	rs146532120	2.90251e-11	-0.743734	-3.70051e-10	2.98093e-06	-1.1106	-3.70051e-10
132241147	rs186289925	1.54665e-11	-1.30687e-10	-1.37322	2.26473e-06	-1.30687e-10	-1.38538
132241155	rs76816078	1.47767e-11	-1.30687e-10	-1.41884	2.16801e-06	-1.30687e-10	-1.42903
132242332	rs75188691	1.08954e-11	-1.72356	-3.70051e-10	1.81792e-06	-1.60514	-3.70051e-10
132242857	rs9633969	2.31647e-12	-1.76926	-1.50259	3.56362e-07	-1.7654	-1.46925
132243138	rs12295993	6.41937e-12	-1.07861	-1.17397	2.65099e-06	-0.116784	-1.11112
132243209	rs76967025	3.32351e-11	-1.30687e-10	-0.608288	3.52714e-06	-1.30687e-10	-0.94235
132243222	rs56166224	4.72899e-12	-1.45482	-1.10336	2.4426e-06	-0.318791	-0.990983
132243389	rs11600285	4.73955e-12	-1.44836	-1.10759	2.46484e-06	-0.304972	-0.995737
132243518	rs4937694	7.03703e-12	-1.20423	-0.956476	3.26611e-06	-0.265679	-0.753558
132244217	rs75077845	1.4737e-11	-1.30687e-10	-1.42153	2.1573e-06	-1.30687e-10	-1.43398
132244366	rs146838672	1.16304e-11	-1.65827	-3.70051e-10	1.99929e-06	-1.51004	-3.70051e-10
132244573	rs4937695	7.34657e-12	-1.16767	-0.949988	3.49178e-06	-0.206417	-0.746009
132244630	rs4937696	7.34657e-12	-1.16767	-0.949988	3.49178e-06	-0.206417	-0.746009
132244846	rs4937697	2.38208e-12	-1.76926	-1.47466	3.66152e-07	-1.7654	-1.44215
132244964	rs117811458	1.52359e-11	-1.30687e-10	-1.38824	2.23233e-06	-1.30687e-10	-1.39979
132245426	rs79497405	1.19473e-11	-1.63139	-3.70051e-10	1.72444e-06	-1.65793	-3.70051e-10
132245683	rs1939961	7.4903e-12	-1.18398	-0.914308	3.67724e-06	-0.197602	-0.703071
132245782	rs12274869	3.13338e-10	1.63539	-3.70051e-10	2.66855e-05	1.08128	-3.70051e-10
132245867	rs78352597	1.49487e-11	-1.30687e-10	-1.40727	2.19207e-06	-1.30687e-10	-1.41799
132246334	rs76325220	1.43751e-11	-1.30687e-10	-1.4464	2.11206e-06	-1.30687e-10	-1.45517
132246712	rs592161	1.04665e-11	-1.76372	-3.70051e-10	1.55078e-06	-1.76408	-3.70051e-10
132247254	rs11223038	2.39376e-12	-1.76972	-1.46931	3.70242e-07	-1.76231	-1.43413
132247436	rs78821002	1.42561e-11	-1.30687e-10	-1.45471	2.09556e-06	-1.30687e-10	-1.46301
132247458	rs605735	2.47801e-11	0.424466	-1.32632	3.40812e-06	0.335276	-1.31195
132247949	rs117148800	1.41855e-11	-1.30687e-10	-1.45967	2.02683e-06	-1.30687e-10	-1.49636
132248950	rs140882293	1.42229e-11	-1.30687e-10	-1.45704	2.61055e-06	-1.30687e-10	-1.24328
132249251	rs150178013	1.23468e-11	-1.5985	-3.70051e-10	1.8239e-06	-1.60186	-3.70051e-10
132249306	rs138580446	4.87716e-10	2.07784	-3.70051e-10	9.34439e-05	2.33452	-3.70051e-10
132249454	rs61908162	1.04252e-11	-1.76767	-3.70051e-10	1.56724e-06	-1.75352	-3.70051e-10
132249486	rs74515499	1.45941e-11	-1.30687e-10	-1.43128	2.14252e-06	-1.30687e-10	-1.44085
132249888	rs10894541	1.16368e-11	-1.65772	-3.70051e-10	1.63826e-06	-1.7092	-3.70051e-10
132250393	rs11223040	7.84368e-12	-1.16767	-0.884513	3.8631e-06	-0.206417	-0.64495
132250880	rs75796067	8.85922e-12	-0.96438	-0.966056	3.51705e-06	-0.000636812	-0.944577
132250912	rs658772	2.46288e-12	-1.76443	-1.44613	4.81161e-07	-1.48038	-1.45401
132251202	rs7129485	7.70271e-12	-1.17959	-0.890732	3.76197e-06	-0.225657	-0.652237
132251314	rs11223041	5.85256e-12	-1.12815	-1.21687	2.40005e-06	-0.210349	-1.117
132251970	rs73045875	1.96757e-11	-1.13251	-3.70051e-10	5.17468e-06	-0.55906	-3.70051e-10
132252148	rs12276480	1.22536e-11	-1.60608	-3.70051e-10	1.70386e-06	-1.66994	-3.70051e-10
132252265	rs1939964	7.79505e-12	-1.16767	-0.890732	3.83505e-06	-0.206417	-0.652237
132252554	rs1939965	5.87651e-12	-1.11652	-1.22441	2.4638e-06	-0.192254	-1.10888
132254012	rs113768900	2.13516e-11	-1.05077	-3.70051e-10	2.52562e-06	-1.27635	-3.70051e-10
132254618	rs535876822	1.06598e-11	-1.74542	-3.70051e-10	1.54616e-06	-1.76706	-3.70051e-10
132254646	rs11223042	5.53422e-12	-1.169	-1.23195	2.3435e-06	-0.233447	-1.11774
132254814	rs11223043	5.61692e-12	-1.15774	-1.22837	2.39605e-06	-0.215482	-1.11353
132255438	rs79894601	1.43816e-11	-1.30687e-10	-1.44594	2.11297e-06	-1.30687e-10	-1.45474
132255439	rs147510024	2.37407e-12	-1.76964	-1.47765	3.70128e-07	-1.7636	-1.43314
132255460	rs10894542	6.72219e-12	-1.10757	-1.09891	3.23478e-06	-0.135704	-0.893173
132255568	rs186791515	1.08458e-11	-1.72811	-3.70051e-10	1.6315e-06	-1.71334	-3.70051e-10
132256658	rs12222112	2.38786e-12	-1.76949	-1.47201	3.74635e-07	-1.75917	-1.42547
132257108	rs12421577	1.21289e-11	-1.6163	-3.70051e-10	1.70954e-06	-1.66661	-3.70051e-10
132257172	rs10894544	5.58153e-12	-1.14638	-1.24605	2.38943e-06	-0.197414	-1.13437
132257465	rs79391280	1.45971e-11	-1.30687e-10	-1.43107	2.14295e-06	-1.30687e-10	-1.44065
132257536	rs148225371	2.10297e-11	-1.06596	-3.70051e-10	4.75078e-06	-0.644529	-3.70051e-10
132258404	rs11223045	4.25573e-12	-1.45482	-1.20881	2.21103e-06	-0.318791	-1.09059
132258436	rs677915	2.71532e-10	1.49219	-3.70051e-10	1.19062e-05	0.274225	-3.70051e-10
132258705	rs12788238	2.66925e-11	-0.82751	-3.70051e-10	5.62663e-06	-0.475326	-3.70051e-10
132259213	rs146785770	1.12556e-11	-1.69103	-3.70051e-10	6.36402e-06	-0.352177	-3.70051e-10
132259412	rs139556424	1.6965e-11	-1.28074	-3.70051e-10	1.54393e-06	-1.76851	-3.70051e-10
132259468	rs75460086	1.41155e-11	-1.30687e-10	-1.46462	2.07613e-06	-1.30687e-10	-1.47233
132259948	rs11223046	4.18663e-12	-1.46753	-1.21246	2.14199e-06	-0.346234	-1.09487
132260090	rs11223047	5.28864e-12	-1.21439	-1.23195	2.23145e-06	-0.282444	-1.11774
132260243	rs2508938	2.82498e-11	0.552789	-1.3236	3.87489e-06	0.461001	-1.30932
132260443	rs4937698	1.54771e-11	-1.30687e-10	-1.37253	2.30836e-06	-1.30687e-10	-1.3663
132260572	rs35950153	1.16288e-11	-1.65841	-3.70051e-10	1.66425e-06	-1.69346	-3.70051e-10
132261194	rs117696742	1.40652e-11	-1.30687e-10	-1.46819	2.09109e-06	-1.30687e-10	-1.46515
132261523	rs10791226	5.25126e-12	-1.21439	-1.23904	2.21288e-06	-0.282444	-1.1261
132261973	rs11223049	2.48272e-12	-1.7696	-1.43294	4.02199e-07	-1.76001	-1.35364
132262135	rs117425867	1.42422e-11	-1.45568	-3.70051e-10	1.78802e-06	-1.62173	-3.70051e-10
132262559	rs11223050	1.20367e-11	-1.62393	-3.70051e-10	1.71311e-06	-1.66453	-3.70051e-10
132263004	rs141989820	1.52204e-11	-1.30687e-10	-1.38926	2.27996e-06	-1.30687e-10	-1.37868
132263110	rs76016387	1.06403e-11	-1.74724	-3.70051e-10	1.93615e-06	-1.54214	-3.70051e-10
132263612	rs7107484	4.40545e-12	-1.63084	-0.998209	1.87226e-06	-0.8323	-0.743391
132264013	rs11223051	4.47236e-12	-1.14081	-1.47317	6.33446e-07	-1.24999	-1.40942
132264068	rs11223052	1.3967e-11	-1.30687e-10	-1.47519	2.27818e-06	-1.30687e-10	-1.37946
132264569	rs7111881	4.25003e-12	-1.44851	-1.21646	2.28091e-06	-0.278711	-1.09955
132264633	rs7111704	4.11951e-12	-1.23509	-1.46107	4.74483e-07	-1.55642	-1.39195
132264970	rs1939967	2.40428e-11	-0.93206	-3.70051e-10	3.13919e-06	-1.05887	-3.70051e-10
132265447	rs10791227	5.16672e-12	-1.18161	-1.28805	2.21053e-06	-0.229099	-1.18051
132265451	rs10791228	5.11005e-12	-1.19264	-1.28805	2.17134e-06	-0.246983	-1.18051
132265553	rs12283176	1.21479e-11	-1.61474	-3.70051e-10	1.76754e-06	-1.63325	-3.70051e-10
132265728	rs10791229	5.12382e-12	-1.19264	-1.28536	2.18095e-06	-0.246983	-1.17609
132265761	rs4494309	5.28276e-12	-1.05947	-1.38797	7.61383e-07	-1.17583	-1.29963
132266010	rs7119699	5.18716e-12	-1.17047	-1.29523	2.23384e-06	-0.211112	-1.18801
132266234	rs11223053	1.05552e-11	-1.75528	-3.70051e-10	1.62969e-06	-1.71445	-3.70051e-10
132266425	rs7120180	5.52935e-12	-1.11326	-1.28856	2.46759e-06	-0.119639	-1.17996
132266947	rs142172942	1.47574e-11	-1.30687e-10	-1.42015	1.99795e-06	-1.30687e-10	-1.51072
132267059	rs2212483	4.62636e-12	-1.16251	-1.41761	5.38195e-07	-1.50973	-1.31264
132267142	rs12282457	5.46711e-12	-1.14197	-1.27117	2.42921e-06	-0.158924	-1.15635
132267204	rs11223054	5.51114e-12	-1.13645	-1.26867	2.43573e-06	-0.156536	-1.15606
132267533	rs11604359	5.52956e-12	-1.13645	-1.26533	2.44547e-06	-0.156536	-1.15206
132267563	rs76910681	1.3903e-11	-1.30687e-10	-1.47979	2.0439e-06	-1.30687e-10	-1.48798
132267622	rs146059895	3.0843e-11	-1.30687e-10	-0.682986	6.61799e-06	-1.30687e-10	-0.313045
132267922	rs7105078	5.48928e-12	-1.1539	-1.2552	2.40711e-06	-0.184451	-1.13996
132267944	rs12788812	1.16712e-11	-1.65477	-3.70051e-10	1.66928e-06	-1.69044	-3.70051e-10
132267968	rs12788366	1.16712e-11	-1.65477	-3.70051e-10	1.66928e-06	-1.69044	-3.70051e-10
132268163	rs117644235	6.10284e-10	2.30203	-3.70051e-10	0.000128896	2.65617	-3.70051e-10
132268575	rs71485747	1.17145e-11	-1.65106	-3.70051e-10	1.67443e-06	-1.68736	-3.70051e-10
132268649	rs10894546	5.46665e-12	-1.1479	-1.26533	2.40114e-06	-0.17483	-1.15206
132268922	rs10894547	5.52956e-12	-1.13645	-1.26533	2.44547e-06	-0.156536	-1.15206
132269376	rs11605569	4.41977e-12	-1.41444	-1.21137	2.41408e-06	-0.233503	-1.08801
132269512	rs11603429	5.57514e-12	-1.12491	-1.26867	2.48095e-06	-0.138138	-1.15606
132269513	rs11603410	5.51114e-12	-1.13645	-1.26867	2.43573e-06	-0.156536	-1.15606
132269589	rs7480275	5.64047e-12	-1.11326	-1.26867	2.52728e-06	-0.119639	-1.15606
132269608	rs10894548	5.51114e-12	-1.13645	-1.26867	2.43573e-06	-0.156536	-1.15606
132269661	rs1940010	5.7518e-12	-1.09371	-1.26867	2.38415e-06	-0.177937	-1.15606
132269933	rs11223055	4.47615e-12	-1.1935	-1.41963	5.44285e-07	-1.49566	-1.31546
132270028	rs1940009	5.58166e-12	-1.10705	-1.28536	2.50163e-06	-0.109804	-1.17609
132270045	rs145252566	1.43894e-11	-1.30687e-10	-1.4454	2.28391e-06	-1.30687e-10	-1.37695
132270076	rs1940008	5.48503e-12	-1.1479	-1.26197	2.4108e-06	-0.17483	-1.14805
132270153	rs4463853	5.69876e-12	-1.10631	-1.26533	2.48534e-06	-0.140364	-1.15206
132270243	rs10894549	5.56693e-12	-1.13645	-1.2586	2.46523e-06	-0.156536	-1.14401
132270345	rs7130358	5.65932e-12	-1.11326	-1.26533	2.53739e-06	-0.119639	-1.15206
132270402	rs7114722	5.58588e-12	-1.13645	-1.2552	2.47525e-06	-0.156536	-1.13996
132270439	rs7114522	5.52233e-12	-1.1479	-1.2552	2.43038e-06	-0.17483	-1.13996
132270653	rs4511287	5.61258e-12	-1.12491	-1.26197	2.5009e-06	-0.138138	-1.14805
132270692	rs4272789	5.62628e-12	-1.13645	-1.24799	2.49659e-06	-0.156536	-1.13138
132271023	rs2155375	5.93745e-12	-1.09308	-1.23754	2.75909e-06	-0.0689817	-1.11895
132271164	rs79059288	1.35193e-11	-1.30687e-10	-1.50777	1.99529e-06	-1.30687e-10	-1.51205
132271186	rs2155376	5.83939e-12	-1.11326	-1.23401	2.6338e-06	-0.119639	-1.11477
132271288	rs35671390	1.1322e-11	-1.68514	-3.70051e-10	1.62834e-06	-1.71527	-3.70051e-10
132271329	rs76006672	2.94033e-11	-0.730786	-3.70051e-10	3.01205e-06	-1.10022	-3.70051e-10
132271534	rs11223056	6.11441e-12	-1.07229	-1.22895	2.65585e-06	-0.132902	-1.09317
132271723	rs12421244	6.46115e-12	-1.02314	-1.22294	3.07314e-06	0.0215366	-1.10167
132271740	rs12284699	6.09741e-12	-1.0775	-1.22653	2.57783e-06	-0.149969	-1.10592
132271771	rs12284702	6.04216e-12	-1.08804	-1.22509	2.53906e-06	-0.164521	-1.10652
132271834	rs11223057	1.2138e-11	-1.61555	-3.70051e-10	1.72538e-06	-1.65739	-3.70051e-10
132272176	rs140644825	3.76883e-11	-0.482543	-3.70051e-10	5.28464e-06	-0.538032	-3.70051e-10
132272223	rs34671887	6.26011e-12	-1.06937	-1.20833	2.91991e-06	-0.0315067	-1.09978
132272299	rs35226152	6.35654e-12	-1.06937	-1.19304	2.97194e-06	-0.0315067	-1.08211
132272627	rs11605228	5.72889e-12	-1.19608	-1.17029	3.68348e-06	0.211974	-1.11095
132272791	rs10894550	3.97674e-12	-1.35366	-1.37777	8.69556e-07	-1.18823	-1.15438
132272909	rs71470701	1.1117e-11	-1.70342	-3.70051e-10	1.66553e-06	-1.6927	-3.70051e-10
132272925	rs71470702	1.21103e-11	-1.61784	-3.70051e-10	1.79728e-06	-1.61656	-3.70051e-10
132272991	rs10791230	6.17043e-12	-0.965344	-1.32678	3.03501e-06	0.184039	-1.27666
132273244	rs11223059	1.13072e-11	-1.68645	-3.70051e-10	1.64266e-06	-1.70652	-3.70051e-10
132273291	rs2155377	3.38208e-12	-1.52715	-1.36626	6.99824e-07	-1.40757	-1.15219
132273416	rs1065	5.21206e-12	-1.13682	-1.3241	2.57585e-06	0.0583764	-1.31504
132273464	rs4520606	5.52402e-12	-1.07749	-1.3253	5.87408e-06	0.883973	-1.31626
132273553	rs11223060	1.05413e-11	-1.7566	-3.70051e-10	1.54219e-06	-1.76963	-3.70051e-10
132273802	rs1005829	5.25312e-12	-1.40037	-1.0527	2.85936e-06	-0.245394	-0.906845
132274000	rs2155378	5.39852e-12	-1.38984	-1.03593	1.91446e-06	-0.665708	-0.887691
132274290	rs2155379	4.92731e-12	-1.20891	-1.30819	1.98088e-06	-0.233867	-1.28543
132274554	rs61908165	1.31885e-11	-1.53255	-3.70051e-10	1.56251e-06	-1.75654	-3.70051e-10
132275088	rs10894551	5.32338e-12	-1.13506	-1.30473	4.1273e-06	0.525981	-1.31119
132275295	rs2212484	2.52937e-12	-1.7588	-1.42513	4.59371e-07	-1.75536	-1.22538
132275455	rs117184470	7.66553e-12	-0.804835	-1.27032	3.25269e-06	0.232354	-1.25571
132276285	rs10676490	3.37266e-12	-1.4083	-1.48789	1.1595e-06	-0.633218	-1.42163
132276436	rs116991411	2.26645e-11	-0.991096	-3.70051e-10	5.16376e-06	-0.561173	-3.70051e-10
132276484	rs145918720	1.19732e-11	-1.62922	-3.70051e-10	1.54227e-06	-1.76958	-3.70051e-10
132276497	rs150212489	1.07081e-11	-1.74089	-3.70051e-10	2.1142e-06	-1.45416	-3.70051e-10
132277661	rs10894553	3.23202e-12	-1.41078	-1.52801	9.75723e-07	-0.699752	-1.52766
132277720	rs10894554	4.12189e-12	-1.46188	-1.23371	1.26294e-06	-0.781426	-1.18797
132278347	rs181612879	5.92787e-11	-1.30687e-10	-0.029644	1.13816e-05	-1.30687e-10	0.22916
132278472	rs10894555	5.70727e-12	-0.856081	-1.51407	4.75924e-06	0.842566	-1.48532
132279669	rs58609531	1.4268e-11	-1.30687e-10	-1.45387	2.2978e-06	-1.30687e-10	-1.37088
132280286	rs78058594	7.66297e-12	-0.677843	-1.39765	3.43328e-06	0.417868	-1.38719
132280488	rs11827383	3.91987e-12	-1.21779	-1.52805	1.2652e-06	-0.439366	-1.52824
132280542	rs139097304	5.77074e-11	-1.30687e-10	-0.0565088	1.02015e-05	-1.30687e-10	0.119695
132280741	rs11827412	1.04081e-11	-1.76931	-3.70051e-10	1.55569e-06	-1.76092	-3.70051e-10
132280921	rs4936166	4.67781e-12	-1.32633	-1.24273	1.52956e-06	-0.580177	-1.19768
132281651	rs1940013	3.91854e-12	-1.21779	-1.52839	1.26503e-06	-0.439366	-1.52837
132282053	rs1940012	7.8819e-12	-0.972943	-1.07438	3.95628e-06	0.15344	-0.980972
132282557	rs1079019	4.27653e-12	-1.13079	-1.52797	1.50222e-06	-0.268228	-1.52766
132282989	rs79736131	3.33565e-10	1.69794	-3.70051e-10	2.82582e-05	1.13855	-3.70051e-10
132283489	rs11223062	1.0443e-11	-1.76596	-3.70051e-10	1.59026e-06	-1.73894	-3.70051e-10
132283574	rs55858441	2.77914e-11	-0.787166	-3.70051e-10	1.72987e-05	0.647796	-3.70051e-10
132284674	rs1940011	5.88922e-12	-0.816461	-1.52231	4.8704e-06	0.901615	-1.52128
132285217	rs145808849	1.48161e-11	-1.41618	-3.70051e-10	1.90726e-06	-1.55717	-3.70051e-10
132285321	rs3802791	1.41783e-11	-1.30687e-10	-1.46018	2.27947e-06	-1.30687e-10	-1.37889
132285443	rs3824898	4.28852e-12	-1.4471	-1.20886	1.29782e-06	-0.810089	-1.13206
132287328	rs4937700	4.1735e-12	-1.42925	-1.25389	1.24096e-06	-0.779487	-1.20747
132287837	rs74702661	1.8659e-11	-1.30687e-10	-1.18556	2.76116e-06	-1.30687e-10	-1.18719
132287874	rs1940403	3.84894e-12	-1.61779	-1.14631	5.17255e-07	-1.53261	-1.32944
132288320	rs73603254	1.56667e-11	-1.36036	-3.70051e-10	2.80425e-06	-1.1717	-3.70051e-10
132288860	rs10894557	1.04199e-11	-1.76817	-3.70051e-10	1.54206e-06	-1.76972	-3.70051e-10
132289393	rs11223064	4.37444e-12	-1.43597	-1.20015	1.26215e-06	-0.819246	-1.15078
132289761	rs3360	4.50861e-12	-1.42925	-1.17665	1.34682e-06	-0.779487	-1.1256
132290422	rs2155374	1.57448e-11	-1.30687e-10	-1.35539	2.62591e-06	-1.30687e-10	-1.23741
132290494	rs76722395	5.11599e-11	-1.30687e-10	-0.176937	6.04145e-06	-1.30687e-10	-0.404194
132290599	rs2186752	4.40824e-12	-1.4471	-1.18132	1.29972e-06	-0.810089	-1.1306
132290607	rs76703994	1.50022e-11	-1.4037	-3.70051e-10	2.76372e-06	-1.18626	-3.70051e-10
132290674	rs12417538	3.64693e-12	-1.29953	-1.51847	1.06857e-06	-0.619348	-1.51716
132291036	rs12417610	4.33705e-12	-1.26078	-1.38392	1.73983e-06	-0.3561	-1.29295
132291273	rs58179972	1.58162e-11	-1.30687e-10	-1.35086	2.68168e-06	-1.30687e-10	-1.21639
132292468	rs10894558	3.41905e-12	-1.35844	-1.52409	9.67767e-07	-0.712594	-1.52301
132292698	rs12575082	1.55689e-11	-1.30687e-10	-1.36662	2.59097e-06	-1.30687e-10	-1.25081
132293737	rs11223066	3.74246e-12	-1.27903	-1.51312	1.10523e-06	-0.587403	-1.51538
132293746	rs11223067	3.46966e-12	-1.35392	-1.51391	9.51024e-07	-0.736941	-1.51611
132294249	rs61304838	3.8504e-12	-1.70706	-1.05665	5.89028e-07	-1.73727	-0.994844
132294616	rs57530342	1.54123e-11	-1.30687e-10	-1.37673	2.55676e-06	-1.30687e-10	-1.2641
132295378	rs75129691	1.54123e-11	-1.30687e-10	-1.37673	2.55676e-06	-1.30687e-10	-1.2641
132295874	rs61908167	1.04174e-11	-1.76842	-3.70051e-10	1.73357e-06	-1.65266	-3.70051e-10
132296204	rs12221543	3.41461e-12	-1.35607	-1.52776	9.87163e-07	-0.687612	-1.52815
132296573	rs4937701	1.53019e-11	-1.30687e-10	-1.38392	2.53253e-06	-1.30687e-10	-1.27362
132296878	rs7131275	3.61993e-12	-1.29862	-1.52681	1.08417e-06	-0.595845	-1.52617
132297204	rs1939966	3.58355e-12	-1.30873	-1.52681	1.06699e-06	-0.611824	-1.52617
132297595	rs3824871	3.47577e-12	-1.33838	-1.5277	1.01661e-06	-0.659111	-1.52725
132297778	rs7104899	5.48004e-12	-1.28352	-1.12726	1.69797e-06	-0.600541	-1.07286
132297990	rs7121278	1.53751e-11	-1.30687e-10	-1.37914	2.54861e-06	-1.30687e-10	-1.26729
132298100	rs11822423	1.04671e-11	-1.76366	-3.70051e-10	1.58273e-06	-1.74369	-3.70051e-10
132298193	rs11827069	3.68118e-12	-1.28598	-1.52268	1.11115e-06	-0.575934	-1.52151
132298530	rs3781635	3.50286e-12	-1.34889	-1.50942	9.98185e-07	-0.697323	-1.50733
132299084	rs12223295	3.4052e-12	-1.36788	-1.51872	9.58747e-07	-0.727758	-1.51721
132299866	rs11223068	1.04131e-11	-1.76883	-3.70051e-10	1.57547e-06	-1.74828	-3.70051e-10
132300326	rs61498343	1.22519e-11	-1.60621	-3.70051e-10	1.99474e-06	-1.51232	-3.70051e-10
132300813	rs3781633	8.20575e-12	-1.06864	-0.938421	2.45605e-06	-0.460625	-0.843659
132301512	rs143605069	1.94754e-11	-1.30687e-10	-1.14274	2.7037e-06	-1.30687e-10	-1.20821
132302284	rs141082368	1.38121e-11	-1.30687e-10	-1.48635	2.32391e-06	-1.30687e-10	-1.35959
132303247	rs75029724	1.35844e-11	-1.30687e-10	-1.50297	2.07418e-06	-1.30687e-10	-1.47327
132303393	rs10894559	3.14685e-12	-1.45266	-1.51284	9.18193e-07	-0.777247	-1.51094
132304020	rs116903274	1.0613e-11	-1.74982	-3.70051e-10	1.64221e-06	-1.70679	-3.70051e-10
132304429	rs1939957	3.69829e-12	-1.29661	-1.50742	2.01076e-06	0.00880991	-1.51313
132304538	rs59882561	3.91864e-12	-1.64727	-1.09888	5.1447e-07	-1.57262	-1.29484
132304825	rs73033730	1.7907e-10	1.07588	-3.70051e-10	3.54768e-05	1.36604	-3.70051e-10
132305184	rs3781631	5.10622e-11	-1.30687e-10	-0.17885	6.03092e-06	-1.30687e-10	-0.405938
132305441	rs11223069	1.04038e-11	-1.76972	-3.70051e-10	1.54604e-06	-1.76714	-3.70051e-10
132306153	rs1940024	4.31301e-12	-1.51453	-1.13573	1.26569e-06	-0.866647	-1.10057
132306403	rs2298479	3.42923e-12	-1.37317	-1.50639	1.05179e-06	-0.640032	-1.51231
132306508	rs117621063	2.43498e-11	-1.30687e-10	-0.91937	2.65448e-06	-1.30687e-10	-1.22659
132307646	rs67711553	1.01791e-11	-0.817251	-0.974308	1.82147e-06	-0.743707	-0.859487
132308564	rs10894560	4.09828e-12	-1.55371	-1.14762	1.1829e-06	-0.940588	-1.09428
132309373	rs1940026	3.25761e-12	-1.74228	-1.18862	5.05993e-07	-1.76437	-1.1197
132309755	rs7926221	3.11253e-12	-1.46915	-1.50731	8.68667e-07	-0.834984	-1.50865
132309818	rs7926244	3.1476e-12	-1.45268	-1.51257	8.89578e-07	-0.806117	-1.51373
132309911	rs7926384	3.2279e-12	-1.75144	-1.18862	5.04211e-07	-1.7679	-1.1197
132310263	rs11223072	1.31412e-11	-1.53614	-3.70051e-10	1.69447e-06	-1.67547	-3.70051e-10
132310308	rs74420510	4.19085e-11	-1.30687e-10	-0.376404	5.04007e-06	-1.30687e-10	-0.585418
132310535	rs10431099	3.07912e-12	-1.47722	-1.51004	8.54106e-07	-0.849255	-1.51128
132311718	rs7946329	2.9694e-12	-1.50787	-1.51566	8.011e-07	-0.90791	-1.5167
132312176	rs10894563	3.18921e-12	-1.46089	-1.49123	8.3171e-07	-0.894093	-1.49302
132312307	rs649631	3.24171e-10	1.66938	-3.70051e-10	3.69126e-05	1.40572	-3.70051e-10
132312326	rs116024877	3.79766e-11	-1.30687e-10	-0.474923	4.61123e-06	-1.30687e-10	-0.674343
132312805	rs11223073	3.09177e-12	-1.48485	-1.4983	7.93076e-07	-0.934772	-1.4999
132312953	rs11223074	3.17046e-12	-1.46898	-1.48903	8.22498e-07	-0.907759	-1.49049
132313738	rs79345045	1.41613e-11	-1.30687e-10	-1.46138	2.33717e-06	-1.30687e-10	-1.35389
132314462	rs4937702	3.82974e-12	-1.56699	-1.20211	1.03307e-06	-1.00781	-1.16249
132314476	rs4936167	3.06478e-12	-1.71309	-1.27883	5.51293e-07	-1.59878	-1.19955
132314776	rs4936168	3.74075e-12	-1.60044	-1.19217	9.73576e-07	-1.07407	-1.15555
132315728	rs7947571	3.20162e-12	-1.4967	-1.45154	7.95875e-07	-0.968603	-1.46255
132316582	rs4245106	1.34127e-11	-1.30687e-10	-1.51569	2.06648e-06	-1.30687e-10	-1.47699
132316635	rs12421501	1.0437e-11	-1.76654	-3.70051e-10	1.56494e-06	-1.75499	-3.70051e-10
132317058	rs59475078	1.17222e-11	-1.65041	-3.70051e-10	1.87055e-06	-1.57661	-3.70051e-10
132317179	rs73585011	4.01273e-12	-1.37654	-1.34588	5.31019e-07	-1.39222	-1.44358
132317551	rs138701654	1.0772e-11	-1.73495	-3.70051e-10	1.57543e-06	-1.74831	-3.70051e-10
132317571	rs58939311	1.12505e-11	-1.69148	-3.70051e-10	1.77323e-06	-1.63003	-3.70051e-10
132317900	rs11223076	1.15203e-11	-1.66778	-3.70051e-10	1.82932e-06	-1.59889	-3.70051e-10
132318460	rs78390582	1.35139e-11	-1.30687e-10	-1.50818	2.112e-06	-1.30687e-10	-1.4552
132319073	rs77540519	1.3502e-11	-1.30687e-10	-1.50905	2.10846e-06	-1.30687e-10	-1.45688
132319491	rs139757632	1.0479e-11	-1.76252	-3.70051e-10	1.59838e-06	-1.73385	-3.70051e-10
132319543	rs11223077	1.1171e-11	-1.69857	-3.70051e-10	1.7564e-06	-1.63957	-3.70051e-10
132319616	rs150072801	1.39171e-11	-1.47878	-3.70051e-10	1.56802e-06	-1.75303	-3.70051e-10
132319748	rs145335360	1.04111e-11	-1.76902	-3.70051e-10	1.88525e-06	-1.56877	-3.70051e-10
132320394	rs2226633	3.3612e-12	-1.48863	-1.41097	5.34635e-07	-1.46552	-1.36349
132320825	rs74705123	1.33918e-11	-1.30687e-10	-1.51725	2.07215e-06	-1.30687e-10	-1.47425
132320886	rs75208588	1.34602e-11	-1.30687e-10	-1.51216	2.09436e-06	-1.30687e-10	-1.46359
132321312	rs11821777	3.23549e-12	-1.45835	-1.47936	8.33557e-07	-0.891011	-1.49388
132321361	rs78453902	1.39382e-11	-1.30687e-10	-1.47726	2.22446e-06	-1.30687e-10	-1.40332
132321503	rs77997406	1.38423e-11	-1.30687e-10	-1.48417	2.20026e-06	-1.30687e-10	-1.41426
132321504	rs11223079	3.51469e-12	-1.49648	-1.35846	5.64064e-07	-1.47369	-1.30173
132321572	rs11223080	1.12294e-11	-1.69336	-3.70051e-10	1.76878e-06	-1.63255	-3.70051e-10
132321908	rs2212482	4.21507e-12	-1.4307	-1.24253	5.42345e-07	-1.44524	-1.36945
132322080	rs75642915	1.3819e-11	-1.30687e-10	-1.48585	2.19431e-06	-1.30687e-10	-1.41697
132322184	rs117768520	1.07419e-11	-1.73774	-3.70051e-10	1.9865e-06	-1.51646	-3.70051e-10
132322705	rs12419742	1.05306e-11	-1.75761	-3.70051e-10	1.59943e-06	-1.73319	-3.70051e-10
132322828	rs61908171	3.05359e-11	-0.69299	-3.70051e-10	6.42647e-06	-0.342412	-3.70051e-10
132322934	rs79120040	4.19649e-11	-1.30687e-10	-0.37506	5.46192e-06	-1.30687e-10	-0.505036
132323368	rs7929377	5.86112e-12	-1.76959	-0.573962	8.74774e-07	-1.70869	-0.627934
132323518	rs75232906	1.41708e-11	-1.30687e-10	-1.46071	2.31139e-06	-1.30687e-10	-1.36499
132324239	rs2508967	4.44402e-12	-1.75354	-0.866795	6.45557e-07	-1.76181	-0.878668
132324357	rs73585017	1.33192e-11	-1.30687e-10	-1.52269	2.00184e-06	-1.30687e-10	-1.50877
132324747	rs75765707	3.49777e-11	-1.30687e-10	-0.557184	8.12262e-06	-1.30687e-10	-0.108184
132325814	rs2512713	4.09443e-12	-1.75416	-0.948107	6.07549e-07	-1.7656	-0.935563
132327082	rs74737773	3.11373e-11	-0.673488	-3.70051e-10	2.01208e-06	-1.50367	-3.70051e-10
132327279	rs2512714	4.32793e-12	-1.74979	-0.897014	6.48551e-07	-1.75192	-0.883933
132327330	rs2512715	1.61756e-11	-1.76357	0.435182	3.75558e-06	-1.75724	0.877643
132327510	rs148798669	3.84613e-11	-1.30687e-10	-0.462242	9.10659e-06	-1.30687e-10	0.00616106
132327660	rs11223081	3.66033e-12	-1.67089	-1.14345	5.13201e-07	-1.65053	-1.21939
132327820	rs948208	4.28106e-12	-1.23963	-1.41806	4.22314e-06	0.569042	-1.3313
132327828	rs75023564	5.06813e-11	-1.30687e-10	-0.186336	1.26397e-05	-1.30687e-10	0.334006
132328691	rs2509237	1.57108e-11	-1.76426	0.406712	3.80879e-06	-1.75753	0.892
132328820	rs79625640	5.85854e-11	-1.30687e-10	-0.0414082	1.49829e-05	-1.30687e-10	0.504072
132328851	rs76917404	1.041e-11	-1.76913	-3.70051e-10	2.3724e-06	-1.33893	-3.70051e-10
132329045	rs1939953	5.68774e-11	-1.30687e-10	-0.0709962	1.44731e-05	-1.30687e-10	0.469455
132329356	rs145592605	3.8763e-11	-1.30687e-10	-0.454427	9.19235e-06	-1.30687e-10	0.015535
132329679	rs75428165	5.77345e-11	-1.30687e-10	-0.0560396	1.47287e-05	-1.30687e-10	0.48696
132329915	rs74966345	5.1167e-11	-1.30687e-10	-0.176799	1.27825e-05	-1.30687e-10	0.345238
132330191	rs7114161	1.10883e-11	-0.841879	-0.864124	7.43097e-07	-1.61195	-0.887819
132330854	rs75882147	5.68201e-11	-1.30687e-10	-0.0720037	1.4456e-05	-1.30687e-10	0.468275
132331065	rs60377179	4.61063e-11	-1.30687e-10	-0.280945	1.13032e-05	-1.30687e-10	0.222248
132331396	rs118090063	3.88805e-11	-1.30687e-10	-0.451401	9.22576e-06	-1.30687e-10	0.0191626
132331443	rs11604469	4.37826e-11	-0.332657	-3.70051e-10	5.70131e-05	1.84044	-3.70051e-10
132331690	rs138452554	1.33304e-11	-1.52185	-3.70051e-10	1.54407e-06	-1.76841	-3.70051e-10
132332047	rs75197202	4.71574e-11	-0.258404	-3.70051e-10	4.75602e-06	-0.643427	-3.70051e-10
132332315	rs73585022	5.81934e-11	-1.30687e-10	-0.0481224	1.48657e-05	-1.30687e-10	0.496221
132332573	rs79155109	5.1304e-11	-1.30687e-10	-0.174126	1.28228e-05	-1.30687e-10	0.348385
132332681	rs2512716	1.61345e-11	-1.76612	0.435182	3.73563e-06	-1.76257	0.877643
132332884	rs150820828	2.35253e-11	-1.30687e-10	-0.953819	3.98537e-06	-1.30687e-10	-0.820207
132333509	rs2508968	1.47999e-11	-1.76036	0.343085	3.53624e-06	-1.76055	0.820777
132333740	rs73585029	5.85928e-11	-1.30687e-10	-0.0412819	1.49851e-05	-1.30687e-10	0.50422
132334238	rs2508969	2.11968e-11	0.330375	-1.38842	4.97673e-06	0.763358	-1.36142
132334411	rs12420926	1.07365e-11	-1.73824	-3.70051e-10	1.64539e-06	-1.70486	-3.70051e-10
132335161	rs1939956	5.0702e-12	-1.72849	-0.760027	7.66675e-07	-1.72293	-0.745603
132335438	rs115691291	3.16968e-11	-1.30687e-10	-0.655678	7.20659e-06	-1.30687e-10	-0.227841
132335975	rs35174868	1.12393e-11	-1.69248	-3.70051e-10	1.54874e-06	-1.7654	-3.70051e-10
132335988	rs140727983	1.23355e-11	-1.59941	-3.70051e-10	1.576e-06	-1.74795	-3.70051e-10
132336116	rs61426831	5.23283e-11	-1.30687e-10	-0.154356	1.31245e-05	-1.30687e-10	0.371645
132336427	rs11223084	1.31633e-11	-1.70576	0.171298	2.82188e-06	-1.69376	0.528321
132336927	rs2105632	2.29947e-11	0.462146	-1.43878	5.7239e-06	0.973298	-1.43149
132337217	rs78722743	1.92937e-11	-1.30687e-10	-1.15212	2.22474e-06	-1.30687e-10	-1.4032
132337296	rs61908173	1.1415e-11	-1.67697	-3.70051e-10	2.11604e-06	-1.45329	-3.70051e-10
132337374	rs117777509	1.07808e-11	-1.73412	-3.70051e-10	1.79417e-06	-1.6183	-3.70051e-10
132337459	rs2512699	3.20401e-11	-1.38932	0.744412	6.87123e-06	-1.3366	1.06111
132337904	rs607810	3.07568e-11	-0.685784	-3.70051e-10	4.55903e-06	-0.685728	-3.70051e-10
132338145	rs2212480	3.30044e-11	-1.48	0.864742	7.45173e-06	-1.4323	1.23791
132339122	rs2508937	3.60275e-11	-1.21931	0.691704	9.06067e-06	-1.10162	1.10272
132340300	rs2509235	1.21204e-11	-1.27499	-0.342013	3.07014e-06	-1.14297	0.0618581
132340394	rs2508940	1.30456e-11	-1.18776	-0.355683	3.20242e-06	-1.08496	0.0460261
132340575	rs2508990	5.08383e-12	-1.29462	-1.19121	8.60761e-07	-1.22529	-1.12749
132340987	rs80049234	4.33843e-12	-1.185	-1.45938	4.7554e-06	0.73493	-1.37849
132341105	rs79656351	1.13496e-11	-1.68271	-3.70051e-10	1.69964e-06	-1.67242	-3.70051e-10
132341160	rs2509234	1.06785e-11	-1.271	-0.472664	2.5531e-06	-1.17552	-0.0900062
132341215	rs191691064	5.36741e-11	-1.30687e-10	-0.128963	1.31635e-05	-1.30687e-10	0.374612
132341423	rs140042442	7.91783e-11	-1.30687e-10	0.259809	8.92962e-06	-1.30687e-10	-0.0134632
132341546	rs2509233	2.43258e-12	-1.75996	-1.46299	3.97643e-07	-1.67223	-1.45281
132341653	rs73585038	4.15376e-11	-1.30687e-10	-0.385294	9.94544e-06	-1.30687e-10	0.0942773
132341855	rs877264	4.40271e-12	-1.3492	-1.28048	7.32621e-07	-1.28852	-1.22544
132342742	rs79864114	4.05831e-11	-1.30687e-10	-0.408543	9.67352e-06	-1.30687e-10	0.0665547
132343324	rs2007356	1.00313e-11	-1.24485	-0.561334	2.3234e-06	-1.16598	-0.193831
132343469	rs78558136	4.27063e-11	-1.30687e-10	-0.357547	1.02794e-05	-1.30687e-10	0.127304
132343803	rs117149763	1.19464e-11	-1.63147	-3.70051e-10	1.67836e-06	-1.68502	-3.70051e-10
132343825	rs745748	4.84778e-12	-1.23581	-1.29757	8.24783e-07	-1.15111	-1.24436
132345043	rs73033751	2.71961e-10	1.49377	-3.70051e-10	4.03362e-05	1.49441	-3.70051e-10
132345548	rs138089585	1.48456e-11	-1.30687e-10	-1.41419	2.00413e-06	-1.30687e-10	-1.50763
132345635	rs2509232	5.06252e-12	-1.26094	-1.22909	8.51752e-07	-1.1944	-1.16889
132345747	rs2508989	5.11618e-12	-1.25039	-1.22909	8.61353e-07	-1.18319	-1.16889
132346747	rs4937703	6.85568e-12	-1.10591	-1.08091	5.71409e-07	-1.65954	-1.10295
132347016	rs2508988	4.55224e-12	-1.33862	-1.25765	7.59846e-07	-1.27721	-1.20026
132347045	rs2508944	4.61491e-12	-1.32804	-1.25456	7.71105e-07	-1.26591	-1.19686
132347095	rs2508945	4.64522e-12	-1.32804	-1.24802	7.76675e-07	-1.26591	-1.18967
132347256	rs2508987	4.78375e-12	-1.29553	-1.25114	8.01328e-07	-1.23122	-1.1931
132347281	rs2508986	4.79162e-12	-1.30649	-1.23854	8.03063e-07	-1.24291	-1.17925
132347616	rs118170751	2.3924e-11	-1.30687e-10	-0.937011	3.63459e-06	-1.30687e-10	-0.912341
132347774	rs60850498	4.97633e-11	-1.30687e-10	-0.204617	1.23186e-05	-1.30687e-10	0.308275
132347921	rs1940015	1.15938e-11	-1.66143	-3.70051e-10	1.61112e-06	-1.7259	-3.70051e-10
132348398	rs12276840	1.04046e-11	-0.385997	-1.38365	9.30692e-07	-0.880756	-1.39391
132348742	rs621452	3.11198e-12	-1.46691	-1.50972	4.40224e-07	-1.669	-1.35431
132349258	rs148619690	3.11149e-10	-1.30687e-10	1.62838	6.69831e-05	-1.30687e-10	2.0016
132349350	rs2512719	3.81572e-11	-1.1694	0.699216	4.04017e-06	-1.66654	0.859988
132349397	rs185801305	2.98152e-10	-1.30687e-10	1.58571	6.40275e-05	-1.30687e-10	1.95648
132349677	rs28874935	3.35011e-11	-0.600315	-3.70051e-10	1.98388e-06	-1.51778	-3.70051e-10
132349745	rs188843733	1.32894e-11	-1.30687e-10	-1.52493	1.96297e-06	-1.30687e-10	-1.52838
132349776	rs12285080	4.24587e-12	-1.68198	-0.98397	7.26968e-07	-1.65002	-0.871691
132349824	rs13279954	6.50064e-12	-1.1938	-1.04619	5.66139e-07	-1.67651	-1.09525
132350339	rs113339347	2.55e-10	-1.30687e-10	1.42937	5.42612e-05	-1.30687e-10	1.79097
132350702	rs57415702	2.37356e-10	-1.30687e-10	1.35767	5.45597e-05	-1.30687e-10	1.79646
132350788	rs139078203	2.98476e-11	-0.715791	-3.70051e-10	1.94183e-06	-1.5392	-3.70051e-10
132350887	rs57355412	2.95217e-10	-1.30687e-10	1.57582	6.26735e-05	-1.30687e-10	1.9351
132352751	rs200828315	2.19241e-10	-1.30687e-10	1.27828	4.623e-05	-1.30687e-10	1.63079
132355021	rs1940023	5.42948e-12	-1.69148	-0.72857	9.24695e-07	-1.66117	-0.619963
132355110	rs12281475	1.10965e-11	-1.70526	-3.70051e-10	1.65074e-06	-1.70162	-3.70051e-10
132355131	rs78220703	3.58707e-11	-0.531972	-3.70051e-10	2.04889e-06	-1.48554	-3.70051e-10
132355163	rs113194104	2.53347e-10	-1.30687e-10	1.42286	5.38885e-05	-1.30687e-10	1.78408
132355336	rs640070	1.04041e-11	-1.7697	-3.70051e-10	2.41264e-06	-1.32212	-3.70051e-10
132355343	rs58882087	2.17792e-10	-1.30687e-10	1.27165	4.5906e-05	-1.30687e-10	1.62376
132355625	rs7115899	5.07758e-12	-1.60214	-0.884923	6.06603e-07	-1.76402	-0.938699
132356305	rs2508983	4.42576e-12	-1.72618	-0.89827	7.64905e-07	-1.58208	-0.888762
132356316	rs73585052	2.5201e-10	-1.30687e-10	1.41758	5.35875e-05	-1.30687e-10	1.77848
132357195	rs73585053	1.9959e-10	-1.30687e-10	1.18437	4.18442e-05	-1.30687e-10	1.53112
132357222	rs142222195	3.54323e-11	-1.30687e-10	-0.544271	5.46774e-06	-1.30687e-10	-0.503971
132357731	rs73585055	1.89693e-10	-1.30687e-10	1.13351	3.96435e-05	-1.30687e-10	1.47709
132357756	rs612441	5.81956e-12	-1.59953	-0.751136	7.0245e-07	-1.76375	-0.792272
132357813	rs73585058	2.10874e-10	-1.30687e-10	1.23936	4.436e-05	-1.30687e-10	1.5895
132357981	rs144758515	2.0576e-11	-1.08777	-3.70051e-10	3.92278e-06	-0.836037	-3.70051e-10
132357992	rs2512701	4.60181e-12	-1.74607	-0.839375	8.19173e-07	-1.61147	-0.790826
132358166	rs2508982	4.76748e-11	-1.2177	0.970214	4.88068e-06	-1.68597	1.06842
132358233	rs2509236	8.2194e-12	-1.18807	-0.817331	7.20358e-07	-1.67419	-0.856652
132358345	rs2512702	4.69097e-11	-1.29863	1.03496	5.24824e-06	-1.71282	1.16788
132358915	rs73585060	1.90046e-10	-1.30687e-10	1.13537	3.97219e-05	-1.30687e-10	1.47907
132359146	rs612352	3.76212e-11	-1.62802	1.14369	5.55025e-06	-1.76835	1.27936
132359381	rs79302427	1.10257e-11	-1.71166	-3.70051e-10	1.87112e-06	-1.5763	-3.70051e-10
132359544	rs56352547	1.76887e-10	-1.30687e-10	1.06362	3.68048e-05	-1.30687e-10	1.40279
132360209	rs117558212	1.08185e-11	-1.73064	-3.70051e-10	1.73944e-06	-1.64928	-3.70051e-10
132360321	rs73585063	1.92925e-10	-1.30687e-10	1.15041	4.03615e-05	-1.30687e-10	1.49504
132360590	rs61908191	6.51621e-11	0.0649845	-3.70051e-10	3.97101e-06	-0.823816	-3.70051e-10
132360656	rs2009042	4.92317e-12	-1.47199	-1.04595	5.27816e-07	-1.76769	-1.07416
132361781	rs11223089	3.8247e-12	-1.65604	-1.11437	6.72011e-07	-1.58453	-1.01578
132362335	rs2512697	1.53926e-11	-1.76374	0.385738	2.4089e-06	-1.60276	0.279094
132362622	rs2512698	1.35049e-11	-1.26757	-0.241275	1.35186e-06	-1.76946	-0.131889
132362807	rs74912455	1.91667e-11	-1.30687e-10	-1.15872	4.01793e-06	-1.30687e-10	-0.812071
132362834	rs662233	4.81642e-12	-1.6529	-0.886965	6.10523e-07	-1.76944	-0.926834
132362908	rs654643	3.48818e-12	-1.65137	-1.21115	4.98262e-07	-1.76888	-1.13059
132362937	rs561476	4.89368e-12	-1.6364	-0.887554	6.10986e-07	-1.76811	-0.927405
132363099	rs12277363	2.52295e-12	-1.74355	-1.44292	3.69801e-07	-1.76972	-1.4279
132363178	rs12277415	2.55134e-12	-1.73722	-1.43805	3.71802e-07	-1.7696	-1.42264
132364144	rs12418650	2.57378e-12	-1.72994	-1.43658	3.72694e-07	-1.7688	-1.42104
132364371	rs185943655	1.57863e-11	-1.35275	-3.70051e-10	2.77272e-06	-1.18301	-3.70051e-10
132364382	rs190658452	1.15304e-11	-1.66691	-3.70051e-10	1.93523e-06	-1.54261	-3.70051e-10
132365096	rs609920	4.98003e-12	-1.60774	-0.898719	6.0827e-07	-1.76176	-0.938216
132365551	rs143095405	2.27869e-11	-1.30687e-10	-0.985709	3.30088e-06	-1.30687e-10	-1.00865
132365653	rs140111352	2.21341e-11	-1.30687e-10	-1.01478	3.20833e-06	-1.30687e-10	-1.03709
132365682	rs12295753	1.44046e-11	-1.17521	-0.269135	1.28067e-06	-1.7661	-0.189349
132366057	rs2155389	7.38279e-12	-1.76546	-0.347287	1.28321e-06	-1.65701	-0.296456
132366078	rs1627589	1.22097e-11	-1.60966	-3.70051e-10	1.6868e-06	-1.68	-3.70051e-10
132366347	rs1986019	1.32616e-11	-1.30687e-10	-1.52702	1.96296e-06	-1.30687e-10	-1.52838
132366977	rs2508939	1.24652e-11	-1.15372	-0.435235	1.08464e-06	-1.76341	-0.358173
132367132	rs117859987	1.1218e-11	-1.69438	-3.70051e-10	1.55067e-06	-1.76415	-3.70051e-10
132367432	rs117685215	1.49223e-11	-1.40904	-3.70051e-10	2.99699e-06	-1.10523	-3.70051e-10
132367486	rs1940396	1.44335e-11	-1.21579	-0.226545	1.33356e-06	-1.76954	-0.145442
132367594	rs1940398	1.42448e-11	-1.21579	-0.239708	1.31559e-06	-1.76954	-0.159009
132367611	rs1940399	1.42448e-11	-1.21579	-0.239708	1.31559e-06	-1.76954	-0.159009
132368053	rs1893041	1.46971e-11	-1.18454	-0.239708	1.31536e-06	-1.76972	-0.159009
132368229	rs1014787	5.3225e-12	-1.44811	-0.991845	5.58535e-07	-1.75858	-1.02669
132368590	rs75462573	5.69731e-11	-0.069315	-3.70051e-10	2.23905e-06	-1.39678	-3.70051e-10
132368652	rs2508933	1.43786e-11	-1.25859	-0.187561	1.38831e-06	-1.76948	-0.10527
132368899	rs61230584	8.95153e-11	-1.30687e-10	0.382516	1.93552e-05	-1.30687e-10	0.760123
132368918	rs59254928	9.80878e-11	-1.30687e-10	0.473969	2.13904e-05	-1.30687e-10	0.860103
132368990	rs612907	2.70685e-12	-1.63769	-1.47842	3.56528e-07	-1.76738	-1.4668
132369095	rs2018714	6.03646e-12	-1.733	-0.581075	1.32433e-06	-1.5162	-0.405731
132369383	rs2508934	1.5007e-11	-1.19804	-0.205336	1.3629e-06	-1.76964	-0.123585
132369502	rs73586926	9.57181e-11	-1.30687e-10	0.449514	2.06594e-05	-1.30687e-10	0.825334
132369584	rs191499645	8.84774e-11	0.370853	-3.70051e-10	8.31547e-06	-0.0847201	-3.70051e-10
132369780	rs79587669	1.29217e-11	-1.55299	-3.70051e-10	2.16917e-06	-1.42849	-3.70051e-10
132369845	rs56963201	8.07258e-11	-1.30687e-10	0.279165	1.71499e-05	-1.30687e-10	0.639156
132370189	rs76915173	2.12632e-11	-1.30687e-10	-1.05492	3.08487e-06	-1.30687e-10	-1.07633
132370248	rs2508981	1.19876e-11	-1.26915	-0.358864	1.16712e-06	-1.7691	-0.2792
132370590	rs1939958	3.32496e-12	-1.74398	-1.16646	5.23331e-07	-1.76965	-1.08073
132370683	rs73586929	9.39071e-11	-1.30687e-10	0.430412	2.02333e-05	-1.30687e-10	0.804491
132370808	rs139546226	1.6494e-11	-1.30687e-10	-1.3089	2.2081e-06	-1.30687e-10	-1.41071
132370961	rs181101390	1.23285e-11	-1.59998	-3.70051e-10	1.89646e-06	-1.56285	-3.70051e-10
132371342	rs11223092	2.45101e-12	-1.75315	-1.46225	3.62681e-07	-1.7681	-1.44897
132371420	rs2508935	5.73095e-12	-1.35944	-1.00657	5.58406e-07	-1.74458	-1.04093
132371834	rs2155373	3.16953e-12	-1.75637	-1.20194	5.05354e-07	-1.76687	-1.11847
132372055	rs11223093	2.42682e-12	-1.75932	-1.46599	3.62233e-07	-1.76523	-1.45307
132372467	rs11223094	2.33397e-12	-1.7414	-1.52293	7.25424e-07	-1.00516	-1.51868
132372785	rs7125111	3.17112e-12	-1.75925	-1.19856	5.08076e-07	-1.76528	-1.11468
132372869	rs2508980	1.31514e-11	-1.20813	-0.327236	1.16764e-06	-1.76744	-0.280415
132373027	rs117559021	1.55514e-11	-1.30687e-10	-1.36775	2.35756e-06	-1.30687e-10	-1.34521
132373554	rs73586934	8.7778e-11	-1.30687e-10	0.362918	1.89444e-05	-1.30687e-10	0.73867
132374008	rs117362633	2.50989e-11	-0.889071	-3.70051e-10	2.22642e-06	-1.40244	-3.70051e-10
132374101	rs79759941	1.91934e-11	0.0138968	-1.17123	1.06418e-06	-1.38352	-0.757115
132374136	rs12274657	2.43586e-12	-1.75509	-1.4665	3.6124e-07	-1.76741	-1.45364
132374170	rs12294908	2.42965e-12	-1.75509	-1.46906	3.60226e-07	-1.76741	-1.45645
132374464	rs56223063	2.42566e-12	-1.75794	-1.46785	3.61193e-07	-1.76607	-1.45511
132374670	rs28605334	2.42273e-12	-1.75794	-1.46906	3.60712e-07	-1.76607	-1.45645
132374723	rs80250895	1.33962e-11	-1.30687e-10	-1.51692	2.04072e-06	-1.30687e-10	-1.48954
132375040	rs11826863	2.16688e-11	0.0646042	-1.10063	1.25608e-06	-1.31998	-0.654862
132375076	rs11223095	2.43923e-12	-1.74995	-1.47026	3.59211e-07	-1.76892	-1.45777
132375645	rs61908192	6.43723e-11	0.0527902	-3.70051e-10	3.96604e-06	-0.825068	-3.70051e-10
132375815	rs2508936	1.0921e-11	-1.72184	0.00062788	2.69799e-06	-1.42554	0.215204
132375896	rs117044244	1.39075e-11	-1.30687e-10	-1.47946	2.08787e-06	-1.30687e-10	-1.46669
132376221	rs79229800	2.47596e-11	0.157913	-1.06059	1.23908e-06	-1.29173	-0.696738
132376261	rs7108496	1.70582e-11	0.0357881	-1.31105	9.42004e-07	-1.29188	-0.970702
132376348	rs1940404	3.97262e-12	-1.59668	-1.13579	5.77175e-07	-1.70773	-1.04471
132376427	rs1940405	2.79903e-12	-1.58381	-1.49882	3.72755e-07	-1.69994	-1.48973
132376508	rs1940406	5.46399e-12	-1.74829	-0.665425	1.20016e-06	-1.49506	-0.52532
132376819	rs7105328	2.77712e-12	-1.5896	-1.50088	3.70562e-07	-1.70347	-1.4921
132377042	rs7119781	4.0008e-12	-1.59668	-1.12872	5.8172e-07	-1.70773	-1.03687
132377060	rs7119976	3.96351e-12	-1.60231	-1.13245	5.77378e-07	-1.71109	-1.04101
132377144	rs2509231	3.9009e-12	-1.63985	-1.11084	4.93611e-07	-1.74707	-1.16178
132377236	rs10894566	2.79097e-12	-1.58381	-1.5017	3.71524e-07	-1.69994	-1.49304
132378007	rs1940410	2.79097e-12	-1.58381	-1.5017	3.71524e-07	-1.69994	-1.49304
132378025	rs1940411	2.79097e-12	-1.58381	-1.5017	3.71524e-07	-1.69994	-1.49304
132378479	rs1940413	2.79791e-12	-1.58381	-1.49921	3.72585e-07	-1.69994	-1.49019
132378489	rs144342410	8.16369e-11	0.290388	-3.70051e-10	1.19662e-05	0.279252	-3.70051e-10
132378583	rs58357569	1.28155e-10	-1.30687e-10	0.741347	2.83779e-05	-1.30687e-10	1.14277
132378794	rs12273906	2.76805e-12	-1.5896	-1.50415	3.69167e-07	-1.70347	-1.49587
132379117	rs11223096	1.87765e-11	-1.30687e-10	-1.17929	2.77163e-06	-1.30687e-10	-1.1834
132379160	rs28807814	2.73227e-12	-1.60035	-1.50641	3.65829e-07	-1.70992	-1.4985
132379269	rs2508943	3.87488e-12	-1.62256	-1.13482	4.7955e-07	-1.75352	-1.18422
132379472	rs28878005	2.7334e-12	-1.60035	-1.506	3.66007e-07	-1.70992	-1.49802
132379512	rs142439601	1.0838e-11	-1.72884	-3.70051e-10	1.54909e-06	-1.76517	-3.70051e-10
132379645	rs2096822	2.7314e-12	-1.60035	-1.50673	3.65694e-07	-1.70992	-1.49887
132379735	rs2096794	2.7314e-12	-1.60035	-1.50673	3.65694e-07	-1.70992	-1.49887
132379875	rs2096793	2.72943e-12	-1.60035	-1.50745	3.65386e-07	-1.70992	-1.49972
132379878	rs2096792	2.72943e-12	-1.60035	-1.50745	3.65386e-07	-1.70992	-1.49972
132379979	rs10894568	2.72943e-12	-1.60035	-1.50745	3.65386e-07	-1.70992	-1.49972
132380205	rs11223097	2.72749e-12	-1.60035	-1.50816	3.65082e-07	-1.70992	-1.50055
132380347	rs150225879	3.68278e-11	-1.30687e-10	-0.50564	6.73126e-06	-1.30687e-10	-0.296075
132380399	rs11827175	2.41195e-11	0.066829	-0.9957	1.40042e-06	-1.35868	-0.507387
132380457	rs2212485	1.06642e-11	-1.73289	-0.0121117	2.53744e-06	-1.47328	0.201598
132381079	rs7106636	3.59322e-12	-1.3116	-1.52124	4.31032e-07	-1.52794	-1.51647
132381132	rs7106749	3.59322e-12	-1.3116	-1.52124	4.31032e-07	-1.52794	-1.51647
132381185	rs7107060	3.63576e-12	-1.29942	-1.52166	4.44239e-07	-1.49722	-1.517
132381313	rs2508977	3.14521e-12	-1.73466	-1.23135	4.74916e-07	-1.67377	-1.27369
132381498	rs2155539	3.49999e-12	-1.33748	-1.52166	4.49351e-07	-1.48578	-1.517
132381521	rs2155540	3.49999e-12	-1.33748	-1.52166	4.49351e-07	-1.48578	-1.517
132381553	rs148932586	2.15457e-11	-1.04172	-3.70051e-10	2.72785e-06	-1.19932	-3.70051e-10
132381716	rs34217024	4.18699e-12	-1.22641	-1.45351	4.95792e-07	-1.46505	-1.43938
132381781	rs73586945	8.37743e-11	-1.30687e-10	0.316232	1.79999e-05	-1.30687e-10	0.687529
132381830	rs7480330	3.5903e-12	-1.3116	-1.52206	4.30576e-07	-1.52794	-1.51753
132381870	rs10894569	3.63466e-12	-1.29932	-1.52206	4.43218e-07	-1.499	-1.51753
132381876	rs10894570	3.60387e-12	-1.30783	-1.52206	4.4037e-07	-1.50545	-1.51753
132381932	rs10894571	3.65401e-12	-1.29362	-1.52244	4.36036e-07	-1.51483	-1.51804
132382032	rs11223099	3.62085e-12	-1.30313	-1.52206	4.3324e-07	-1.52177	-1.51753
132382047	rs76252094	3.62328e-12	-1.30313	-1.52138	4.33619e-07	-1.52177	-1.51665
132382118	rs77313844	3.66508e-12	-1.29362	-1.51942	4.37735e-07	-1.51483	-1.51415
132382171	rs61908193	3.74087e-12	-1.27513	-1.51745	4.38451e-07	-1.51566	-1.51168
132382182	rs76629830	3.73827e-12	-1.27513	-1.51814	4.38074e-07	-1.51566	-1.51255
132382205	rs77353371	3.6298e-12	-1.30313	-1.51959	4.34616e-07	-1.52177	-1.51436
132382271	rs78052397	3.6298e-12	-1.30313	-1.51959	4.34616e-07	-1.52177	-1.51436
132382367	rs79191482	2.77283e-12	-1.5896	-1.50243	3.69903e-07	-1.70347	-1.49388
132382484	rs78876506	3.63325e-12	-1.30313	-1.51864	4.35135e-07	-1.52177	-1.51316
132382712	rs12294630	2.33822e-12	-1.75346	-1.50904	3.44128e-07	-1.768	-1.50158
132382769	rs10791234	2.81675e-12	-1.56855	-1.50776	3.6075e-07	-1.72233	-1.50007
132382797	rs10791235	2.76006e-12	-1.5896	-1.50704	3.67928e-07	-1.70347	-1.49924
132382850	rs10750507	2.76006e-12	-1.5896	-1.50704	3.67928e-07	-1.70347	-1.49924
132383086	rs4937705	2.77524e-12	-1.58381	-1.50735	3.69096e-07	-1.69994	-1.4996
132383122	rs79303290	2.64116e-11	0.0931723	-0.931262	1.6155e-06	-1.30431	-0.418883
132383411	rs4937706	2.8072e-12	-1.57851	-1.50119	3.72953e-07	-1.69668	-1.49246
132383426	rs4937707	2.78799e-12	-1.57851	-1.50806	3.69994e-07	-1.69668	-1.50042
132383505	rs4435011	2.78799e-12	-1.57851	-1.50806	3.69994e-07	-1.69668	-1.50042
132383567	rs2512718	3.69474e-12	-1.60925	-1.19574	4.52997e-07	-1.75407	-1.24063
132383590	rs4375450	2.78799e-12	-1.57851	-1.50806	3.69994e-07	-1.69668	-1.50042
132383759	rs4435012	2.80468e-12	-1.57255	-1.50806	3.71368e-07	-1.69298	-1.50042
132383841	rs4415771	2.82173e-12	-1.57255	-1.502	3.73992e-07	-1.69298	-1.49338
132383850	rs4531481	2.82173e-12	-1.57255	-1.502	3.73992e-07	-1.69298	-1.49338
132384044	rs7928057	2.80495e-12	-1.57851	-1.502	3.72609e-07	-1.69668	-1.49338
132384206	rs73586947	6.26772e-11	-1.30687e-10	0.0261033	1.39264e-05	-1.30687e-10	0.430947
132384442	rs79350343	3.83162e-11	0.166224	-0.632244	2.29535e-06	-1.31097	-0.060982
132384494	rs4534595	3.69688e-12	-1.29497	-1.50943	4.42629e-07	-1.51582	-1.50204
132384500	rs4381381	5.83001e-12	-1.28547	-1.06341	7.77088e-07	-1.50886	-0.946183
132384525	rs4581454	3.80213e-12	-1.2655	-1.51083	4.5158e-07	-1.49415	-1.50369
132384596	rs4534596	3.7671e-12	-1.27684	-1.50875	4.48919e-07	-1.50251	-1.50124
132384599	rs4341545	3.76971e-12	-1.27684	-1.50806	4.49285e-07	-1.50251	-1.50042
132384628	rs4310627	3.80115e-12	-1.26715	-1.50943	4.51774e-07	-1.49537	-1.50204
132384773	rs73586948	6.96854e-11	-1.30687e-10	0.132097	1.56006e-05	-1.30687e-10	0.544471
132384807	rs78930482	1.86875e-11	-1.30687e-10	-1.18404	2.69955e-06	-1.30687e-10	-1.20975
132385039	rs1939971	3.44009e-12	-1.37393	-1.50246	4.40996e-07	-1.52201	-1.49955
132385049	rs1939970	3.35382e-12	-1.39855	-1.50324	4.3217e-07	-1.5414	-1.50037
132385075	rs1939969	3.32903e-12	-1.40686	-1.50236	4.32201e-07	-1.5479	-1.4938
132385195	rs1939968	3.45748e-12	-1.37309	-1.49826	4.23894e-07	-1.572	-1.4891
132385305	rs12361330	3.60756e-12	-1.32976	-1.49911	4.35891e-07	-1.54313	-1.49007
132385359	rs12361323	3.53452e-12	-1.35737	-1.49195	4.5477e-07	-1.50887	-1.48193
132385438	rs7124348	4.75865e-12	-1.36526	-1.18667	6.73259e-07	-1.51514	-1.08333
132385798	rs79607849	3.63619e-11	0.181266	-0.699637	2.15167e-06	-1.28901	-0.147589
132385981	rs2508941	1.08267e-11	-1.72148	-0.00839952	2.51897e-06	-1.43653	0.157543
132386285	rs7936270	5.39763e-12	-1.20954	-1.21639	5.24849e-07	-1.70086	-1.14662
132386355	rs662798	9.92476e-12	-0.434105	-1.38276	4.40282e-07	-1.66544	-1.35774
132386706	rs55988225	5.02695e-12	-1.67704	-0.820043	7.42453e-07	-1.76742	-0.733209
132386834	rs490435	4.09636e-12	-1.30471	-1.39708	1.16593e-06	-0.851334	-1.19799
132387220	rs494050	4.1271e-12	-1.27874	-1.41558	0.000116785	3.87482	-1.31733
132387460	rs589721	5.47304e-12	-1.17575	-1.23631	0.00156165	6.48677	-1.33611
132387492	rs61906360	1.48891e-11	-1.41126	-3.70051e-10	1.61142e-06	-1.72572	-3.70051e-10
132388049	rs7114028	7.33908e-11	0.183905	-3.70051e-10	1.95608e-05	0.77069	-3.70051e-10
132388261	rs142888642	2.6043e-12	-1.65433	-1.5004	1.64987e-06	-0.405661	-1.29648
132388319	rs672649	5.96461e-12	-1.08536	-1.24069	0.01002	8.32275	-1.31325
132388422	rs76241385	6.89121e-11	0.120938	-3.70051e-10	1.82042e-05	0.698814	-3.70051e-10
132389181	rs73033769	2.54529e-12	-1.65011	-1.52754	1.48772e-06	-0.391251	-1.41434
132389226	rs554547	2.40429e-12	-1.76846	-1.46617	3.59283e-07	-1.76972	-1.45676
132389273	rs80153054	1.42964e-11	-1.30687e-10	-1.45189	2.33019e-06	-1.30687e-10	-1.35689
132389304	rs657974	6.82783e-12	-0.960802	-1.23008	0.0181878	8.90953	-1.30386
132389627	rs1940400	5.74186e-12	-0.880284	-1.48383	0.122448	10.5908	-1.07824
132389749	rs74352908	2.71466e-11	-0.81064	-3.70051e-10	2.10044e-06	-1.46069	-3.70051e-10
132389950	rs644487	6.59303e-12	-0.98931	-1.23657	0.016898	8.84159	-1.30948
132389963	rs644475	6.96616e-12	-0.931042	-1.23979	0.0180041	8.90778	-1.31227
132390109	rs7944266	6.45477e-12	-0.770374	-1.4767	0.0276114	9.23525	-1.2121
132390235	rs654125	6.94945e-12	-0.960338	-1.21289	0.0165892	8.80258	-1.28891
132390291	rs643120	2.37084e-12	-1.72232	-1.52633	4.04271e-07	-1.74481	-1.3637
132390400	rs11223101	1.65366e-11	-1.30687e-10	-1.30632	2.26737e-06	-1.30687e-10	-1.38421
132390553	rs10894572	6.54329e-12	-0.756753	-1.4767	0.0288849	9.28034	-1.2121
132390724	rs113869928	8.60011e-11	0.342466	-3.70051e-10	3.53511e-05	1.36249	-3.70051e-10
132391221	rs639254	6.82014e-12	-0.945528	-1.24649	0.0189511	8.96483	-1.31806
132391330	rs76943254	3.84904e-12	-1.38099	-1.38308	4.24876e-07	-1.66033	-1.39846
132391419	rs657147	6.75399e-12	-0.945528	-1.25623	0.0187924	8.96483	-1.32646
132391656	rs563954	6.63097e-12	-0.960802	-1.25934	0.0177337	8.90953	-1.32914
132391877	rs2508976	6.73303e-12	-0.945528	-1.25934	0.0187422	8.96483	-1.32914
132391951	rs11223102	1.04047e-11	-1.76964	-3.70051e-10	1.93065e-06	-1.54498	-3.70051e-10
132391965	rs76077180	6.06921e-11	-0.00608061	-3.70051e-10	1.57399e-05	0.553361	-3.70051e-10
132392539	rs2508975	6.49339e-12	-0.917395	-1.32371	0.0194083	9.06575	-1.39513
132392719	rs670389	6.82503e-12	-0.901723	-1.28957	0.021341	9.12144	-1.35589
132393110	rs77068768	1.13975e-11	-1.6785	-3.70051e-10	2.02214e-06	-1.49868	-3.70051e-10
132393444	rs140837207	1.33337e-11	-1.30687e-10	-1.5216	2.14615e-06	-1.30687e-10	-1.43916
132393547	rs138592386	1.44892e-11	-1.43849	-3.70051e-10	1.96368e-06	-1.52802	-3.70051e-10
132393662	rs140313081	1.49218e-11	-1.30687e-10	-1.40907	1.98468e-06	-1.30687e-10	-1.51738
132393974	rs7946865	3.88602e-12	-1.31975	-1.43476	3.76567e-07	-1.67412	-1.50538
132394124	rs2509229	6.22495e-12	-0.925907	-1.35742	0.0156283	8.87454	-1.42054
132394265	rs2508974	5.82661e-12	-0.997131	-1.35233	0.0158437	8.88418	-1.41649
132394754	rs2512703	5.93518e-12	-0.968505	-1.36249	0.0174667	8.98977	-1.42456
132394795	rs2512704	6.20927e-12	-0.911133	-1.37472	0.0212907	9.19737	-1.43418
132395125	rs61906364	1.42417e-11	-1.45572	-3.70051e-10	4.2172e-06	-0.763665	-3.70051e-10
132395208	rs140807944	2.57197e-11	-0.864637	-3.70051e-10	7.45338e-06	-0.19417	-3.70051e-10
132395626	rs11223104	3.74748e-12	-1.29486	-1.49595	0.00516718	7.63529	-1.28804
132395848	rs2508973	6.80569e-12	-0.871416	-1.32272	0.0174369	8.95616	-1.39265
132395933	rs76243313	4.75763e-12	-1.15832	-1.39383	4.17515e-07	-1.59305	-1.48322
132395982	rs2509230	7.19212e-12	-0.810769	-1.32814	0.0213558	9.16329	-1.39705
132396564	rs1940018	6.97448e-12	-0.842077	-1.32756	0.0191959	9.05696	-1.39734
132396744	rs4937708	3.59748e-12	-1.34171	-1.48995	0.0271849	9.13668	-1.1291
132396763	rs2508972	1.29542e-11	-1.55048	-3.70051e-10	2.2011e-06	-1.41388	-3.70051e-10
132396823	rs4936169	3.71009e-12	-1.30433	-1.49651	0.00494561	7.593	-1.28958
132397191	rs2509228	7.37662e-12	-0.762076	-1.3515	0.0246509	9.32627	-1.41654
132397216	rs1940402	7.12109e-12	-0.858531	-1.2903	0.0245631	9.27311	-1.36694
132397596	rs73035347	2.64617e-12	-1.61224	-1.52654	1.57284e-06	-0.345167	-1.40479
132397910	rs1940019	3.01255e-12	-1.50397	-1.50514	4.06637e-07	-1.69184	-1.41084
132398013	rs1940020	6.55274e-12	-0.867086	-1.36492	0.0190969	9.08093	-1.42648
132398054	rs2212487	3.71367e-12	-1.30763	-1.49225	0.00465036	7.52	-1.27814
132398132	rs2512705	6.55274e-12	-0.867086	-1.36492	0.0190969	9.08093	-1.42648
132398160	rs2512706	6.56213e-12	-0.891551	-1.33903	0.0171072	8.95025	-1.40583
132398233	rs10894573	3.60506e-12	-1.3324	-1.49716	0.0278105	9.18348	-1.15315
132398408	rs1940021	1.61489e-11	-1.30687e-10	-1.33004	2.20502e-06	-1.30687e-10	-1.4121
132399272	rs2277271	3.02047e-12	-1.48708	-1.5194	0.00116781	6.23419	-1.37413
132399719	rs2512707	6.07683e-12	-0.836786	-1.47062	0.0207704	9.13442	-1.39597
132399742	rs2508971	2.94137e-12	-1.55479	-1.47823	3.86516e-07	-1.69868	-1.45474
132400028	rs80355459	2.67421e-12	-1.61249	-1.51575	1.78953e-06	-0.269685	-1.3512
132400079	rs10894574	3.7848e-12	-1.26371	-1.51719	0.0055412	7.77223	-1.3551
132400225	rs2512708	6.70712e-12	-0.867086	-1.34164	0.0194545	9.08093	-1.40793
132400291	rs77726060	1.48092e-11	-1.30687e-10	-1.41664	2.02985e-06	-1.30687e-10	-1.49488
132400509	rs2512709	7.35208e-12	-0.762076	-1.35483	0.0246029	9.32627	-1.41848
132400683	rs2508970	6.74361e-12	-0.850971	-1.35233	0.0203935	9.13662	-1.41649
132401336	rs2512710	6.73224e-12	-0.850971	-1.35401	0.0203518	9.13662	-1.41853
132401703	rs7117914	4.52704e-12	-1.22322	-1.37861	4.07184e-07	-1.62709	-1.47423
132401730	rs6590638	2.92046e-12	-1.54157	-1.49858	4.08146e-07	-1.68959	-1.40938
132401744	rs10894575	3.7875e-12	-1.25273	-1.52745	0.00557849	7.81969	-1.39585
132401763	rs7106382	4.65388e-12	-1.201	-1.37319	4.13227e-07	-1.61564	-1.47096
132401892	rs6421611	6.80629e-12	-0.835037	-1.35901	0.0281506	9.46518	-1.42269
132402101	rs143520433	1.20426e-11	-1.62345	-3.70051e-10	7.38159e-06	-0.203849	-3.70051e-10
132402150	rs4564348	6.78692e-12	-0.835037	-1.36186	0.028093	9.46518	-1.42474
132402151	rs4564349	6.89801e-12	-0.818801	-1.36186	0.0297146	9.5213	-1.42474
132402910	rs7125438	4.42412e-12	-1.24176	-1.38306	4.02303e-07	-1.63649	-1.4769
132403068	rs7125475	2.89179e-12	-1.59127	-1.45875	5.54721e-07	-1.27565	-1.51648
132403102	rs149894003	1.86569e-11	-1.30687e-10	-1.18568	2.62672e-06	-1.30687e-10	-1.2371
132403257	rs7111443	4.53091e-12	-1.20401	-1.39696	4.06816e-07	-1.6172	-1.48503
132403357	rs7126067	7.06642e-12	-0.819905	-1.33664	0.0229703	9.24303	-1.40391
132403462	rs7126009	2.98758e-12	-1.52635	-1.49108	3.94637e-07	-1.70373	-1.4289
132403476	rs79887849	7.56998e-11	-1.30687e-10	0.214882	4.36705e-06	-1.30687e-10	-0.72875
132403666	rs36024678	1.55629e-11	-1.367	-3.70051e-10	3.90659e-05	1.46241	-3.70051e-10
132403683	rs11223105	1.28401e-10	-1.30687e-10	0.743266	4.62207e-06	-1.30687e-10	-0.671995
132404455	rs11223106	4.59404e-12	-1.19428	-1.39286	4.09856e-07	-1.61213	-1.48266
132404524	rs150417323	1.90399e-11	-1.16535	-3.70051e-10	1.74768e-06	-1.64455	-3.70051e-10
132405237	rs118105364	1.39957e-11	-1.30687e-10	-1.47314	2.29468e-06	-1.30687e-10	-1.37224
132405961	rs76011617	1.76693e-11	-1.30687e-10	-1.24007	2.3585e-06	-1.30687e-10	-1.34481
132405968	rs7107939	7.5129e-12	-0.762613	-1.33266	0.0249294	9.32449	-1.40352
132406295	rs74801474	3.5918e-12	-1.31095	-1.52229	3.88437e-07	-1.62182	-1.52665
132406915	rs182425062	1.66594e-11	-1.29892	-3.70051e-10	2.87442e-06	-1.14698	-3.70051e-10
132406986	rs7119651	6.74238e-12	-0.887219	-1.31626	0.0217018	9.17267	-1.39035
132407769	rs55945016	6.1901e-12	-0.770841	-1.5181	0.00328759	7.38069	-1.48561
132408290	rs78168098	2.34068e-12	-1.73407	-1.52738	4.01598e-07	-1.76788	-1.34726
132408419	rs73035369	6.1179e-12	-0.784965	-1.51571	0.00313556	7.33784	-1.49011
132408679	rs77178774	1.59525e-11	-1.30687e-10	-1.34228	2.05276e-06	-1.30687e-10	-1.48365
132409139	rs59522341	2.90667e-12	-1.70474	-1.34014	2.2673e-06	-0.407002	-0.977247
132409521	rs138794799	1.3774e-11	-1.48911	-3.70051e-10	1.55958e-06	-1.75842	-3.70051e-10
132410175	rs73035373	5.09234e-12	-1.10411	-1.38005	7.14066e-07	-1.45304	-1.08658
132410500	rs117710812	1.7517e-11	-1.30687e-10	-1.24872	2.28773e-06	-1.30687e-10	-1.37528
132410779	rs4604896	4.59765e-12	-1.16751	-1.41884	4.13914e-07	-1.59797	-1.48696
132410857	rs73588933	1.41845e-11	-1.45974	-3.70051e-10	4.0537e-06	-0.803207	-3.70051e-10
132411907	rs7480351	2.34717e-12	-1.73162	-1.52707	3.97099e-07	-1.76564	-1.36076
132411993	rs4427571	2.3503e-12	-1.73162	-1.52573	3.921e-07	-1.76564	-1.37343
132412122	rs73035374	6.73902e-12	-0.701622	-1.50236	0.00394589	7.58784	-1.51025
132412130	rs4641491	2.98146e-12	-1.55831	-1.46117	3.70029e-07	-1.71983	-1.47718
132412133	rs73035375	6.80053e-12	-0.701622	-1.49327	0.00391167	7.58784	-1.51896
132412274	rs12226528	7.29515e-12	-0.630048	-1.49464	0.00482721	7.79742	-1.51823
132412304	rs7111181	1.43314e-11	-1.44944	-3.70051e-10	4.26475e-06	-0.752453	-3.70051e-10
132412565	rs7934087	3.10895e-12	-1.5855	-1.39211	3.58661e-07	-1.71583	-1.51238
132413395	rs149195802	1.04239e-11	-1.7678	-3.70051e-10	1.54211e-06	-1.76969	-3.70051e-10
132414279	rs117402698	1.17725e-11	-1.64613	-3.70051e-10	1.65659e-06	-1.69808	-3.70051e-10
132414586	rs7941822	6.94739e-12	-0.953015	-1.22051	0.00853392	8.18634	-1.33737
132415217	rs12574450	3.32258e-12	-1.54773	-1.36342	3.5582e-07	-1.71463	-1.52154
132415909	rs11223108	5.7312e-12	-0.846485	-1.51948	0.00106147	6.26148	-1.4969
132416267	rs6590639	2.5566e-12	-1.74715	-1.42606	5.19523e-07	-1.3354	-1.52228
132416597	rs6590640	3.8427e-12	-1.46199	-1.30372	0.000652758	5.67737	-1.399
132417034	rs6590641	2.99306e-12	-1.76291	-1.25269	3.50008e-07	-1.74291	-1.50972
132417143	rs6590642	7.08931e-12	-0.690855	-1.46245	4.76563e-07	-1.42119	-1.5228
132417253	rs6590643	5.76893e-12	-0.831792	-1.52762	0.000207158	4.65046	-1.51982
132417256	rs6590644	5.98387e-12	-0.795212	-1.52762	0.000218101	4.70194	-1.51982
132417533	rs79246641	2.99067e-12	-1.76398	-1.25242	3.48377e-07	-1.73674	-1.52057
132417560	rs145713322	1.1585e-11	-1.66218	-3.70051e-10	1.55928e-06	-1.75861	-3.70051e-10
132417583	rs78657737	5.24068e-12	-1.19227	-1.26317	7.00415e-07	-1.04135	-1.51757
132417766	rs11223110	1.17151e-11	-0.138836	-1.51218	0.000684807	5.85437	-1.52807
132418174	rs79990799	5.78587e-12	-0.871948	-1.48453	4.83004e-07	-1.40396	-1.52661
132418199	rs73035378	3.82663e-11	0.886597	-1.35392	5.62882e-07	-1.73569	-1.04184
132418448	rs74238163	6.10685e-12	-0.824014	-1.47847	4.98809e-07	-1.37313	-1.52524
132418684	rs117007415	6.60023e-11	0.0777958	-3.70051e-10	1.73279e-05	0.649482	-3.70051e-10
132419343	rs59305616	6.16141e-12	-0.812042	-1.48155	5.02327e-07	-1.36537	-1.52597
132419806	rs73035379	3.02462e-12	-1.57982	-1.42529	5.91203e-07	-1.56116	-1.16728
132419958	rs76751620	3.73288e-12	-1.6182	-1.17652	4.20692e-07	-1.54515	-1.52354
132420013	rs4937709	1.25417e-11	-1.58284	-3.70051e-10	3.06031e-06	-1.08432	-3.70051e-10
132420232	rs4245107	2.7703e-12	-1.5753	-1.51763	0.000132951	4.16389	-1.47674
132420647	rs73035382	2.77266e-12	-1.65824	-1.43385	6.45121e-07	-1.45771	-1.18345
132420784	rs7947822	4.66268e-12	-1.28462	-1.28769	0.000473728	5.44943	-1.49163
132420938	rs74210648	6.01255e-12	-0.824385	-1.49366	4.75373e-07	-1.41847	-1.52803
132420967	rs4937710	4.44649e-12	-1.42244	-1.19734	0.000186423	4.54587	-1.52069
132421189	rs77088492	1.42086e-11	-1.30687e-10	-1.45804	1.96784e-06	-1.30687e-10	-1.5259
132421571	rs4400825	5.92678e-12	-0.840511	-1.4919	4.7083e-07	-1.42827	-1.52783
132421572	rs4936170	4.95834e-12	-1.21811	-1.29272	0.000605406	5.69989	-1.49683
132421620	rs4936171	2.81508e-12	-1.67813	-1.39878	0.000140654	4.15144	-1.40797
132421690	rs137894530	3.67096e-11	-1.30687e-10	-0.508855	2.56708e-05	-1.30687e-10	1.04252
132421740	rs111718362	2.89507e-12	-1.57993	-1.46896	5.59638e-07	-1.56104	-1.22226
132421888	rs78262045	3.86127e-12	-1.62214	-1.13876	4.17271e-07	-1.54996	-1.5269
132421904	rs80356407	3.87651e-12	-1.62604	-1.13092	4.15102e-07	-1.55471	-1.52735
132422021	rs73034680	2.80105e-12	-1.65093	-1.43096	6.6448e-07	-1.46962	-1.14197
132422389	rs7131390	3.77937e-12	-1.50267	-1.27966	0.000268242	4.79528	-1.40623
132422435	rs61906368	1.25051e-11	-1.58576	-3.70051e-10	3.0432e-06	-1.08993	-3.70051e-10
132422483	rs12276825	4.83227e-12	-1.39475	-1.14183	0.000208172	4.66221	-1.52668
132422526	rs79987845	1.32597e-11	-1.30687e-10	-1.52716	2.08062e-06	-1.30687e-10	-1.47017
132422847	rs191273504	1.48224e-11	-1.30687e-10	-1.41576	2.02635e-06	-1.30687e-10	-1.4966
132422951	rs142366710	1.57192e-11	-1.35701	-3.70051e-10	1.54309e-06	-1.76905	-3.70051e-10
132423049	rs73034686	5.82975e-12	-1.36032	-0.988605	3.74431e-07	-1.7122	-1.47299
132423264	rs79639207	5.58299e-12	-0.886438	-1.50573	4.57892e-07	-1.45588	-1.52808
132423281	rs12278673	5.64891e-12	-1.17096	-1.20947	0.000702696	5.8708	-1.51871
132423356	rs73034689	2.68383e-12	-1.65569	-1.46896	6.17945e-07	-1.46193	-1.22226
132423626	rs73034692	2.84496e-12	-1.63591	-1.43043	6.50239e-07	-1.49234	-1.14091
132424078	rs75793580	1.64515e-11	-1.30687e-10	-1.31148	2.1475e-06	-1.30687e-10	-1.43853
132424114	rs79892992	4.31932e-12	-1.12812	-1.52068	3.83176e-07	-1.64002	-1.52208
132424824	rs73034694	6.0262e-12	-1.41583	-0.899946	3.70682e-07	-1.70091	-1.49434
132424932	rs4245108	3.93841e-12	-1.58386	-1.15726	0.000157713	4.38377	-1.52583
132425214	rs142028371	7.33722e-11	0.183651	-3.70051e-10	3.34157e-06	-0.996396	-3.70051e-10
132425224	rs150661918	3.19675e-11	-0.647176	-3.70051e-10	2.9822e-06	-1.11018	-3.70051e-10
132425229	rs139908140	2.06497e-11	-1.08419	-3.70051e-10	2.16019e-06	-1.43264	-3.70051e-10
132425440	rs186769169	2.48107e-11	-0.900619	-3.70051e-10	4.92588e-06	-0.608334	-3.70051e-10
132425446	rs149789531	9.35192e-11	-1.30687e-10	0.426273	6.38882e-06	-1.30687e-10	-0.348288
132425474	rs11223118	3.39451e-12	-1.58819	-1.30154	7.02121e-06	1.14015	-1.39405
132425564	rs117234931	2.3423e-11	-1.30687e-10	-0.958173	4.23885e-06	-1.30687e-10	-0.758545
132425620	rs7951462	5.77328e-12	-1.76467	-0.593983	2.29674e-05	2.35888	-1.42764
132425640	rs7951475	7.59554e-12	-1.63841	-0.445923	4.16119e-07	-1.76115	-1.31847
132425661	rs79148798	5.6542e-12	-1.26286	-1.11664	6.56274e-07	-1.64317	-0.980847
132425797	rs7939336	4.11672e-12	-1.60423	-1.09261	3.34699e-07	-1.76908	-1.52828
132425831	rs12422127	1.94273e-11	-1.14522	-3.70051e-10	3.46901e-06	-0.958969	-3.70051e-10
132426019	rs57882121	7.00355e-12	-1.76139	-0.404084	4.22652e-07	-1.73341	-1.33064
132426308	rs7103882	2.31246e-12	-1.7672	-1.50638	2.31216e-05	2.39239	-1.45446
132426368	rs73036805	6.7188e-12	-1.7624	-0.444583	4.16541e-07	-1.7312	-1.34741
132426690	rs77837258	1.05868e-11	-1.75229	-3.70051e-10	1.54295e-06	-1.76914	-3.70051e-10
132426841	rs11223119	2.30156e-12	-1.7601	-1.51821	1.86191e-05	2.19936	-1.47801
132427191	rs10894577	5.54487e-12	-1.75775	-0.64127	2.1643e-05	2.31703	-1.44519
132427250	rs60056903	1.62191e-11	-1.30687e-10	-1.32571	2.1173e-06	-1.30687e-10	-1.4527
132427317	rs10894578	5.63866e-12	-1.75273	-0.629516	2.21333e-05	2.3358	-1.44156
132427397	rs10894579	3.56626e-12	-1.72441	-1.11596	2.32054e-05	1.9515	-1.00995
132427408	rs10894580	3.58009e-12	-1.72054	-1.11596	2.64156e-05	2.08107	-1.00995
132427743	rs7116523	3.56954e-12	-1.73142	-1.10804	2.46944e-05	1.98253	-0.978787
132428517	rs78097248	1.61469e-11	-1.30687e-10	-1.33017	2.11029e-06	-1.30687e-10	-1.45601
132428638	rs11223120	6.90013e-12	-1.76184	-0.418513	1.88117e-05	2.08258	-1.35094
132428709	rs73036815	2.14592e-11	-1.04574	-3.70051e-10	1.37684e-05	0.419541	-3.70051e-10
132428725	rs11223121	5.48211e-12	-1.76016	-0.650242	2.03171e-05	2.25639	-1.44776
132428813	rs6590645	7.63345e-12	-1.76576	-0.313595	1.57951e-05	1.87464	-1.31778
132429889	rs61906378	1.07948e-11	-1.73283	-3.70051e-10	2.7813e-06	-1.17992	-3.70051e-10
132430132	rs117807564	1.40689e-11	-1.46793	-3.70051e-10	1.85573e-06	-1.58456	-3.70051e-10
132430522	rs7129053	8.49825e-12	-1.75274	-0.219291	3.80682e-06	0.411441	-1.27748
132430580	rs78451044	1.32721e-11	-1.30687e-10	-1.52623	2.17863e-06	-1.30687e-10	-1.42414
132430684	rs77372837	4.55106e-12	-1.40971	-1.18682	5.66224e-07	-1.71028	-1.06132
132430755	rs10750509	7.98034e-12	-1.76351	-0.271403	4.40992e-06	0.571975	-1.29096
132431101	rs4341547	7.1731e-12	-1.76656	-0.375	4.38683e-06	0.64148	-1.36571
132431125	rs12295378	3.5935e-12	-1.7522	-1.08057	1.34582e-05	1.29671	-0.899959
132431215	rs7116926	4.5725e-12	-1.39228	-1.19955	5.6188e-07	-1.70307	-1.07623
132433033	rs11223123	3.14863e-12	-1.73949	-1.22544	1.13795e-05	1.36269	-1.13371
132433205	rs12365588	3.35294e-12	-1.73949	-1.16256	1.2221e-05	1.36269	-1.06237
132433238	rs12576694	3.41154e-12	-1.75099	-1.13374	3.84405e-07	-1.63311	-1.52579
132433250	rs78000582	2.53955e-12	-1.66854	-1.51137	5.43855e-07	-1.43981	-1.3721
132433309	rs7933571	3.32939e-12	-1.73949	-1.16962	1.21241e-05	1.36269	-1.07033
132433497	rs7933824	2.8721e-12	-1.74517	-1.31168	1.15554e-05	1.47576	-1.23144
132433645	rs185767424	3.35431e-11	-0.599062	-3.70051e-10	6.95598e-06	-0.263235	-3.70051e-10
132433690	rs7947639	4.80433e-12	-1.76972	-0.772658	3.15539e-05	1.79146	-0.542595
132433851	rs10894581	2.78099e-12	-1.74922	-1.33987	1.11818e-05	1.47606	-1.26461
132433895	rs75980039	3.33113e-12	-1.76917	-1.13941	3.50115e-07	-1.76903	-1.4833
132434031	rs79951818	4.07383e-12	-1.48149	-1.22582	5.27682e-07	-1.73708	-1.10502
132434039	rs7937193	2.78099e-12	-1.74922	-1.33987	1.11818e-05	1.47606	-1.26461
132434368	rs7950942	6.732e-12	-1.76957	-0.435449	5.82667e-06	0.953831	-1.39422
132434405	rs10894582	4.20143e-12	-1.75478	-0.921687	1.97376e-05	1.49365	-0.713965
132434536	rs4331101	4.24637e-12	-1.7528	-0.913027	1.93801e-05	1.46535	-0.703937
132434920	rs4309173	1.06037e-11	-1.75069	-3.70051e-10	1.75647e-06	-1.63953	-3.70051e-10
132435317	rs7479144	1.04769e-11	-1.76272	-3.70051e-10	1.73081e-06	-1.65425	-3.70051e-10
132435347	rs11223124	1.69702e-11	-1.30687e-10	-1.28044	2.14872e-06	-1.30687e-10	-1.43797
132435400	rs11223125	1.60968e-11	-1.30687e-10	-1.33328	2.08384e-06	-1.30687e-10	-1.46862
132435701	rs9645675	4.78767e-12	-1.72013	-0.825723	6.30137e-06	1.15741	-1.51948
132435726	rs11223126	1.68634e-11	-1.30687e-10	-1.28675	2.14058e-06	-1.30687e-10	-1.44176
132435757	rs112443917	3.85363e-12	-1.746	-1.01688	3.6119e-07	-1.71081	-1.51038
132435820	rs188251416	2.71125e-11	-0.8119	-3.70051e-10	5.45605e-06	-0.506113	-3.70051e-10
132435915	rs149385754	2.12232e-11	-1.30687e-10	-1.0568	2.285e-06	-1.30687e-10	-1.37647
132436066	rs79193753	1.68634e-11	-1.30687e-10	-1.28675	2.14058e-06	-1.30687e-10	-1.44176
132436185	rs77774478	1.67448e-11	-1.30687e-10	-1.29381	2.14708e-06	-1.30687e-10	-1.43873
132436444	rs117167607	2.31339e-11	-0.970593	-3.70051e-10	9.30239e-06	0.0274341	-3.70051e-10
132436665	rs74539667	3.70449e-12	-1.62219	-1.18016	4.4548e-07	-1.55028	-1.46116
132436836	rs10791236	7.93577e-12	-1.69309	-0.34742	5.00551e-06	0.85208	-1.44438
132437329	rs61906380	3.5471e-12	-1.76254	-1.08322	3.68015e-07	-1.70576	-1.49671
132437520	rs79775955	2.7399e-12	-1.59245	-1.51152	4.2539e-07	-1.54747	-1.51012
132437680	rs76604233	3.32682e-12	-1.76142	-1.14846	3.53304e-07	-1.76723	-1.47603
132437849	rs141969656	1.05336e-11	-1.75732	-3.70051e-10	1.81956e-06	-1.60424	-3.70051e-10
132437869	rs55795350	1.06168e-11	-1.74946	-3.70051e-10	1.76208e-06	-1.63634	-3.70051e-10
132437897	rs73036845	2.74957e-12	-1.58913	-1.51132	4.23713e-07	-1.55116	-1.51038
132437995	rs7945386	3.04498e-12	-1.52857	-1.46983	3.93123e-07	-1.6086	-1.52787
132438368	rs73036850	2.75435e-12	-1.58762	-1.51109	4.22938e-07	-1.55281	-1.51056
132438694	rs4623914	5.27672e-12	-1.76969	-0.678893	6.02958e-06	1.06682	-1.47298
132438853	rs56785722	1.61524e-11	-1.30687e-10	-1.32982	2.09572e-06	-1.30687e-10	-1.46294
132439051	rs77659019	2.87052e-12	-1.56126	-1.49614	4.07398e-07	-1.57972	-1.52109
132439231	rs73036853	2.99658e-12	-1.55942	-1.455	4.03742e-07	-1.58146	-1.52836
132439260	rs6590646	3.22912e-12	-1.73838	-1.20131	8.48958e-06	1.44684	-1.51084
132439584	rs61906381	1.06168e-11	-1.74946	-3.70051e-10	1.76208e-06	-1.63634	-3.70051e-10
132440016	rs9645676	5.40759e-12	-1.7697	-0.65439	5.24111e-06	0.920368	-1.46667
132441014	rs117964612	4.74205e-11	-1.30687e-10	-0.252839	1.25756e-05	-1.30687e-10	0.328921
132441126	rs113982167	3.49984e-12	-1.76713	-1.09205	3.45516e-07	-1.76963	-1.49592
132441192	rs7929325	2.80768e-12	-1.55758	-1.52195	4.54063e-07	-1.5832	-1.40916
132441541	rs73036858	2.61351e-12	-1.63468	-1.51651	5.06746e-07	-1.4941	-1.38848
132441570	rs12796558	3.77513e-12	-1.72519	-1.05827	8.30365e-06	1.44205	-1.52819
132441659	rs11223131	3.93691e-12	-1.72167	-1.01983	9.17736e-06	1.54213	-1.52822
132441815	rs73036864	2.71646e-12	-1.59534	-1.51722	4.80795e-07	-1.54421	-1.39094
132441833	rs75823008	2.74793e-12	-1.57883	-1.52222	4.63175e-07	-1.56219	-1.4103
132442010	rs73036866	2.71289e-12	-1.58595	-1.52792	4.40029e-07	-1.55462	-1.46913
132442112	rs73036868	2.73774e-12	-1.57707	-1.52769	4.34891e-07	-1.56401	-1.47149
132442113	rs76508367	1.58181e-11	-1.30687e-10	-1.35074	2.07846e-06	-1.30687e-10	-1.47121
132442147	rs73036870	2.7209e-12	-1.59371	-1.51722	4.79907e-07	-1.54606	-1.39094
132442216	rs73036871	2.68755e-12	-1.59488	-1.52839	4.48817e-07	-1.54473	-1.45924
132442431	rs11223132	1.58181e-11	-1.30687e-10	-1.35074	2.07846e-06	-1.30687e-10	-1.47121
132442531	rs11223133	3.88416e-12	-1.71165	-1.04334	1.03504e-05	1.66257	-1.52838
132442616	rs144532536	1.36904e-11	-1.30687e-10	-1.4952	2.06431e-06	-1.30687e-10	-1.47804
132442691	rs184151844	2.88389e-11	-0.75017	-3.70051e-10	5.8561e-06	-0.435353	-3.70051e-10
132442693	rs10894583	1.14578e-11	-1.76318	0.0899622	6.64382e-06	0.74724	-1.05639
132442939	rs73036876	2.76393e-12	-1.57531	-1.51993	4.65813e-07	-1.56583	-1.40098
132443028	rs79970847	1.05472e-11	-1.75603	-3.70051e-10	1.59366e-06	-1.7368	-3.70051e-10
132443117	rs78420918	8.81287e-12	-0.881244	-1.05444	1.19099e-06	-1.31749	-0.710568
132443296	rs61571621	2.5882e-12	-1.70451	-1.45642	3.93989e-07	-1.61456	-1.51971
132444192	rs7119584	3.57933e-12	-1.70793	-1.12879	9.94709e-06	1.6189	-1.52446
132444524	rs7941613	2.81635e-12	-1.55592	-1.52054	4.56002e-07	-1.58475	-1.40334
132444731	rs73036885	2.95025e-12	-1.51251	-1.51749	4.44723e-07	-1.62126	-1.39189
132444779	rs7945022	3.33742e-12	-1.76948	-1.13722	3.51103e-07	-1.76696	-1.48255
132444846	rs10894585	2.84736e-12	-1.76066	-1.30485	1.32606e-05	1.55472	-1.17276
132445316	rs11223134	2.57686e-12	-1.70907	-1.45625	3.91153e-07	-1.62164	-1.51985
132445353	rs7945563	3.68172e-12	-1.71179	-1.09672	9.63836e-06	1.58991	-1.52699
132445786	rs182610530	7.90967e-11	-1.30687e-10	0.258777	2.30935e-05	-1.30687e-10	0.936714
132445801	rs187487475	7.90967e-11	-1.30687e-10	0.258777	2.30935e-05	-1.30687e-10	0.936714
132445978	rs4267082	8.73267e-12	-1.76971	-0.175116	7.48879e-06	0.973964	-1.16339
132445981	rs80282155	8.74208e-12	-0.885545	-1.0582	1.18148e-06	-1.32055	-0.715514
132446174	rs4130458	8.71085e-12	-0.885545	-1.06178	1.17593e-06	-1.32055	-0.720222
132446286	rs4130459	8.67642e-12	-0.885545	-1.06574	1.16982e-06	-1.32055	-0.725436
132446439	rs73036890	2.71794e-12	-1.58409	-1.52793	4.49252e-07	-1.55663	-1.44638
132446617	rs4306297	1.29645e-11	-1.76774	0.218063	8.60297e-06	0.935255	-0.985985
132446880	rs4274202	1.07314e-11	-1.68085	-0.0578715	6.32772e-06	0.854122	-1.21202
132446893	rs55969708	2.5969e-12	-1.69967	-1.45791	3.92261e-07	-1.61825	-1.52042
132446994	rs10894586	4.4538e-12	-1.75616	-0.861976	2.26066e-05	1.56041	-0.645006
132447441	rs11223135	1.52257e-11	-1.30687e-10	-1.38891	2.04085e-06	-1.30687e-10	-1.48947
132447560	rs73036896	2.72914e-12	-1.58071	-1.52719	4.51071e-07	-1.56021	-1.43876
132447920	rs79614491	7.51083e-12	-1.05302	-1.04253	1.07304e-06	-1.43739	-0.694951
132447933	rs75665380	2.4357e-11	-0.919075	-3.70051e-10	1.06873e-05	0.16622	-3.70051e-10
132448168	rs4351825	3.83347e-12	-1.76617	-1.00195	1.53086e-05	2.04052	-1.51494
132448304	rs4937712	1.29671e-11	-1.76406	0.214586	7.08426e-06	0.743062	-0.988024
132448446	rs77854392	1.5191e-11	-1.30687e-10	-1.39119	2.0384e-06	-1.30687e-10	-1.49067
132448576	rs58116207	9.47567e-12	-0.828774	-1.03439	1.2696e-06	-1.27984	-0.684303
132448845	rs56775641	9.47567e-12	-0.828774	-1.03439	1.2696e-06	-1.27984	-0.684303
132449006	rs117512054	2.37707e-11	-0.943439	-3.70051e-10	5.29961e-06	-0.535204	-3.70051e-10
132449103	rs58817089	2.73412e-12	-1.57902	-1.52707	4.50765e-07	-1.56199	-1.43765
132449567	rs73041722	2.71676e-12	-1.58409	-1.52836	4.42757e-07	-1.55663	-1.46094
132449844	rs7122289	3.58136e-12	-1.76817	-1.06798	1.45972e-05	1.97691	-1.49891
132450525	rs80345132	9.71251e-12	-0.824318	-1.01416	1.30774e-06	-1.27662	-0.657919
132450684	rs10894587	3.94961e-12	-1.76914	-0.969139	2.38821e-05	1.73939	-0.769097
132450768	rs76607204	3.63916e-12	-1.76769	-1.05245	3.4158e-07	-1.76919	-1.50782
132451525	rs11223136	2.81591e-12	-1.76933	-1.30728	1.04309e-05	1.62408	-1.48214
132451606	rs118123174	3.09945e-11	-0.678083	-3.70051e-10	6.35839e-06	-0.353062	-3.70051e-10
132452277	rs151282831	1.18823e-11	-1.63685	-3.70051e-10	2.25132e-06	-1.39132	-3.70051e-10
132452278	rs80274289	1.25417e-11	-1.58283	-3.70051e-10	2.0263e-06	-1.49663	-3.70051e-10
132452335	rs118044256	8.88377e-11	0.374917	-3.70051e-10	5.84573e-06	-0.437126	-3.70051e-10
132452659	rs12222850	2.84251e-12	-1.76206	-1.30514	3.51786e-07	-1.75931	-1.48826
132452911	rs79842435	9.83229e-12	-0.815822	-1.0104	1.32225e-06	-1.27048	-0.653028
132453341	rs75470688	1.03061e-11	-0.832774	-0.946386	1.41347e-06	-1.28272	-0.574071
132453573	rs10454492	1.56519e-11	-1.3613	-3.70051e-10	1.89982e-05	0.741508	-3.70051e-10
132453836	rs142990841	3.06797e-11	-0.688292	-3.70051e-10	1.503e-05	0.507208	-3.70051e-10
132454533	rs9667235	4.57368e-12	-1.72287	-0.868702	3.50359e-07	-1.72361	-1.52802
132455103	rs4622275	4.62381e-12	-1.75854	-0.822132	2.35027e-05	1.5535	-0.599219
132455160	rs4465375	1.56891e-11	-1.76382	0.404893	1.42877e-05	1.33644	-0.879876
132455261	rs60765758	3.60806e-12	-1.74506	-1.08367	3.34489e-07	-1.76961	-1.52838
132455434	rs79994363	4.30981e-12	-1.69979	-0.951207	3.45935e-07	-1.74051	-1.52383
132455489	rs60428579	2.90053e-12	-1.75544	-1.29156	3.47779e-07	-1.76481	-1.49421
132455531	rs7130121	1.10482e-11	-1.72405	0.0144196	9.16322e-06	1.19066	-1.1783
132455632	rs73041734	2.60802e-12	-1.62737	-1.52594	4.81423e-07	-1.50432	-1.42953
132455750	rs146814582	1.35671e-11	-1.30687e-10	-1.50424	1.97781e-06	-1.30687e-10	-1.52085
132455920	rs140519884	1.19602e-11	-1.63031	-3.70051e-10	2.99842e-06	-1.10475	-3.70051e-10
132455990	rs35283427	1.6413e-11	-1.7661	0.452283	8.51209e-06	0.790958	-0.852308
132456026	rs60853642	1.45453e-11	-1.76916	0.334531	1.04077e-05	1.06006	-0.920354
132456449	rs11223137	1.97912e-11	-1.12666	-3.70051e-10	3.26862e-05	1.28411	-3.70051e-10
132457089	rs7107646	1.66314e-11	-1.76882	0.468214	9.46809e-06	0.888077	-0.842987
132457093	rs73041738	2.65041e-12	-1.62441	-1.51277	5.05737e-07	-1.50832	-1.37625
132457484	rs74743952	2.3526e-11	-1.30687e-10	-0.953786	2.4714e-06	-1.30687e-10	-1.29805
132457695	rs78611427	9.41247e-12	-0.882249	-0.987609	1.29175e-06	-1.3182	-0.628639
132458133	rs75035994	9.71535e-12	-0.844247	-0.99394	1.32338e-06	-1.29098	-0.631668
132458349	rs11607783	3.42694e-12	-1.75496	-1.12526	1.84433e-05	1.66498	-0.95312
132458871	rs11223138	2.57291e-12	-1.73603	-1.43083	3.81521e-07	-1.65658	-1.50985
132458929	rs117072036	3.47246e-12	-1.43042	-1.43661	3.54839e-07	-1.71851	-1.52042
132459095	rs75773586	1.31895e-11	-1.53247	-3.70051e-10	2.40002e-06	-1.32736	-3.70051e-10
132459288	rs73041741	2.67423e-12	-1.61893	-1.50931	5.07363e-07	-1.51556	-1.36581
132459301	rs73041742	2.67488e-12	-1.61893	-1.50906	5.07638e-07	-1.51556	-1.36527
132459706	rs7116863	2.8165e-12	-1.76302	-1.31338	1.46845e-05	1.96253	-1.47857
132460823	rs73041745	2.51346e-12	-1.76804	-1.42219	8.49147e-07	-1.13534	-1.23103
132461002	rs73041747	2.90971e-12	-1.54574	-1.4981	4.65465e-07	-1.59399	-1.37357
132461318	rs2437832	2.79595e-12	-1.76154	-1.32218	1.59823e-05	2.04765	-1.47901
132461616	rs2437831	1.27178e-11	-1.7687	0.19981	7.65101e-06	0.828237	-0.996237
132461740	rs56718161	1.32455e-11	-1.30687e-10	-1.52824	1.99463e-06	-1.30687e-10	-1.51238
132461898	rs58974520	1.62078e-11	-1.30687e-10	-1.3264	2.11478e-06	-1.30687e-10	-1.45389
132462597	rs149577477	2.13241e-11	-1.05205	-3.70051e-10	1.62107e-06	-1.71975	-3.70051e-10
132462747	rs73041750	4.49485e-12	-1.6308	-0.978166	2.71983e-06	-0.915304	-0.286964
132462974	rs73041753	3.64469e-11	-0.516038	-3.70051e-10	4.46962e-06	-0.705534	-3.70051e-10
132463455	rs4576830	1.04064e-11	-1.76947	-3.70051e-10	1.60998e-06	-1.72662	-3.70051e-10
132463554	rs2246352	2.58627e-12	-1.76784	-1.39384	3.89793e-07	-1.73078	-1.4142
132463782	rs145308951	1.32679e-11	-1.30687e-10	-1.52655	1.99651e-06	-1.30687e-10	-1.51143
132464215	rs10791237	4.2111e-12	-1.75989	-0.914284	8.53386e-06	0.172071	-0.230867
132464349	rs10791238	2.35509e-12	-1.76778	-1.48753	7.287e-06	1.20558	-1.42233
132464439	rs10791239	2.31553e-12	-1.76958	-1.50267	7.94779e-06	1.31784	-1.44778
132464503	rs150152573	4.3682e-11	-1.30687e-10	-0.334958	1.24073e-05	-1.30687e-10	0.315447
132464588	rs73041756	4.80491e-12	-1.63049	-0.911763	3.00451e-06	-0.914552	-0.18817
132464823	rs73041758	2.87538e-12	-1.5598	-1.49591	4.92363e-07	-1.5811	-1.33027
132464855	rs61906399	1.04142e-11	-1.76872	-3.70051e-10	1.63161e-06	-1.71327	-3.70051e-10
132465127	rs2437830	2.51893e-12	-1.76963	-1.41843	3.87012e-07	-1.73775	-1.41439
132465543	rs2512712	2.53421e-12	-1.7499	-1.43211	2.28865e-05	2.28952	-1.36181
132465596	rs11223140	1.09842e-11	-1.71544	-3.70051e-10	1.66199e-06	-1.69482	-3.70051e-10
132466462	rs117052378	1.36304e-11	-1.30687e-10	-1.49959	2.07996e-06	-1.30687e-10	-1.47049
132466830	rs79684415	1.20317e-11	-1.62435	-3.70051e-10	2.06803e-06	-1.47624	-3.70051e-10
132467477	rs79456221	1.15021e-11	-0.758927	-0.910439	1.91161e-06	-1.12493	-0.429959
132468110	rs73041760	4.90284e-12	-1.66637	-0.855712	3.5428e-06	-0.85562	-0.0823001
132468282	rs58348302	1.05128e-11	-1.7593	-3.70051e-10	1.58082e-06	-1.74489	-3.70051e-10
132468345	rs73041762	4.92645e-12	-1.67022	-0.847052	3.55282e-06	-0.867156	-0.0679393
132468363	rs73041763	4.93541e-12	-1.66841	-0.847052	3.57225e-06	-0.861701	-0.0679393
132468810	rs2512711	1.03883e-11	-1.75961	-0.0116072	1.05972e-05	1.28666	-1.1289
132469037	rs79097085	4.24785e-12	-1.70824	-0.957247	3.42686e-07	-1.75658	-1.51719
132469067	rs78181887	1.72684e-11	-1.30687e-10	-1.26302	2.24542e-06	-1.30687e-10	-1.39395
132469073	rs11223141	1.01955e-11	-1.76465	-0.0252929	9.79124e-06	1.21456	-1.13591
132469127	rs60372373	4.49541e-12	-1.66087	-0.947967	3.15812e-06	-0.839407	-0.213454
132469190	rs113013951	4.09772e-12	-1.67077	-1.0307	2.70327e-06	-0.868794	-0.339583
132469339	rs77538056	1.72098e-11	-1.30687e-10	-1.26641	2.24e-06	-1.30687e-10	-1.39636
132469407	rs73041772	3.85107e-12	-1.67077	-1.09278	2.58171e-06	-0.868794	-0.38559
132469534	rs2437826	2.82715e-12	-1.66799	-1.40464	3.8171e-07	-1.76922	-1.39671
132469691	rs73041775	4.06266e-12	-1.67077	-1.03929	2.66756e-06	-0.868794	-0.352881
132469865	rs2437825	4.58979e-12	-1.67335	-0.914709	3.37414e-07	-1.767	-1.52228
132469896	rs73049171	3.20315e-12	-1.46595	-1.48181	4.73509e-07	-1.65322	-1.2972
132470029	rs73049174	4.14962e-12	-1.67254	-1.01633	2.36567e-06	-1.02434	-0.317439
132470265	rs139611309	2.02222e-11	-1.10511	-3.70051e-10	1.55533e-06	-1.76115	-3.70051e-10
132470480	rs77031272	1.72303e-11	-1.30687e-10	-1.26523	2.22245e-06	-1.30687e-10	-1.40423
132471356	rs140949062	1.33358e-11	-1.30687e-10	-1.52144	1.97885e-06	-1.30687e-10	-1.52032
132473093	rs116915433	1.15435e-11	-1.66577	-3.70051e-10	1.65013e-06	-1.70198	-3.70051e-10
132473355	rs73049175	4.21941e-12	-1.62341	-1.04879	2.60829e-06	-0.897121	-0.347019
132474052	rs2437824	1.20811e-11	-1.76227	0.142018	1.06664e-05	1.21245	-1.04819
132474174	rs56385428	1.05203e-11	-1.75859	-3.70051e-10	1.57278e-06	-1.74999	-3.70051e-10
132474300	rs74417371	9.65279e-12	-0.842117	-1.00253	1.61938e-06	-1.19101	-0.52978
132474507	rs78572233	1.40515e-11	-1.30687e-10	-1.46916	2.54125e-06	-1.30687e-10	-1.27018
132474754	rs190969331	1.63085e-11	-1.30687e-10	-1.32021	3.5579e-06	-1.30687e-10	-0.933666
132474969	rs79251510	9.63984e-12	-0.828671	-1.01732	1.60355e-06	-1.18038	-0.550233
132475299	rs12225576	3.01022e-12	-1.67444	-1.33544	4.20714e-07	-1.55357	-1.51507
132475539	rs73588978	1.05302e-11	-1.75765	-3.70051e-10	1.57088e-06	-1.7512	-3.70051e-10
132475666	rs73049179	4.45561e-12	-1.69874	-0.918991	3.08014e-06	-0.957876	-0.119987
132475917	rs73049180	4.38783e-12	-1.67044	-0.962618	2.69398e-06	-1.01854	-0.193278
132475950	rs73049181	2.91142e-12	-1.55337	-1.48988	4.96657e-07	-1.5871	-1.31559
132476414	rs73049183	4.07661e-12	-1.7102	-0.996427	2.6104e-06	-0.997838	-0.245494
132476973	rs2846398	2.65195e-12	-1.76467	-1.37193	1.92971e-05	2.1633	-1.40619
132477144	rs80009011	1.8501e-11	-1.30687e-10	-1.19407	2.29368e-06	-1.30687e-10	-1.37268
132477316	rs73049184	4.53854e-12	-1.68378	-0.915505	3.22982e-06	-0.909001	-0.12141
132477387	rs148669272	3.74436e-11	-1.30687e-10	-0.489058	2.73801e-06	-1.30687e-10	-1.1956
132477785	rs58614826	2.97026e-12	-1.70015	-1.3231	3.63934e-07	-1.76179	-1.45183
132477973	rs1940146	8.85341e-12	-0.930703	-1.00039	1.54389e-06	-1.26052	-0.508014
132478443	rs75829537	1.83045e-11	-1.30687e-10	-1.20474	2.2771e-06	-1.30687e-10	-1.37994
132478674	rs145304371	1.07568e-11	-1.73636	-3.70051e-10	1.54417e-06	-1.76835	-3.70051e-10
132479117	rs73049185	3.09934e-12	-1.48973	-1.49097	4.70899e-07	-1.63771	-1.31824
132479379	rs2575888	1.14584e-11	-1.76174	0.0885678	1.0642e-05	1.23861	-1.07665
132479479	rs145627451	1.15628e-11	-1.6641	-3.70051e-10	3.13582e-06	-1.05995	-3.70051e-10
132479600	rs56953672	3.18169e-12	-1.76806	-1.18642	1.32218e-06	-1.37477	-0.548788
132479826	rs149297415	1.34565e-11	-1.30687e-10	-1.51243	2.09389e-06	-1.30687e-10	-1.46381
132480176	rs7130397	3.12008e-12	-1.76916	-1.20487	1.23869e-06	-1.40859	-0.580188
132480182	rs11223144	1.05187e-11	-1.75874	-3.70051e-10	1.85926e-06	-1.58266	-3.70051e-10
132480337	rs7130651	3.19771e-12	-1.76921	-1.18024	1.37165e-06	-1.34652	-0.540298
132480550	rs117449597	1.04929e-11	-1.76119	-3.70051e-10	1.54572e-06	-1.76735	-3.70051e-10
132480598	rs7130898	4.32543e-12	-1.72709	-0.920289	2.86818e-05	1.86577	-0.712346
132480971	rs61906403	3.25744e-12	-1.76967	-1.16128	1.4345e-06	-1.3335	-0.50852
132481173	rs9787796	4.12154e-12	-1.76825	-0.927415	2.40042e-06	-1.29117	-0.0360225
132481187	rs2575889	5.74581e-12	-1.74763	-0.615791	3.507e-07	-1.72624	-1.52442
132481264	rs117264007	2.02016e-11	-1.10613	-3.70051e-10	1.92539e-06	-1.54771	-3.70051e-10
132481608	rs2846399	6.2925e-12	-1.67217	-0.600365	3.36769e-07	-1.76813	-1.52306
132481854	rs146535803	1.34143e-11	-1.51557	-3.70051e-10	3.90887e-06	-0.839588	-3.70051e-10
132481923	rs1893055	1.37862e-11	-1.73117	0.242941	1.15126e-05	1.23396	-0.993352
132482373	rs140406831	1.184e-10	0.662173	-3.70051e-10	2.65862e-06	-1.22503	-3.70051e-10
132482597	rs181277638	4.77165e-11	-1.30687e-10	-0.246617	1.10212e-05	-1.30687e-10	0.196981
132482836	rs2575890	4.02244e-12	-1.59722	-1.12278	3.40504e-07	-1.76076	-1.51941
132483083	rs2575891	3.28741e-12	-1.68286	-1.23893	2.1984e-05	2.37223	-1.48475
132483245	rs2575892	3.64037e-12	-1.61903	-1.20078	3.4461e-07	-1.76516	-1.50302
132483395	rs2846400	3.77112e-12	-1.53546	-1.24906	3.95691e-07	-1.64284	-1.48712
132483453	rs11223146	5.11307e-12	-1.47308	-1.00702	7.903e-05	2.98033	-0.813341
132483491	rs2575893	3.47373e-12	-1.59545	-1.27121	3.85709e-07	-1.67728	-1.47823
132483508	rs80181881	3.3629e-12	-1.48368	-1.41541	5.5714e-07	-1.64181	-1.14597
132483868	rs11223147	7.72223e-12	-1.41357	-0.654217	0.000121174	3.00233	-0.407935
132484029	rs2846401	3.97777e-12	-1.58564	-1.14553	3.40852e-07	-1.76337	-1.51577
132484199	rs11223148	5.31488e-12	-1.48688	-0.954504	7.20035e-05	2.82594	-0.752059
132484311	rs1940147	4.48317e-12	-1.60914	-1.00243	3.50581e-06	-0.697815	-0.250602
132484557	rs1626001	3.72747e-12	-1.5709	-1.22526	3.76823e-07	-1.68245	-1.49636
132484621	rs73049195	2.93033e-12	-1.52777	-1.50901	4.6091e-07	-1.60925	-1.36814
132484662	rs1784509	1.9106e-11	-1.72228	0.560383	1.56209e-05	1.36052	-0.814754
132485497	rs11223149	1.8597e-11	-1.30687e-10	-1.1889	2.32461e-06	-1.30687e-10	-1.35928
132485639	rs61398961	3.28104e-12	-1.60159	-1.32214	2.10698e-06	-0.678466	-0.779118
132485786	rs1793268	4.599e-12	-1.51652	-1.06954	3.37417e-07	-1.7636	-1.52567
132486198	rs1618929	1.96118e-11	-1.75399	0.618222	1.16191e-05	1.03059	-0.780783
132486218	rs1618985	2.11103e-11	-1.75582	0.693681	1.18503e-05	1.0055	-0.735983
132486516	rs73049197	2.82829e-12	-1.57194	-1.50028	4.82258e-07	-1.56925	-1.36287
132486533	rs2575894	2.65399e-11	-1.76063	0.92738	1.26751e-05	0.930872	-0.594073
132486995	rs10791240	8.23497e-12	-1.33849	-0.665014	0.000170287	3.35481	-0.420163
132487027	rs1793269	2.28173e-11	-1.75399	0.769612	1.27184e-05	1.03059	-0.690383
132487078	rs61906404	1.15342e-11	-1.66658	-3.70051e-10	2.18396e-06	-1.4217	-3.70051e-10
132487315	rs1793270	4.35141e-12	-1.52723	-1.11416	3.40389e-07	-1.75927	-1.52124
132487319	rs12797139	3.31661e-11	-0.610366	-3.70051e-10	1.85795e-06	-1.58336	-3.70051e-10
132487432	rs4145050	1.26234e-11	-0.599191	-0.977147	2.04264e-06	-1.04906	-0.439533
132487776	rs1793271	2.82656e-11	-1.75963	0.989388	1.26637e-05	0.891583	-0.555678
132488048	rs10791241	3.06794e-12	-1.7531	-1.23779	8.83498e-06	0.834677	-0.858796
132488112	rs2575896	2.93039e-11	-1.75963	1.02546	1.29515e-05	0.891583	-0.533209
132488330	rs111783986	8.06595e-12	-0.937	-1.08724	1.44225e-06	-1.26542	-0.571212
132488474	rs11223150	1.88831e-11	-1.17363	-3.70051e-10	3.34498e-05	1.30721	-3.70051e-10
132488569	rs10894588	2.85333e-12	-1.74185	-1.32156	9.62464e-06	1.02954	-0.968048
132488582	rs80194405	8.12224e-12	-0.877105	-1.14018	1.39691e-06	-1.21858	-0.649993
132488589	rs2437833	3.61948e-11	-1.76063	1.23765	1.54028e-05	0.930872	-0.399161
132488791	rs78122455	6.32172e-12	-1.1204	-1.14751	1.14745e-06	-1.40561	-0.659682
132489063	rs73593109	1.18954e-11	-1.63574	-3.70051e-10	2.34846e-06	-1.34908	-3.70051e-10
132489333	rs4572147	3.6496e-12	-1.60941	-1.20787	1.05298e-05	0.755938	-0.604566
132489447	rs3016501	5.61741e-12	-1.52087	-0.865155	3.36748e-07	-1.76818	-1.52308
132489537	rs146134337	2.91453e-12	-1.55992	-1.48226	5.05709e-07	-1.58099	-1.30364
132490194	rs1793255	6.06967e-12	-1.32963	-0.978961	4.09474e-07	-1.56747	-1.52825
132490255	rs77460983	1.37068e-11	-1.494	-3.70051e-10	1.84235e-06	-1.5918	-3.70051e-10
132490449	rs78063190	6.28591e-12	-1.46316	-0.810421	1.82411e-06	-1.39432	-0.207423
132490543	rs11223152	4.91801e-12	-1.41656	-1.10243	0.000119294	3.50466	-0.925907
132491051	rs148841823	1.33851e-11	-1.30687e-10	-1.51775	2.33013e-06	-1.30687e-10	-1.35691
132491087	rs76704835	6.13541e-12	-1.50635	-0.791463	1.78181e-06	-1.4423	-0.182911
132491521	rs141628889	1.36582e-11	-1.30687e-10	-1.49755	1.96604e-06	-1.30687e-10	-1.52682
132491737	rs73051110	3.03753e-12	-1.49079	-1.51006	3.97147e-07	-1.7546	-1.37168
132491809	rs11223153	1.77323e-11	-1.30687e-10	-1.23651	2.25185e-06	-1.30687e-10	-1.39109
132491939	rs1793254	1.25246e-11	-1.53949	-0.0447069	3.70248e-07	-1.76538	-1.43104
132492326	rs1784518	1.08526e-11	-1.7687	0.0412058	1.14449e-05	1.1381	-0.903394
132492426	rs4936173	2.18541e-09	1.59211	1.98556	5.94852e-06	0.217537	-0.637231
132492654	rs3862598	1.66202e-10	-1.58576	2.58707	1.58075e-05	-1.05717	1.61482
132493026	rs10894589	6.78599e-12	-1.42305	-0.773983	2.35367e-06	-1.42151	0.0746461
132493495	rs751655	6.60425e-11	0.650607	-0.572203	4.25509e-07	-1.65474	-1.40256
132493532	rs3889670	5.46014e-11	-1.7175	1.60566	3.09968e-06	-1.6883	0.61676
132493876	rs11223154	2.59361e-10	-0.33151	1.77784	0.000242015	2.47699	0.809173
132494194	rs117212524	1.75637e-11	-1.24606	-3.70051e-10	3.03656e-06	-1.09211	-3.70051e-10
132494330	rs60714527	1.51348e-10	0.907685	-3.70051e-10	0.00135024	5.0052	-3.70051e-10
132494435	rs11223156	1.55129e-11	-1.13697	-0.233256	7.4787e-06	1.01961	-1.21038
132494480	rs75530300	7.90098e-12	-1.19214	-0.852767	2.41866e-06	-1.31775	-0.00187554
132494505	rs11223157	1.51768e-11	-1.17731	-0.214816	8.27538e-06	1.11166	-1.20121
132495311	rs2000589	1.72189e-11	-1.08849	-0.177397	9.28254e-06	1.1922	-1.1669
132495899	rs61091681	2.50859e-10	-1.30687e-10	1.413	1.43239e-05	-1.30687e-10	0.459095
132496194	rs61274469	2.55778e-10	-1.30687e-10	1.43242	1.50266e-05	-1.30687e-10	0.506986
132496299	rs10791242	4.58158e-11	0.34683	-0.634095	3.79769e-07	-1.73576	-1.43527
132496320	rs10894591	3.02133e-11	-0.786918	0.0833052	0.000145405	2.61626	0.160418
132496582	rs200804311	1.05227e-11	-1.75835	-3.70051e-10	1.54241e-06	-1.76949	-3.70051e-10
132496817	rs117671701	1.06107e-11	-1.75003	-3.70051e-10	1.54575e-06	-1.76733	-3.70051e-10
132496896	rs78521312	4.79005e-11	-0.242768	-3.70051e-10	1.4626e-05	0.479965	-3.70051e-10
132497410	rs75009844	6.81007e-12	-1.3226	-0.870887	2.09915e-06	-1.4322	-0.0291077
132497511	rs187998933	1.36356e-11	-1.30687e-10	-1.49921	1.96577e-06	-1.30687e-10	-1.52695
132498284	rs11223158	2.80247e-11	-0.863514	0.0847064	0.000123645	2.45273	0.161853
132498655	rs117911505	2.27975e-11	-0.985245	-3.70051e-10	2.51569e-06	-1.28029	-3.70051e-10
132498736	rs12577199	2.32333e-11	-1.30687e-10	-0.966307	4.16212e-06	-1.30687e-10	-0.776812
132499205	rs10894592	5.53875e-11	0.51229	-0.609831	3.91978e-07	-1.71191	-1.42747
132499708	rs1793263	1.91813e-10	-0.393883	1.53851	7.49551e-07	-1.52771	-0.963403
132499717	rs11223160	7.39135e-12	-1.29746	-0.81412	2.22441e-06	-1.42322	0.019871
132499862	rs114507717	1.04274e-11	-1.76746	-3.70051e-10	1.54501e-06	-1.76781	-3.70051e-10
132500312	rs112789200	8.75416e-11	0.36022	-3.70051e-10	0.000524825	4.06023	-3.70051e-10
132500651	rs10791243	1.39607e-09	3.14668	-0.0171585	0.000132699	3.82974	-1.14449
132500765	rs10894593	5.90738e-11	0.514339	-0.547445	4.09109e-07	-1.69065	-1.40596
132501022	rs10894594	4.44816e-10	-0.0641306	2.0499	1.03918e-06	-1.40638	-0.758025
132501351	rs12282583	1.06013e-11	-1.75092	-3.70051e-10	4.75835e-06	-0.642937	-3.70051e-10
132501621	rs12276639	5.01264e-11	0.161561	-0.358907	4.31611e-07	-1.70908	-1.33399
132502041	rs11223161	1.07311e-11	-0.889557	-0.849193	7.67103e-06	1.31152	-1.4769
132502212	rs9633970	4.43616e-10	0.395079	1.58799	9.16339e-07	-1.33394	-0.956268
132502438	rs9633971	5.4572e-11	0.238883	-0.351256	4.29052e-07	-1.71796	-1.33106
132503222	rs11223162	7.30679e-11	1.17463	-0.995132	3.59715e-07	-1.69939	-1.5259
132503638	rs10791244	3.90925e-12	-1.75274	-0.995806	4.51065e-07	-1.47588	-1.5231
132503827	rs7948377	1.79687e-09	2.76922	0.612689	6.43585e-07	-1.34478	-1.29876
132503856	rs57498581	1.72218e-11	-1.30687e-10	-1.26571	1.97508e-06	-1.30687e-10	-1.52223
132503874	rs55983136	1.40314e-11	-1.4706	-3.70051e-10	1.78113e-06	-1.62559	-3.70051e-10
132504089	rs1008098	4.12935e-12	-1.2378	-1.45597	6.07847e-07	-1.76787	-0.932804
132504469	rs188917171	1.12795e-11	-1.68891	-3.70051e-10	1.64851e-06	-1.70297	-3.70051e-10
132504504	rs11824078	4.86206e-12	-1.58986	-0.940569	9.13327e-07	-1.08606	-1.20744
132505094	rs73593128	1.28666e-11	-1.55726	-3.70051e-10	1.76877e-06	-1.63255	-3.70051e-10
132506523	rs1784512	7.47116e-08	6.4739	0.635596	5.44654e-07	-1.54037	-1.27007
132506682	rs1784173	1.59204e-11	-1.06519	-0.279103	4.2165e-07	-1.70337	-1.36304
132506889	rs1793277	1.05459e-11	-1.56555	-0.190612	4.52592e-07	-1.69549	-1.30012
132506972	rs148091618	1.40076e-11	-1.47229	-3.70051e-10	2.02615e-06	-1.4967	-3.70051e-10
132506982	rs1939497	1.11647e-05	9.59888	2.5175	4.77289e-07	-1.48792	-1.45455
132507759	rs1784511	1.04351e-11	-1.21837	-0.548346	4.1633e-07	-1.64048	-1.43864
132507777	rs55940413	1.44399e-09	3.16327	-3.70051e-10	1.31712e-05	0.375198	-3.70051e-10
132507986	rs1630146	1.15315e-11	-1.48527	-0.181541	4.29912e-07	-1.73325	-1.31376
132508490	rs1784186	1.59706e-11	-1.05876	-0.282385	4.20325e-07	-1.70533	-1.36424
132508738	rs144871229	1.40426e-11	-1.30687e-10	-1.4698	2.90547e-06	-1.30687e-10	-1.13624
132508799	rs10894596	1.60881e-05	9.95573	2.52597	4.92225e-07	-1.45745	-1.4542
132509174	rs1793278	1.89465e-07	7.34669	0.693376	6.18195e-07	-1.3869	-1.29689
132509514	rs1784510	3.32412e-07	7.9138	0.688438	7.15228e-07	-1.25035	-1.28765
132509553	rs1793279	5.16111e-07	8.43041	0.611769	8.28018e-07	-1.12202	-1.26953
132510192	rs7130605	2.16312e-05	10.3167	2.46102	5.58371e-07	-1.34045	-1.44512
132510193	rs7130388	2.16312e-05	10.3167	2.46102	5.58371e-07	-1.34045	-1.44512
132510263	rs1784185	1.828e-11	-1.02787	-0.178218	4.23056e-07	-1.74379	-1.3193
132510415	rs1793280	1.62734e-11	-1.2441	-0.0782663	4.61065e-07	-1.69817	-1.27888
132510457	rs7130961	2.04623e-05	10.1663	2.55592	5.24559e-07	-1.38984	-1.45819
132510480	rs57917786	1.63043e-11	-1.32047	-3.70051e-10	2.15795e-06	-1.43368	-3.70051e-10
132510653	rs4937714	1.74734e-05	10.0552	2.50909	5.17623e-07	-1.40945	-1.4519
132511846	rs61346062	1.43833e-11	-1.44583	-3.70051e-10	1.9389e-06	-1.54072	-3.70051e-10
132512134	rs73051146	1.22277e-11	-1.60819	-3.70051e-10	1.56259e-06	-1.75649	-3.70051e-10
132512379	rs77985078	1.90425e-11	-1.16522	-3.70051e-10	1.55001e-06	-1.76457	-3.70051e-10
132512399	rs7108908	1.97036e-05	10.137	2.54741	5.16679e-07	-1.40276	-1.46041
132512418	rs75043012	3.72244e-11	-0.494929	-3.70051e-10	1.54294e-06	-1.76915	-3.70051e-10
132512853	rs1793281	2.0182e-10	1.59342	-0.397934	4.36294e-07	-1.73255	-1.29972
132512881	rs150535408	1.58824e-11	-1.30687e-10	-1.34668	2.03639e-06	-1.30687e-10	-1.49166
132513160	rs11223167	4.00163e-11	-0.422608	-3.70051e-10	1.54316e-06	-1.76901	-3.70051e-10
132513771	rs73593147	3.14295e-11	-0.664146	-3.70051e-10	1.7989e-06	-1.61566	-3.70051e-10
132514907	rs77665384	3.79833e-11	-1.30687e-10	-0.474747	3.83032e-06	-1.30687e-10	-0.859888
132515640	rs59896175	1.40855e-11	-1.46675	-3.70051e-10	1.9052e-06	-1.55825	-3.70051e-10
132516069	rs73593150	1.39987e-11	-1.47293	-3.70051e-10	1.8954e-06	-1.56341	-3.70051e-10
132516667	rs117790597	2.4112e-11	-0.929184	-3.70051e-10	1.61275e-05	0.577688	-3.70051e-10
132516945	rs58102214	3.22622e-11	-0.637998	-3.70051e-10	1.70665e-06	-1.6683	-3.70051e-10
132517296	rs7107420	4.12534e-12	-1.58286	-1.11188	3.66745e-07	-1.69436	-1.51156
132517367	rs139467597	3.20205e-11	-0.645518	-3.70051e-10	1.72407e-06	-1.65815	-3.70051e-10
132518694	rs77775472	1.32724e-11	-1.30687e-10	-1.5262	4.03965e-06	-1.30687e-10	-0.806679
132519190	rs73051150	3.21134e-10	1.65996	-3.70051e-10	4.84296e-06	-0.625312	-3.70051e-10
132519251	rs7938158	3.19799e-11	-0.646786	-3.70051e-10	1.70997e-06	-1.66636	-3.70051e-10
132519778	rs7941705	1.793e-11	-1.22542	-3.70051e-10	1.54842e-06	-1.7656	-3.70051e-10
132520552	rs73593155	2.31897e-11	-0.968187	-3.70051e-10	1.5771e-06	-1.74725	-3.70051e-10
132521775	rs75527235	9.09968e-11	0.39893	-3.70051e-10	1.67982e-06	-1.68415	-3.70051e-10
132522543	rs7129456	3.23056e-11	-0.636652	-3.70051e-10	1.71526e-06	-1.66327	-3.70051e-10
132523363	rs137988832	7.86886e-11	0.253605	-3.70051e-10	4.18426e-06	-0.771506	-3.70051e-10
132523596	rs112992162	2.45957e-11	-0.909322	-3.70051e-10	1.56152e-06	-1.75718	-3.70051e-10
132524308	rs191270040	2.76316e-11	-1.30687e-10	-0.792933	2.02163e-06	-1.30687e-10	-1.49893
132524316	rs200068373	1.34599e-11	-1.30687e-10	-1.51218	2.68185e-06	-1.30687e-10	-1.21633
132524324	rs201124530	2.30395e-11	-1.30687e-10	-0.974684	2.00453e-06	-1.30687e-10	-1.50743
132525442	rs73593157	2.47756e-11	-0.902034	-3.70051e-10	1.59641e-06	-1.73508	-3.70051e-10
132526325	rs7116113	2.22661e-11	-1.00883	-3.70051e-10	1.5671e-06	-1.75361	-3.70051e-10
132526717	rs76213936	1.36073e-10	0.801296	-3.70051e-10	3.82359e-06	-0.861649	-3.70051e-10
132526865	rs1784519	2.86266e-10	1.72862	-0.183597	4.09151e-07	-1.71653	-1.37998
132527512	rs1894193	5.76608e-06	7.99865	3.45696	3.88622e-07	-1.62309	-1.5249
132528186	rs73593159	2.56659e-11	-0.866729	-3.70051e-10	1.67862e-06	-1.68486	-3.70051e-10
132528534	rs76252006	2.69367e-11	-0.818404	-3.70051e-10	1.65833e-06	-1.69703	-3.70051e-10
132528699	rs1939519	4.39458e-05	9.87686	3.60972	4.09685e-07	-1.56828	-1.52692
132528706	rs1939520	4.91382e-05	9.98854	3.60972	4.15843e-07	-1.55336	-1.52692
132529209	rs1793260	1.3363e-10	0.783181	-3.70051e-10	1.55303e-05	0.539957	-3.70051e-10
132529220	rs145301174	2.01526e-11	-1.10856	-3.70051e-10	9.98717e-06	0.0984644	-3.70051e-10
132529497	rs6590647	7.17449e-05	10.1768	3.79988	4.26451e-07	-1.52677	-1.52833
132529529	rs1793262	2.07617e-10	0.636688	0.587111	5.80878e-07	-1.76972	-0.976336
132530116	rs59235485	1.32436e-11	-1.30687e-10	-1.52838	2.33264e-06	-1.30687e-10	-1.35584
132530729	rs55720713	4.50568e-10	1.99861	-3.70051e-10	6.33476e-06	-0.356784	-3.70051e-10
132530817	rs61906420	1.86738e-11	-1.18477	-3.70051e-10	7.90252e-06	-0.135655	-3.70051e-10
132530839	rs77189746	1.97801e-11	-1.12722	-3.70051e-10	2.57557e-06	-1.25677	-3.70051e-10
132530866	rs7935939	3.57286e-05	9.55203	3.72754	3.87476e-07	-1.62261	-1.52833
132530868	rs61694348	6.30705e-11	0.0323597	-3.70051e-10	3.62178e-06	-0.915871	-3.70051e-10
132531079	rs7936526	2.96117e-05	9.33322	3.75856	3.78271e-07	-1.6466	-1.52838
132531486	rs10894597	8.04636e-05	10.0696	4.02178	4.21616e-07	-1.54185	-1.52465
132531591	rs79808712	1.46942e-11	-0.528629	-0.895814	3.646e-07	-1.6835	-1.52829
132531687	rs149380776	9.96548e-11	0.489819	-3.70051e-10	6.09835e-06	-0.39482	-3.70051e-10
132531939	rs1939521	6.25499e-05	9.43525	4.40433	4.85015e-07	-1.62265	-1.30376
132532605	rs7119286	5.70125e-05	9.76569	3.9812	4.03992e-07	-1.58267	-1.52653
132533425	rs10791245	5.12136e-05	9.70766	3.93196	4.007e-07	-1.58999	-1.52739
132534870	rs1939508	9.14361e-05	10.1948	4.02441	4.18687e-07	-1.54772	-1.52575
132535090	rs1320647	2.79428e-12	-1.72466	-1.35966	4.20453e-07	-1.70332	-1.36594
132535283	rs117311376	1.0864e-11	-1.72644	-3.70051e-10	1.7922e-06	-1.61939	-3.70051e-10
132536354	rs3019871	0.000140386	9.84891	4.7991	4.18763e-07	-1.57326	-1.50003
132536459	rs495500	4.58419e-10	2.0356	-0.0197078	4.68147e-07	-1.59911	-1.3627
132537878	rs145889249	2.34144e-11	-0.958541	-3.70051e-10	1.55495e-06	-1.7614	-3.70051e-10
132538369	rs143925500	1.24719e-11	-1.58842	-3.70051e-10	1.82316e-06	-1.60227	-3.70051e-10
132538436	rs2917585	4.0016e-05	9.12685	4.26605	3.71351e-07	-1.66867	-1.52478
132538865	rs79387294	2.80342e-11	0.0963015	-0.874772	2.00486e-06	-0.880177	-0.627085
132539474	rs1784176	6.53663e-11	-0.116017	0.18413	4.84955e-07	-1.76044	-1.16609
132539532	rs1784515	8.30074e-11	-0.201943	0.508979	5.64691e-07	-1.76099	-1.01332
132539936	rs2917584	0.000133186	10.3671	4.22825	4.48416e-07	-1.69898	-1.30589
132540411	rs11223172	4.98491e-11	-0.202894	-3.70051e-10	1.5477e-06	-1.76607	-3.70051e-10
132541038	rs1939506	0.000455096	11.2457	4.57838	3.75658e-07	-1.66085	-1.52106
132541351	rs113474926	1.06018e-11	-1.75087	-3.70051e-10	4.49171e-06	-0.700603	-3.70051e-10
132541665	rs1939505	1.07605e-11	-1.73601	-3.70051e-10	2.88373e-06	-1.14375	-3.70051e-10
132541782	rs1793275	2.16266e-10	0.458727	0.805887	6.54302e-07	-1.76508	-0.861944
132542280	rs948004	2.09923e-10	0.468979	0.76587	6.4022e-07	-1.76553	-0.883246
132542386	rs1894196	9.83526e-12	-1.63087	-0.195052	3.74636e-07	-1.69793	-1.48671
132543770	rs1784507	1.92014e-10	0.870494	0.27518	3.66837e-07	-1.76854	-1.43714
132543793	rs1784506	1.95822e-10	0.900296	0.265018	3.67625e-07	-1.7687	-1.43483
132544060	rs3018407	0.000404679	10.5056	5.2011	5.45648e-07	-1.70371	-1.10491
132544078	rs2917583	0.00021457	10.1427	4.92953	4.98738e-07	-1.72757	-1.17094
132545143	rs10894598	1.01022e-06	6.55765	3.15614	1.10979e-06	-1.75568	-0.342984
132545640	rs138785029	1.25674e-11	-1.58079	-3.70051e-10	4.81256e-06	-0.631608	-3.70051e-10
132546600	rs3019852	0.000248305	10.5066	4.71166	3.56795e-07	-1.71627	-1.51716
132546774	rs2917582	9.11266e-12	-1.6896	-0.212626	3.98817e-07	-1.64189	-1.4802
132546936	rs74588062	8.86236e-11	1.13501	-0.762502	4.06717e-07	-1.57798	-1.5245
132547063	rs3019857	0.000336198	10.7892	4.73214	3.68066e-07	-1.68606	-1.51627
132547117	rs1784189	8.04894e-08	5.51938	1.66461	4.37672e-07	-1.58976	-1.43936
132547766	rs3019856	0.000213885	10.476	4.59308	3.57598e-07	-1.70954	-1.52164
132548155	rs2917581	0.000278894	10.5051	4.82931	3.61399e-07	-1.70775	-1.51286
132548555	rs142877261	5.98271e-11	-0.0204344	-3.70051e-10	2.1461e-06	-1.43918	-3.70051e-10
132548584	rs78729143	1.33344e-11	-1.30687e-10	-1.52154	3.91465e-06	-1.30687e-10	-0.838112
132548609	rs146589877	2.30985e-11	-1.30687e-10	-0.972126	7.03801e-06	-1.30687e-10	-0.251511
132549924	rs76821782	1.35028e-11	-1.30687e-10	-1.50899	3.59761e-06	-1.30687e-10	-0.922567
132551372	rs2105618	0.000683223	10.7871	5.44336	3.82221e-07	-1.69554	-1.46906
132551409	rs2105617	0.000782352	10.9012	5.46468	3.86446e-07	-1.68652	-1.46708
132551410	rs191387223	1.44283e-11	-1.30687e-10	-1.4427	2.90494e-06	-1.30687e-10	-1.13642
132551805	rs143607598	2.10611e-11	-1.30687e-10	-1.06447	9.03085e-06	-1.30687e-10	-0.00219022
132551945	rs3016396	0.000658433	10.9012	5.29224	3.81423e-07	-1.68652	-1.48016
132553423	rs140062190	2.3333e-10	1.34056	-3.70051e-10	3.53282e-06	-0.94074	-3.70051e-10
132553580	rs3018406	0.000436013	10.5897	5.19161	3.69678e-07	-1.70968	-1.48828
132553710	rs3018405	0.000420759	10.5359	5.20978	3.6784e-07	-1.71337	-1.48957
132553747	rs149995462	1.429e-11	-1.45234	-3.70051e-10	1.54238e-06	-1.76951	-3.70051e-10
132553915	rs3016395	0.000522938	10.4365	5.52657	3.78022e-07	-1.71993	-1.45571
132554005	rs3019855	0.000469872	10.3244	5.53172	3.79674e-07	-1.72685	-1.44443
132554664	rs1784187	9.67209e-11	0.353631	0.106305	4.61461e-07	-1.76202	-1.21417
132555164	rs1784526	1.95168e-10	0.944399	0.217567	4.7581e-07	-1.76721	-1.17837
132556725	rs1793259	1.71656e-06	7.57884	2.6651	4.48949e-07	-1.57699	-1.4267
132556759	rs11604513	1.14229e-11	-1.67627	-3.70051e-10	5.5288e-06	-0.492867	-3.70051e-10
132557234	rs3016505	2.99506e-11	-0.712343	-3.70051e-10	1.95193e-06	-1.53402	-3.70051e-10
132558269	rs144517201	1.68538e-11	-1.30687e-10	-1.28732	7.01814e-06	-1.30687e-10	-0.254338
132558337	rs1939498	0.0266018	13.8555	6.0369	3.97151e-07	-1.60258	-1.52369
132559545	rs74403543	1.81876e-11	-1.30687e-10	-1.21115	1.96962e-06	-1.30687e-10	-1.525
132560264	rs76315341	1.37706e-11	-1.30687e-10	-1.48936	2.01236e-06	-1.30687e-10	-1.50353
132562147	rs73051164	6.09299e-10	2.97489	-0.674476	5.95984e-07	-1.19358	-1.5268
132562494	rs3018396	0.0963867	14.0694	7.11038	4.43684e-07	-1.54943	-1.46605
132563456	rs9971380	0.0195779	13.2389	6.3469	3.78723e-07	-1.65516	-1.51863
132564507	rs1784172	1.96398e-10	0.710727	0.457524	5.32245e-07	-1.7697	-1.06379
132564547	rs73051168	4.55491e-10	2.79444	-0.784957	6.06332e-07	-1.17511	-1.52805
132564668	rs3019860	0.025413	13.7636	6.08306	3.9748e-07	-1.5997	-1.52575
132564857	rs143995578	1.28563e-11	-1.55806	-3.70051e-10	1.56503e-06	-1.75493	-3.70051e-10
132566087	rs3016389	0.0282389	13.9564	5.99569	4.05236e-07	-1.57899	-1.52713
132566169	rs3016388	0.0238807	13.4812	6.30328	3.88743e-07	-1.62865	-1.51902
132566178	rs76737637	1.53523e-11	-1.30687e-10	-1.38063	2.90201e-06	-1.30687e-10	-1.13743
132566601	rs3016506	0.0261138	13.5467	6.32709	3.90853e-07	-1.62228	-1.51998
132566972	rs1940150	0.0296223	13.5467	6.45315	3.92907e-07	-1.62228	-1.51474
132567326	rs1940149	0.0300365	13.6065	6.4073	3.94513e-07	-1.61637	-1.51657
132567444	rs146247409	7.65378e-11	-1.30687e-10	0.225891	2.80308e-06	-1.30687e-10	-1.17212
132567487	rs2917565	0.0373233	13.9564	6.2746	4.07664e-07	-1.57899	-1.52116
132567962	rs2917566	0.0217063	13.4216	6.26733	3.85824e-07	-1.63432	-1.52089
132568065	rs3016387	0.024192	13.4812	6.31623	3.88815e-07	-1.62865	-1.51884
132568126	rs1940148	0.0240092	13.232	6.55784	3.83575e-07	-1.65169	-1.50936
132568254	rs2917568	0.0208364	13.3271	6.321	3.93474e-07	-1.61776	-1.51782
132568255	rs2917569	0.0158951	13.0791	6.29824	3.83847e-07	-1.64171	-1.51864
132568604	rs3016507	0.0301407	13.7636	6.25367	3.99072e-07	-1.5997	-1.52175
132569416	rs3019859	0.00231781	11.3214	6.13055	3.60515e-07	-1.69904	-1.52402
132569761	rs2917570	0.0204626	13.1081	6.52187	3.78583e-07	-1.66244	-1.51171
132570045	rs75011481	1.35743e-11	-1.30687e-10	-1.50372	2.03847e-06	-1.30687e-10	-1.49064
132570708	rs117924389	5.38698e-11	-1.30687e-10	-0.125325	2.49955e-06	-1.30687e-10	-1.28673
132571161	rs146228495	1.04776e-11	-1.76265	-3.70051e-10	1.54331e-06	-1.76891	-3.70051e-10
132572282	rs3016386	0.0135723	13.9595	5.25992	4.26664e-07	-1.53598	-1.51861
132572326	rs3018395	0.0151103	13.8608	5.46595	4.25357e-07	-1.54835	-1.50931
132572770	rs1939515	0.130685	13.6528	7.8314	4.41857e-07	-1.61171	-1.40789
132572894	rs1939514	0.230704	14.0627	7.98981	4.69149e-07	-1.57034	-1.38933
132573254	rs147967802	1.04085e-11	-1.76927	-3.70051e-10	1.56394e-06	-1.75563	-3.70051e-10
132573390	rs3016384	0.0993321	13.7738	7.43599	4.53835e-07	-1.55731	-1.43555
132573621	rs1793289	2.27729e-10	0.837576	0.478685	5.26247e-07	-1.76776	-1.07706
132574165	rs117417356	1.27097e-11	-1.56953	-3.70051e-10	1.77096e-06	-1.63132	-3.70051e-10
132574789	rs1793288	4.57989e-11	0.918934	-1.20657	3.80327e-07	-1.76492	-1.40465
132574928	rs77473284	1.30691e-11	-1.54164	-3.70051e-10	1.81278e-06	-1.60798	-3.70051e-10
132575185	rs1784514	1.30014e-08	2.50119	2.85973	3.57118e-07	-1.76562	-1.4669
132575218	rs1784180	2.0416e-10	0.918934	0.288078	5.13152e-07	-1.76492	-1.1051
132575344	rs1793287	3.25919e-10	0.459565	1.21519	4.23288e-07	-1.60247	-1.46007
132575362	rs1939511	0.000138458	8.97918	5.655	3.76261e-07	-1.65199	-1.52832
132575520	rs1939510	0.00046842	9.08509	6.76789	3.93221e-07	-1.64067	-1.49555
132575798	rs111570144	9.86419e-12	-0.85387	-0.969113	4.54139e-07	-1.48375	-1.50844
132575873	rs2509074	3.3246e-10	0.984612	0.710012	5.92755e-07	-1.76176	-0.964051
132575891	rs2509075	3.02583e-10	0.902226	0.698237	6.40764e-07	-1.7656	-0.882333
132575991	rs117974989	1.58493e-11	-1.34877	-3.70051e-10	2.14237e-06	-1.44093	-3.70051e-10
132576264	rs3016383	7.14795e-05	9.07455	4.89848	3.91151e-07	-1.61439	-1.52711
132576381	rs76350124	2.97384e-11	-0.719456	-3.70051e-10	3.62992e-06	-0.913626	-3.70051e-10
132576546	rs11223177	8.9567e-12	-0.852405	-1.06709	4.69835e-07	-1.47243	-1.48578
132577443	rs1620329	3.86786e-08	3.70615	2.745	4.1755e-07	-1.64204	-1.43415
132577482	rs80337712	2.17913e-11	-1.03038	-3.70051e-10	2.74873e-06	-1.1917	-3.70051e-10
132577651	rs73035518	1.13709e-11	-0.753529	-0.927304	4.73933e-07	-1.43706	-1.51246
132578101	rs181942191	1.04789e-11	-1.76253	-3.70051e-10	1.55662e-06	-1.76032	-3.70051e-10
132578347	rs1784524	4.91567e-10	0.594307	1.4914	3.83479e-07	-1.66096	-1.50035
132578403	rs117243605	1.01291e-10	-1.30687e-10	0.506103	3.29457e-06	-1.30687e-10	-1.01056
132578550	rs1784523	4.0067e-10	0.404249	1.47699	4.01936e-07	-1.61536	-1.49894
132578834	rs1784522	2.45803e-10	0.130247	1.26239	4.14166e-07	-1.611	-1.47333
132578884	rs75888817	1.85248e-11	-1.30687e-10	-1.19278	2.2392e-06	-1.30687e-10	-1.39672
132578938	rs1793286	4.82954e-08	3.83042	2.84277	4.1606e-07	-1.63629	-1.44347
132579211	rs1784521	6.95597e-10	1.0898	1.34308	3.5276e-07	-1.76423	-1.48058
132579216	rs3018394	5.94614e-07	5.04188	4.14189	3.47158e-07	-1.76154	-1.49928
132579413	rs1784179	3.95999e-10	0.432934	1.43658	4.165e-07	-1.58392	-1.49479
132579515	rs1793285	1.49821e-10	0.751582	0.145965	4.49336e-07	-1.76864	-1.23418
132579664	rs78932940	1.60688e-11	-1.33501	-3.70051e-10	2.16859e-06	-1.42876	-3.70051e-10
132579670	rs1784178	1.97657e-10	0.877737	0.296901	4.8157e-07	-1.76452	-1.16902
132579740	rs1793284	1.95804e-10	0.894141	0.271078	4.76466e-07	-1.76377	-1.18042
132579818	rs115948383	1.61085e-11	-1.33255	-3.70051e-10	2.17334e-06	-1.42657	-3.70051e-10
132580107	rs75558451	3.56991e-11	-0.536768	-3.70051e-10	4.28389e-06	-0.747976	-3.70051e-10
132580737	rs2846068	1.75186e-10	0.162594	0.891363	4.33692e-07	-1.62839	-1.40987
132580765	rs2846067	5.61603e-11	0.951355	-1.03504	4.27118e-07	-1.76413	-1.2894
132581348	rs1784520	9.70728e-10	1.94655	0.819597	4.52724e-07	-1.62825	-1.36706
132581442	rs3016382	1.24235e-05	7.97879	4.24442	3.96651e-07	-1.60823	-1.51931
132581663	rs1784177	4.06699e-10	0.999884	0.896295	7.24102e-07	-1.76092	-0.764741
132581927	rs3016500	2.0578e-07	5.08698	3.03569	3.40355e-07	-1.75361	-1.52699
132582085	rs11223178	5.2014e-12	-1.40795	-1.05502	4.18506e-07	-1.59186	-1.48204
132582197	rs1793283	6.80227e-11	0.593681	-0.485733	5.67847e-07	-1.76942	-0.99932
132582556	rs148804277	1.32829e-11	-1.30687e-10	-1.52542	2.74757e-06	-1.30687e-10	-1.19212
132582589	rs61208036	3.92165e-11	-1.30687e-10	-0.442795	2.00224e-06	-1.30687e-10	-1.50857
132582776	rs1793282	3.00052e-12	-1.54491	-1.4682	8.49564e-07	-1.42569	-0.940179
132582971	rs1939518	1.29887e-08	1.62287	3.73707	4.21747e-07	-1.75124	-1.31495
132583434	rs76159920	1.1268e-11	-1.68993	-3.70051e-10	1.58588e-06	-1.7417	-3.70051e-10
132583456	rs11223179	2.49336e-12	-1.69378	-1.50449	7.64901e-07	-1.31404	-1.15681
132583508	rs3018393	1.91502e-09	1.29232	2.15327	3.53331e-07	-1.75664	-1.48655
132583671	rs1784517	1.31504e-09	1.65973	1.41	3.9535e-07	-1.60613	-1.52469
132583676	rs1784182	2.2822e-12	-1.76775	-1.51901	6.94382e-07	-1.16169	-1.40588
132583736	rs7112601	6.47507e-10	1.23844	1.12279	4.13967e-07	-1.55705	-1.52776
132584119	rs1793257	1.21659e-11	-1.64557	0.0323162	6.3723e-07	-1.3936	-1.25986
132584231	rs1784183	7.22183e-11	-1.69136	1.85916	1.00321e-06	-1.35791	-0.841719
132584236	rs1784184	7.78016e-11	-1.6948	1.93707	1.04765e-06	-1.34989	-0.806397
132584331	rs505350	1.55461e-10	0.537223	0.397281	3.59903e-07	-1.70728	-1.51748
132584428	rs1784516	6.04429e-12	-1.24073	-1.07205	7.41771e-07	-1.48512	-1.01643
132584448	rs1793258	3.42377e-12	-1.46141	-1.41974	6.55569e-07	-1.24635	-1.37874
132584575	rs59251082	1.04555e-11	-1.76476	-3.70051e-10	1.66823e-06	-1.69107	-3.70051e-10
132585016	rs532769	1.65579e-10	2.48798	-1.49043	2.7809e-06	0.312775	-1.49284
132585103	rs533686	2.50473e-12	-1.6687	-1.52501	3.52645e-07	-1.75212	-1.49301
132585182	rs12290696	1.41756e-11	-1.46037	-3.70051e-10	4.74296e-06	-0.646176	-3.70051e-10
132585452	rs2226638	1.16988e-10	2.04612	-1.39594	1.47102e-06	-0.352924	-1.46396
132585626	rs66470574	1.12099e-11	-1.6951	-3.70051e-10	1.90499e-06	-1.55836	-3.70051e-10
132585674	rs68136654	1.11779e-11	-1.69795	-3.70051e-10	1.90072e-06	-1.56061	-3.70051e-10
132586329	rs138406713	1.32569e-11	-1.30687e-10	-1.52737	1.967e-06	-1.30687e-10	-1.52633
132586686	rs11223184	5.27116e-11	0.43752	-0.584579	8.85159e-06	0.292831	-0.315071
132587559	rs12279188	7.53125e-12	-0.582202	-1.51063	2.39185e-06	0.0975389	-1.42831
132588561	rs61908968	2.36684e-11	-1.76888	0.821132	1.32279e-06	-1.67723	-0.24587
132588617	rs11223185	1.40495e-11	-1.30687e-10	-1.46931	2.29752e-06	-1.30687e-10	-1.37101
132588786	rs77867479	1.07237e-11	-1.73944	-3.70051e-10	1.57352e-06	-1.74953	-3.70051e-10
132588953	rs12281281	4.12275e-11	-0.624368	0.231579	8.98808e-07	-1.63918	-0.670346
132589118	rs11223186	9.64569e-12	-0.385645	-1.45974	3.07081e-06	0.242927	-1.32382
132589121	rs11223187	9.85306e-12	-0.368688	-1.45542	3.15749e-06	0.263364	-1.31642
132589372	rs3018398	3.24668e-12	-1.41656	-1.5177	3.59106e-07	-1.70354	-1.52344
132590586	rs502611	6.62747e-12	-0.799422	-1.42125	2.34112e-06	-0.0779337	-1.27427
132591291	rs117370249	1.06974e-11	-1.74189	-3.70051e-10	2.0518e-06	-1.48412	-3.70051e-10
132591648	rs4315083	2.47187e-10	1.39825	-3.70051e-10	1.30365e-05	0.364913	-3.70051e-10
132592249	rs12420562	1.38186e-11	-1.48588	-3.70051e-10	5.79873e-06	-0.445198	-3.70051e-10
132593163	rs535834	3.63571e-11	0.931967	-1.45047	1.35161e-05	1.70485	-1.30381
132593226	rs79758294	1.20252e-11	-1.62489	-3.70051e-10	1.66422e-06	-1.69348	-3.70051e-10
132593316	rs77199457	1.17319e-11	-1.64958	-3.70051e-10	1.63519e-06	-1.71108	-3.70051e-10
132593355	rs148352958	1.5121e-11	-1.39581	-3.70051e-10	1.96821e-06	-1.52571	-3.70051e-10
132593404	rs67974132	1.10545e-11	-1.70906	-3.70051e-10	2.04146e-06	-1.48917	-3.70051e-10
132593698	rs525471	6.27074e-12	-0.871093	-1.40491	2.18236e-06	-0.173012	-1.24942
132594099	rs76565618	1.73725e-09	3.34816	-3.70051e-10	5.07306e-05	1.72369	-3.70051e-10
132594286	rs531006	4.26125e-11	1.12349	-1.48323	1.88522e-06	-0.352116	-1.21667
132594315	rs531093	2.88847e-10	3.07933	-1.52532	5.28211e-06	0.9494	-1.48791
132595071	rs3884985	1.06966e-09	2.8632	-3.70051e-10	3.99569e-05	1.48496	-3.70051e-10
132595187	rs560268	4.34011e-10	3.45958	-1.49841	7.02304e-06	1.01511	-1.26875
132595260	rs116884013	1.07777e-11	-1.73441	-3.70051e-10	2.2592e-06	-1.38783	-3.70051e-10
132595425	rs118085492	2.3167e-12	-1.76677	-1.50498	3.55775e-07	-1.70794	-1.52836
132595661	rs186037641	1.64212e-11	-1.31332	-3.70051e-10	2.86453e-06	-1.15043	-3.70051e-10
132595835	rs2511444	2.75842e-10	3.01312	-1.50518	5.13553e-06	0.950874	-1.51753
132596204	rs79951043	1.2242e-11	-1.60702	-3.70051e-10	1.69231e-06	-1.67674	-3.70051e-10
132596268	rs11223191	1.28126e-10	0.741124	-3.70051e-10	1.82724e-06	-1.60003	-3.70051e-10
132596778	rs480859	1.80203e-11	0.276814	-1.49721	4.76965e-06	0.753057	-1.39362
132597299	rs74681706	1.19952e-11	-1.62739	-3.70051e-10	1.66673e-06	-1.69197	-3.70051e-10
132597694	rs3016397	5.98151e-10	3.65958	-1.37763	1.39962e-05	1.36682	-0.930871
132597755	rs7951156	5.36527e-12	-0.931949	-1.5	1.42558e-06	-0.450635	-1.39762
132598059	rs6590653	1.36683e-11	-1.49681	-3.70051e-10	2.72885e-06	-1.19896	-3.70051e-10
132598714	rs76720309	1.23233e-09	3.00477	-3.70051e-10	4.49984e-05	1.60379	-3.70051e-10
132598762	rs79946035	9.11335e-10	2.70302	-3.70051e-10	3.49447e-05	1.35093	-3.70051e-10
132599003	rs1939523	3.72958e-12	-1.31363	-1.48197	4.17954e-07	-1.76865	-1.30657
132599112	rs1939524	3.95634e-12	-1.24478	-1.49179	4.07894e-07	-1.76972	-1.32987
132599185	rs1939525	1.36038e-11	-0.0203023	-1.48124	5.66724e-07	-1.46477	-1.30595
132599309	rs1939526	3.11016e-10	3.02107	-1.39312	1.00872e-05	1.05647	-0.94804
132600120	rs117854187	1.04113e-11	-1.76901	-3.70051e-10	1.54209e-06	-1.7697	-3.70051e-10
132600137	rs1939507	3.95386e-12	-1.26804	-1.46916	4.24377e-07	-1.76937	-1.2906
132600307	rs1939513	3.65082e-12	-1.3422	-1.47475	4.20964e-07	-1.76764	-1.3004
132600353	rs117883028	2.1573e-11	-1.04045	-3.70051e-10	2.61444e-06	-1.24179	-3.70051e-10
132600862	rs3016394	4.12836e-10	3.22496	-1.3138	1.27544e-05	1.1381	-0.795062
132600876	rs75334624	2.59748e-11	-1.30687e-10	-0.854767	2.28696e-06	-1.30687e-10	-1.37562
132600905	rs146551911	1.04462e-11	-1.76566	-3.70051e-10	1.55737e-06	-1.75984	-3.70051e-10
132601194	rs143664615	2.59129e-12	-1.68248	-1.47726	4.34633e-07	-1.65584	-1.38025
132601861	rs1939502	4.30335e-12	-1.12435	-1.52815	3.44631e-07	-1.76313	-1.50499
132601872	rs1939503	6.76683e-10	3.91383	-1.50852	1.09636e-05	1.52961	-1.33786
132602041	rs1939504	3.72586e-12	-1.27615	-1.52045	3.53707e-07	-1.7696	-1.47253
132602301	rs1945945	3.82911e-12	-1.25046	-1.5188	3.57059e-07	-1.7696	-1.46309
132602366	rs1945946	3.73909e-12	-1.27615	-1.51691	3.56854e-07	-1.7696	-1.46367
132602381	rs1945947	3.41177e-12	-1.36347	-1.52119	3.56117e-07	-1.7616	-1.47374
132602521	rs1945948	4.5513e-12	-1.09183	-1.50465	3.68586e-07	-1.76331	-1.43761
132602735	rs3018404	4.56785e-12	-1.07396	-1.51889	3.60003e-07	-1.76054	-1.46394
132602983	rs117380004	1.04091e-11	-1.76921	-3.70051e-10	1.54218e-06	-1.76964	-3.70051e-10
132603081	rs3019868	3.73308e-12	-1.26926	-1.5254	3.47934e-07	-1.76961	-1.48897
132603136	rs3019867	3.03351e-10	3.09673	-1.49373	7.19026e-06	1.06691	-1.29702
132603348	rs2917574	3.90796e-12	-1.22461	-1.52426	3.49615e-07	-1.76931	-1.48445
132603366	rs3019866	4.48403e-12	-1.09166	-1.51971	3.56592e-07	-1.7625	-1.4715
132603446	rs2917575	3.88227e-12	-1.23121	-1.52426	3.49686e-07	-1.76911	-1.48445
132603592	rs3019865	5.11182e-12	-1.14232	-1.33802	5.34014e-07	-1.76734	-1.06283
132603630	rs117131885	1.04038e-11	-1.76972	-3.70051e-10	1.54372e-06	-1.76864	-3.70051e-10
132604158	rs1939516	3.53401e-12	-1.32315	-1.52631	3.50026e-07	-1.75824	-1.49435
132604169	rs117365454	2.27201e-11	-1.30687e-10	-0.988644	2.55077e-06	-1.30687e-10	-1.26644
132604228	rs11601374	2.13257e-11	-1.05198	-3.70051e-10	8.91384e-06	-0.0152324	-3.70051e-10
132604391	rs1939517	4.62817e-12	-1.22543	-1.3543	5.24074e-07	-1.76639	-1.08257
132604416	rs80017848	3.71362e-12	-1.58656	-1.21333	6.57865e-07	-1.76096	-0.860635
132604806	rs149148753	1.0405e-11	-1.7696	-3.70051e-10	1.54488e-06	-1.76789	-3.70051e-10
132604912	rs3016392	4.91834e-12	-1.16752	-1.3514	5.11037e-07	-1.76934	-1.10481
132605599	rs4937717	6.09793e-12	-0.780771	-1.52317	1.65371e-06	-0.260765	-1.43905
132605621	rs149252939	2.35651e-11	-1.30687e-10	-0.952127	2.6173e-06	-1.30687e-10	-1.24069
132605634	rs185378850	1.79017e-09	3.37817	-3.70051e-10	6.16592e-05	1.91879	-3.70051e-10
132605805	rs141040795	1.2028e-11	-1.62465	-3.70051e-10	1.69113e-06	-1.67744	-3.70051e-10
132605975	rs948005	1.37875e-10	2.30552	-1.49107	2.89157e-06	0.380019	-1.52106
132607141	rs34910457	1.86178e-11	0.339889	-1.52767	5.62199e-06	1	-1.47615
132607513	rs4343035	6.4589e-12	-0.725343	-1.52109	2.00066e-06	-0.0633787	-1.44598
132607845	rs79506174	1.04262e-11	-1.76757	-3.70051e-10	1.54207e-06	-1.76971	-3.70051e-10
132608012	rs146744891	1.5363e-09	3.22524	-3.70051e-10	5.41818e-05	1.78951	-3.70051e-10
132608178	rs79923418	1.7815e-11	0.101933	-1.33379	1.38724e-06	-0.522439	-1.35308
132608797	rs76604424	1.04319e-11	-1.76703	-3.70051e-10	1.54319e-06	-1.76898	-3.70051e-10
132608893	rs12417237	1.15106e-11	-1.66863	-3.70051e-10	2.3928e-06	-1.33037	-3.70051e-10
132608899	rs149522996	1.17713e-11	-1.64623	-3.70051e-10	3.23808e-06	-1.02786	-3.70051e-10
132610286	rs11223192	6.46516e-12	-1.21021	-1.03526	3.82645e-07	-1.74253	-1.42096
132611493	rs7926482	3.91641e-12	-1.5465	-1.20022	6.28306e-07	-1.76888	-0.898686
132611849	rs140372432	1.0405e-11	-1.7696	-3.70051e-10	1.54488e-06	-1.76789	-3.70051e-10
132612241	rs7929813	3.19516e-12	-1.75354	-1.19672	6.52291e-07	-1.73627	-0.893834
132612242	rs12286403	1.50511e-11	-1.40044	-3.70051e-10	1.80232e-06	-1.61376	-3.70051e-10
132612403	rs117089927	1.04715e-11	-1.76324	-3.70051e-10	1.84111e-06	-1.59247	-3.70051e-10
132612613	rs9667705	3.01847e-12	-1.75206	-1.25508	6.02556e-07	-1.73376	-0.975648
132612656	rs9666554	6.7221e-12	-0.727444	-1.47905	2.15729e-06	-0.0881053	-1.34588
132613016	rs117569826	2.65072e-12	-1.75695	-1.38011	5.16578e-07	-1.63074	-1.23263
132613139	rs73601305	2.93139e-12	-1.76886	-1.26756	6.2226e-07	-1.68378	-0.99345
132613206	rs74534519	1.04162e-11	-1.76853	-3.70051e-10	1.54886e-06	-1.76532	-3.70051e-10
132613487	rs75942684	1.04173e-11	-1.76843	-3.70051e-10	1.54918e-06	-1.76511	-3.70051e-10
132613897	rs77036305	1.0404e-11	-1.7697	-3.70051e-10	1.54321e-06	-1.76897	-3.70051e-10
132614459	rs6590654	4.77052e-12	-1.65821	-0.891226	9.81595e-07	-1.74795	-0.473462
132614463	rs60940332	1.04522e-11	-1.76509	-3.70051e-10	1.55755e-06	-1.75972	-3.70051e-10
132614479	rs3016391	4.03933e-12	-1.50956	-1.20626	9.23219e-07	-1.17097	-1.11175
132614490	rs3019862	3.2508e-12	-1.59253	-1.34046	7.14006e-07	-1.26751	-1.27219
132614562	rs79577680	5.15146e-12	-1.32347	-1.14914	1.40343e-06	-0.919886	-0.944032
132614850	rs79356580	1.04282e-11	-1.76738	-3.70051e-10	1.64502e-06	-1.70508	-3.70051e-10
132614869	rs116978683	1.04044e-11	-1.76966	-3.70051e-10	1.54565e-06	-1.76739	-3.70051e-10
132614877	rs1939500	5.31628e-12	-1.1637	-1.27742	1.08384e-06	-0.833608	-1.28872
132615159	rs151198738	1.44228e-11	-1.30687e-10	-1.44308	2.71132e-06	-1.30687e-10	-1.2054
132615185	rs1793264	4.50813e-11	-0.303427	-3.70051e-10	8.3863e-06	-0.0762378	-3.70051e-10
132615235	rs1784174	4.95616e-11	-0.208678	-3.70051e-10	9.4637e-06	0.0446262	-3.70051e-10
132615236	rs77850642	3.04321e-12	-1.57653	-1.42245	4.70063e-07	-1.48941	-1.46831
132615296	rs1793265	5.12612e-11	-0.174959	-3.70051e-10	9.81391e-06	0.0809641	-3.70051e-10
132615314	rs75393566	1.48243e-11	-1.41563	-3.70051e-10	1.94281e-06	-1.5387	-3.70051e-10
132615765	rs61908971	1.84262e-11	0.320287	-1.5184	9.2843e-07	-0.748715	-1.52838
132615809	rs1784175	1.93707e-10	1.15445	-3.70051e-10	1.63468e-05	0.591197	-3.70051e-10
132615818	rs2511445	1.44449e-11	-1.44155	-3.70051e-10	3.00579e-06	-1.1023	-3.70051e-10
132616073	rs3016390	1.96057e-11	0.380239	-1.51631	1.17004e-06	-0.541007	-1.5048
132616587	rs2917578	3.80545e-12	-1.42812	-1.34734	3.83032e-07	-1.7481	-1.41437
132616603	rs67678716	1.65052e-10	0.994364	-3.70051e-10	2.17052e-05	0.874715	-3.70051e-10
132616778	rs61908972	2.63528e-12	-1.75829	-1.38462	3.77248e-07	-1.74554	-1.43215
132616882	rs2437828	1.99702e-10	1.18493	-3.70051e-10	2.45442e-05	0.997637	-3.70051e-10
132617243	rs73601321	1.09958e-11	-1.71438	-3.70051e-10	1.72204e-06	-1.65933	-3.70051e-10
132618707	rs59526970	1.09686e-11	-1.71685	-3.70051e-10	1.71601e-06	-1.66284	-3.70051e-10
132618782	rs61261172	1.09509e-11	-1.71847	-3.70051e-10	1.71205e-06	-1.66514	-3.70051e-10
132618846	rs2917577	3.35165e-12	-1.57719	-1.32525	3.93573e-07	-1.67474	-1.46059
132619051	rs78991405	1.04176e-11	-1.7684	-3.70051e-10	2.01071e-06	-1.50435	-3.70051e-10
132619363	rs2917576	3.1521e-11	0.416867	-1.07811	7.68267e-07	-1.2048	-1.26166
132620118	rs1945941	2.6278e-11	0.269788	-1.11295	6.82552e-07	-1.3014	-1.28335
132620546	rs3018403	2.53847e-11	0.462729	-1.34048	6.83727e-07	-1.18137	-1.40167
132620644	rs115352959	1.22819e-11	-1.60376	-3.70051e-10	1.87126e-06	-1.57622	-3.70051e-10
132621196	rs150269931	1.04041e-11	-1.76969	-3.70051e-10	1.83512e-06	-1.59573	-3.70051e-10
132621254	rs73601329	1.10082e-11	-1.71326	-3.70051e-10	1.72477e-06	-1.65775	-3.70051e-10
132621422	rs4937720	3.3781e-12	-1.63775	-1.25683	4.42556e-07	-1.59906	-1.41897
132621863	rs142109655	1.07451e-11	-1.73744	-3.70051e-10	1.82903e-06	-1.59905	-3.70051e-10
132621921	rs1945942	2.9284e-12	-1.74779	-1.28965	7.21634e-07	-1.39485	-1.13423
132622372	rs117948865	1.72246e-11	-1.26555	-3.70051e-10	3.81614e-06	-0.863597	-3.70051e-10
132622584	rs11826398	1.18258e-10	0.660973	-3.70051e-10	1.4794e-05	0.491381	-3.70051e-10
132622756	rs7131394	1.28344e-10	0.742823	-3.70051e-10	1.60096e-05	0.570349	-3.70051e-10
132622975	rs61150754	1.13018e-11	-1.68693	-3.70051e-10	1.78807e-06	-1.6217	-3.70051e-10
132623037	rs141430632	1.3262e-11	-1.30687e-10	-1.52699	1.97365e-06	-1.30687e-10	-1.52295
132623370	rs58788254	1.11997e-11	-1.696	-3.70051e-10	1.76636e-06	-1.63392	-3.70051e-10
132623473	rs3019853	3.48788e-12	-1.66223	-1.20037	4.96633e-07	-1.55796	-1.34478
132623552	rs118180200	7.14087e-11	-1.30687e-10	0.156526	7.9277e-06	-1.30687e-10	-0.132474
132624055	rs67017722	1.5404e-10	0.925317	-3.70051e-10	1.90948e-05	0.74658	-3.70051e-10
132624206	rs116854823	1.13516e-11	-1.68254	-3.70051e-10	1.59333e-06	-1.73701	-3.70051e-10
132624596	rs143454451	1.5787e-11	-1.30687e-10	-1.35271	2.01184e-06	-1.30687e-10	-1.50379
132624887	rs2012223	2.6144e-12	-1.65503	-1.49583	4.11267e-07	-1.57828	-1.51307
132625137	rs7109817	1.07733e-10	0.567765	-3.70051e-10	1.35225e-05	0.401517	-3.70051e-10
132625186	rs77650786	1.16675e-11	-1.65509	-3.70051e-10	1.62152e-06	-1.71947	-3.70051e-10
132625639	rs78561663	1.14158e-11	-1.67689	-3.70051e-10	1.5989e-06	-1.73352	-3.70051e-10
132625666	rs1540205	3.04955e-11	0.830907	-1.52522	1.52995e-06	-0.269057	-1.50855
132625777	rs1540206	3.85509e-12	-1.65086	-1.11165	5.17487e-07	-1.58293	-1.27868
132625797	rs115302323	1.17487e-11	-1.64815	-3.70051e-10	1.69359e-06	-1.67599	-3.70051e-10
132625835	rs73601331	1.25359e-11	-1.5833	-3.70051e-10	1.72391e-06	-1.65824	-3.70051e-10
132626373	rs1894194	1.36735e-10	0.806151	-3.70051e-10	1.52723e-05	0.523204	-3.70051e-10
132626378	rs77339878	3.05711e-12	-1.75156	-1.24286	4.39088e-07	-1.76192	-1.26397
132626637	rs73601340	1.04636e-11	-1.76399	-3.70051e-10	1.54483e-06	-1.76793	-3.70051e-10
132626856	rs117479607	1.16229e-11	-1.65892	-3.70051e-10	1.61743e-06	-1.722	-3.70051e-10
132627134	rs71485752	1.4753e-10	0.88214	-3.70051e-10	1.83147e-05	0.704865	-3.70051e-10
132627217	rs58761587	1.12982e-11	-1.68725	-3.70051e-10	1.59832e-06	-1.73389	-3.70051e-10
132627409	rs151160737	1.07687e-11	-1.73525	-3.70051e-10	1.74221e-06	-1.64768	-3.70051e-10
132627474	rs36189907	1.16087e-11	-1.66014	-3.70051e-10	1.61614e-06	-1.7228	-3.70051e-10
132627764	rs12288021	1.11191e-11	-1.70323	-3.70051e-10	1.60524e-06	-1.72956	-3.70051e-10
132627868	rs117231444	1.1443e-11	-1.67452	-3.70051e-10	1.60128e-06	-1.73203	-3.70051e-10
132628122	rs146644334	1.15514e-11	-1.66508	-3.70051e-10	1.61095e-06	-1.72601	-3.70051e-10
132628130	rs149187851	1.15514e-11	-1.66508	-3.70051e-10	1.61095e-06	-1.72601	-3.70051e-10
132628201	rs148317117	1.04577e-11	-1.76455	-3.70051e-10	1.54435e-06	-1.76824	-3.70051e-10
132628357	rs147024835	1.15377e-11	-1.66627	-3.70051e-10	1.60971e-06	-1.72678	-3.70051e-10
132628478	rs143883960	1.04247e-11	-1.76771	-3.70051e-10	1.54226e-06	-1.76959	-3.70051e-10
132628824	rs117642284	1.04418e-11	-1.76608	-3.70051e-10	1.54318e-06	-1.76899	-3.70051e-10
132629329	rs3019854	3.67198e-11	0.967463	-1.47604	2.53701e-06	-0.0788038	-1.19305
132629613	rs117992917	1.55464e-10	0.934518	-3.70051e-10	1.75876e-05	0.664359	-3.70051e-10
132629678	rs145984353	1.1266e-11	-1.6901	-3.70051e-10	1.58607e-06	-1.74158	-3.70051e-10
132629899	rs2917586	2.78715e-11	0.488008	-1.2723	6.6272e-07	-1.20814	-1.4061
132630084	rs35333557	1.5554e-10	0.935012	-3.70051e-10	1.72482e-05	0.64487	-3.70051e-10
132630550	rs115883926	1.10745e-11	-1.70725	-3.70051e-10	1.57064e-06	-1.75135	-3.70051e-10
132631233	rs184559144	2.27536e-11	-1.30687e-10	-0.987172	2.67753e-06	-1.30687e-10	-1.21794
132631808	rs35249123	1.60289e-10	0.965082	-3.70051e-10	1.81052e-05	0.693361	-3.70051e-10
132631914	rs117087213	1.13565e-11	-1.68211	-3.70051e-10	1.88926e-06	-1.56665	-3.70051e-10
132632108	rs12807499	7.50493e-11	0.206251	-3.70051e-10	1.66599e-06	-1.69242	-3.70051e-10
132632314	rs3019861	4.26151e-12	-1.60266	-1.05961	4.86141e-07	-1.63747	-1.28663
132632553	rs111569268	3.40898e-12	-1.73924	-1.14624	5.10494e-07	-1.76358	-1.11163
132632603	rs2917580	3.7638e-11	0.401996	-0.885877	8.02377e-07	-1.31092	-1.1121
132632648	rs117316189	1.04277e-11	-1.76743	-3.70051e-10	1.54877e-06	-1.76538	-3.70051e-10
132632892	rs139346954	1.61231e-11	-1.30687e-10	-1.33164	2.02852e-06	-1.30687e-10	-1.49553
132633005	rs2917579	3.91416e-12	-1.62107	-1.12623	4.86001e-07	-1.59064	-1.33375
132633315	rs67024082	1.73602e-10	1.04487	-3.70051e-10	2.18076e-05	0.879421	-3.70051e-10
132633529	rs74362968	3.62316e-11	-1.30687e-10	-0.521962	4.15247e-06	-1.30687e-10	-0.779135
132634208	rs12417401	2.75199e-12	-1.57142	-1.52815	1.11447e-06	-0.617884	-1.47657
132634404	rs12274457	1.08175e-11	-1.73073	-3.70051e-10	1.58827e-06	-1.74019	-3.70051e-10
132634732	rs116633050	1.13117e-11	-1.68605	-3.70051e-10	1.79017e-06	-1.62053	-3.70051e-10
132635377	rs141647070	1.11678e-11	-1.69886	-3.70051e-10	1.57799e-06	-1.74668	-3.70051e-10
132635720	rs80245927	1.11449e-11	-1.70092	-3.70051e-10	1.57616e-06	-1.74785	-3.70051e-10
132635827	rs1970755	3.83381e-11	0.214022	-0.679473	9.13585e-07	-1.35006	-0.943157
132636190	rs74315707	1.10298e-11	-1.71129	-3.70051e-10	1.56725e-06	-1.75351	-3.70051e-10
132636420	rs77120077	1.34166e-11	-1.30687e-10	-1.5154	1.97569e-06	-1.30687e-10	-1.52192
132636526	rs114950629	1.2211e-11	-1.60956	-3.70051e-10	1.85958e-06	-1.58248	-3.70051e-10
132636614	rs7942449	1.5404e-10	0.925317	-3.70051e-10	1.90948e-05	0.74658	-3.70051e-10
132636789	rs6590658	1.33686e-10	0.783598	-3.70051e-10	1.62525e-05	0.585412	-3.70051e-10
132636824	rs35777529	1.90771e-11	-1.16341	-3.70051e-10	3.06607e-06	-1.08244	-3.70051e-10
132636846	rs188590290	1.10701e-11	-1.70765	-3.70051e-10	1.5703e-06	-1.75157	-3.70051e-10
132636983	rs7924465	1.46292e-10	0.873713	-3.70051e-10	1.77224e-05	0.67199	-3.70051e-10
132637429	rs11822374	2.51931e-10	1.41726	-3.70051e-10	2.75165e-05	1.11195	-3.70051e-10
132637568	rs116993512	1.13393e-11	-1.68362	-3.70051e-10	1.59227e-06	-1.73768	-3.70051e-10
132637666	rs60090450	1.12628e-11	-1.69039	-3.70051e-10	1.77981e-06	-1.62633	-3.70051e-10
132637837	rs12788012	1.89544e-11	-1.16986	-3.70051e-10	3.04509e-06	-1.08931	-3.70051e-10
132637839	rs58233890	1.1528e-11	-1.66712	-3.70051e-10	1.83542e-06	-1.59556	-3.70051e-10
132638254	rs76064040	3.46158e-11	-1.30687e-10	-0.567585	8.72001e-06	-1.30687e-10	-0.0372169
132638564	rs10791248	2.86151e-12	-1.75621	-1.30433	4.48106e-07	-1.53906	-1.4665
132638765	rs56240931	2.72905e-11	-0.805356	-3.70051e-10	2.90052e-06	-1.13795	-3.70051e-10
132638905	rs10791249	1.16495e-11	-0.896145	-0.760486	5.85325e-07	-1.72835	-1.01008
132639125	rs12279424	3.33107e-12	-1.74582	-1.16278	5.39439e-07	-1.46115	-1.35891
132639378	rs77816965	1.13208e-11	-1.68525	-3.70051e-10	1.5907e-06	-1.73867	-3.70051e-10
132639606	rs2007518	1.11163e-11	-0.954024	-0.749458	6.19292e-07	-1.74017	-0.941848
132639720	rs2007525	3.44813e-12	-1.74197	-1.13209	5.55538e-07	-1.49114	-1.29951
132639775	rs117928962	1.37132e-11	-1.30687e-10	-1.49354	1.97395e-06	-1.30687e-10	-1.5228
132640001	rs2105808	3.31544e-12	-1.75738	-1.15593	5.90219e-07	-1.41255	-1.31755
132640356	rs1105289	1.13514e-11	-0.961172	-0.721378	6.02991e-07	-1.74897	-0.959718
132640636	rs79450637	1.13331e-11	-1.68417	-3.70051e-10	1.59174e-06	-1.73801	-3.70051e-10
132640865	rs1894195	8.70046e-12	-1.22162	-0.726899	6.13754e-07	-1.76903	-0.921967
132640880	rs149834886	2.61245e-11	-1.30687e-10	-0.84902	3.52822e-06	-1.30687e-10	-0.942043
132641746	rs10894604	3.89988e-12	-1.60853	-1.14241	4.69021e-07	-1.65304	-1.30691
132641959	rs4936175	1.0339e-11	-0.912787	-0.86318	5.6415e-07	-1.73533	-1.03994
132642882	rs141257792	1.12373e-11	-1.69265	-3.70051e-10	1.58368e-06	-1.74309	-3.70051e-10
132642958	rs12797698	5.24173e-11	-0.152656	-3.70051e-10	6.17412e-06	-0.382471	-3.70051e-10
132643186	rs71485754	7.02737e-11	0.140503	-3.70051e-10	1.7164e-06	-1.66261	-3.70051e-10
132643329	rs187998230	2.31867e-11	-1.30687e-10	-0.968313	4.31442e-06	-1.30687e-10	-0.740874
132643781	rs79745868	1.1327e-11	-1.6847	-3.70051e-10	1.59123e-06	-1.73833	-3.70051e-10
132643947	rs140332859	4.33265e-11	-1.30687e-10	-0.34313	8.51165e-06	-1.30687e-10	-0.0614011
132644050	rs117712294	4.15041e-11	-1.30687e-10	-0.386101	4.62503e-06	-1.30687e-10	-0.671353
132644265	rs78059185	1.1266e-11	-1.6901	-3.70051e-10	1.58607e-06	-1.74158	-3.70051e-10
132644520	rs116487076	1.11961e-11	-1.69633	-3.70051e-10	1.58028e-06	-1.74523	-3.70051e-10
132644590	rs10437674	1.47539e-11	-1.42038	-3.70051e-10	4.64418e-06	-0.667223	-3.70051e-10
132645373	rs2001903	6.66433e-12	-0.692157	-1.52297	5.8796e-07	-1.29081	-1.44312
132645829	rs74537565	1.10513e-11	-1.70934	-3.70051e-10	1.56887e-06	-1.75248	-3.70051e-10
132645962	rs150006697	1.10372e-11	-1.71062	-3.70051e-10	1.5678e-06	-1.75316	-3.70051e-10
132645972	rs11825300	5.43446e-11	-0.116548	-3.70051e-10	6.38419e-06	-0.349012	-3.70051e-10
132646193	rs117190246	1.11858e-11	-1.69725	-3.70051e-10	1.57945e-06	-1.74576	-3.70051e-10
132646708	rs74898025	1.09823e-11	-1.71561	-3.70051e-10	1.56375e-06	-1.75575	-3.70051e-10
132646719	rs146745364	3.13159e-11	-1.30687e-10	-0.667767	3.11018e-06	-1.30687e-10	-1.06816
132647112	rs75375033	1.10784e-11	-1.7069	-3.70051e-10	1.57094e-06	-1.75116	-3.70051e-10
132647255	rs77592028	1.9467e-11	-1.14317	-3.70051e-10	2.17788e-06	-1.42449	-3.70051e-10
132647673	rs142591464	1.09353e-11	-1.7199	-3.70051e-10	1.56041e-06	-1.75789	-3.70051e-10
132648021	rs80131013	2.31391e-11	-0.970371	-3.70051e-10	2.04065e-06	-1.48957	-3.70051e-10
132648620	rs11223198	3.50018e-12	-1.75399	-1.10508	8.63688e-07	-1.07049	-1.27889
132648818	rs79158207	1.07078e-11	-1.74092	-3.70051e-10	1.54678e-06	-1.76666	-3.70051e-10
132650182	rs11223201	1.78418e-11	-1.23035	-3.70051e-10	5.89246e-06	-0.429163	-3.70051e-10
132650817	rs11223203	3.62283e-12	-1.7637	-1.06094	6.59644e-07	-1.37513	-1.24376
132651586	rs7944972	6.60967e-12	-1.30629	-0.917072	5.6347e-07	-1.69081	-1.08567
132652471	rs79233770	1.2574e-11	-1.58026	-3.70051e-10	1.56032e-06	-1.75795	-3.70051e-10
132652554	rs11223204	6.60755e-12	-1.32733	-0.896347	5.68634e-07	-1.69935	-1.068
132652575	rs117976657	1.23073e-11	-1.6017	-3.70051e-10	1.55275e-06	-1.76281	-3.70051e-10
132652593	rs76361993	5.6847e-11	-1.30687e-10	-0.0715298	5.78829e-06	-1.30687e-10	-0.447
132652897	rs12275225	6.64997e-12	-1.35799	-0.85929	5.80009e-07	-1.71125	-1.0363
132653399	rs75100200	1.24867e-11	-1.58723	-3.70051e-10	1.55769e-06	-1.75963	-3.70051e-10
132653439	rs76642017	1.61234e-11	-1.30687e-10	-1.33162	2.38881e-06	-1.30687e-10	-1.33204
132654027	rs10894605	5.66557e-12	-1.62368	-0.75381	5.99484e-07	-1.76957	-0.944949
132654562	rs78416142	1.05675e-11	-1.75411	-3.70051e-10	2.50449e-06	-1.28475	-3.70051e-10
132654595	rs2853048	4.49192e-12	-1.34109	-1.26853	6.53512e-07	-1.38172	-1.24651
132654900	rs142049616	1.74718e-11	-1.25131	-3.70051e-10	1.67753e-06	-1.68551	-3.70051e-10
132655560	rs2853047	3.12738e-12	-1.59663	-1.37507	1.42859e-06	-0.804125	-1.04203
132656111	rs2853046	9.04531e-11	0.734926	-0.341989	7.77613e-06	0.662932	-0.81471
132656560	rs11223206	3.99142e-12	-1.67118	-1.05656	7.19595e-07	-1.29156	-1.24034
132656664	rs117006686	1.72278e-11	-1.26537	-3.70051e-10	1.66815e-06	-1.69112	-3.70051e-10
132656822	rs117281637	1.34199e-11	-1.30687e-10	-1.51515	1.97325e-06	-1.30687e-10	-1.52315
132657836	rs57372750	1.23376e-11	-1.59924	-3.70051e-10	1.54787e-06	-1.76596	-3.70051e-10
132658010	rs11223207	3.51425e-12	-1.76708	-1.08799	6.17962e-07	-1.41939	-1.26478
132658477	rs12280377	3.08944e-12	-1.76897	-1.21494	5.41333e-07	-1.456	-1.36056
132658860	rs11223208	2.88479e-12	-1.7694	-1.28304	5.08908e-07	-1.46905	-1.40928
132658922	rs34783971	4.75939e-11	-0.249188	-3.70051e-10	6.13285e-06	-0.389177	-3.70051e-10
132659511	rs12807044	4.9349e-11	-0.212975	-3.70051e-10	6.00852e-06	-0.409659	-3.70051e-10
132660202	rs1557468	3.99155e-12	-1.1994	-1.52832	6.8945e-07	-1.16307	-1.41163
132660371	rs61450228	2.08182e-11	-1.07607	-3.70051e-10	1.81404e-06	-1.60728	-3.70051e-10
132660398	rs144236837	1.68733e-11	-1.28616	-3.70051e-10	1.65473e-06	-1.6992	-3.70051e-10
132660642	rs78995747	1.67524e-11	-1.29335	-3.70051e-10	1.65022e-06	-1.70193	-3.70051e-10
132660673	rs2853044	4.1029e-12	-1.21726	-1.48294	2.11126e-06	-0.198629	-1.25692
132661587	rs12796925	3.93904e-11	-0.438372	-3.70051e-10	5.12275e-06	-0.569145	-3.70051e-10
132661820	rs139526434	1.7298e-11	-1.2613	-3.70051e-10	1.67084e-06	-1.68951	-3.70051e-10
132662056	rs12797999	4.11304e-11	-0.395147	-3.70051e-10	5.33749e-06	-0.528081	-3.70051e-10
132662369	rs117575968	1.76777e-11	-1.23959	-3.70051e-10	1.68554e-06	-1.68075	-3.70051e-10
132662423	rs117675180	1.68357e-11	-1.30687e-10	-1.28839	2.01582e-06	-1.30687e-10	-1.50181
132662525	rs2725462	2.58031e-11	-0.8614	-3.70051e-10	2.94144e-06	-1.12394	-3.70051e-10
132662564	rs2853049	1.24241e-11	-1.59225	-3.70051e-10	1.89995e-06	-1.56101	-3.70051e-10
132662671	rs67661275	2.77087e-11	-0.790146	-3.70051e-10	3.64878e-06	-0.908445	-3.70051e-10
132662757	rs2466774	1.78646e-11	-1.22907	-3.70051e-10	4.22806e-06	-0.761093	-3.70051e-10
132662789	rs2466775	4.78704e-12	-1.28853	-1.25745	1.57498e-06	-0.678009	-1.07058
132663147	rs4073731	5.50366e-12	-1.06413	-1.34235	2.07273e-06	-0.342768	-1.1312
132663221	rs7938345	2.38683e-12	-1.71521	-1.52672	3.48077e-07	-1.76291	-1.49526
132663620	rs4262735	5.19407e-12	-1.08545	-1.37892	1.77317e-06	-0.432535	-1.19753
132663650	rs4076157	4.68287e-12	-1.6844	-0.883587	1.23428e-06	-1.05512	-0.937233
132663841	rs77263060	3.56297e-11	-0.538715	-3.70051e-10	8.03148e-06	-0.119469	-3.70051e-10
132663965	rs11223211	2.5475e-12	-1.64867	-1.52811	3.56792e-07	-1.73403	-1.49941
132664339	rs7942520	2.71099e-12	-1.58961	-1.52497	3.52174e-07	-1.73783	-1.50864
132664658	rs11223212	2.79441e-12	-1.55637	-1.5279	3.61647e-07	-1.72245	-1.49747
132664667	rs10791250	6.761e-12	-0.757989	-1.44273	5.22739e-07	-1.38592	-1.46559
132665443	rs4937721	2.3436e-12	-1.73182	-1.52838	3.49622e-07	-1.76119	-1.49255
132665639	rs118150423	3.19586e-11	-0.647452	-3.70051e-10	1.65647e-05	0.604439	-3.70051e-10
132665689	rs71485755	9.11477e-11	0.400588	-3.70051e-10	4.85771e-06	-0.62227	-3.70051e-10
132666252	rs61906871	4.47232e-12	-1.49826	-1.11573	1.06774e-06	-0.879962	-1.25733
132666669	rs7129855	4.82192e-12	-1.0655	-1.47322	5.20033e-07	-1.32878	-1.52792
132667023	rs1112413	5.74222e-12	-0.87415	-1.4899	4.72771e-07	-1.46881	-1.48317
132667142	rs117831361	1.69898e-11	-1.27928	-3.70051e-10	1.65911e-06	-1.69655	-3.70051e-10
132667379	rs75185771	1.04053e-11	-1.76958	-3.70051e-10	1.6473e-06	-1.7037	-3.70051e-10
132667418	rs143997737	2.66222e-11	-0.830148	-3.70051e-10	2.04019e-06	-1.48979	-3.70051e-10
132667786	rs143276612	1.69397e-11	-1.28224	-3.70051e-10	1.65722e-06	-1.69769	-3.70051e-10
132667939	rs7936755	2.60838e-12	-1.62782	-1.52534	3.53008e-07	-1.73995	-1.50415
132668042	rs7950332	2.68224e-12	-1.66652	-1.45872	3.38192e-07	-1.75967	-1.52731
132668110	rs141506360	1.67029e-11	-1.29631	-3.70051e-10	1.64838e-06	-1.70304	-3.70051e-10
132668794	rs7940728	2.36049e-12	-1.72463	-1.52839	3.50775e-07	-1.76093	-1.48952
132669043	rs144478087	1.659e-11	-1.3031	-3.70051e-10	1.64422e-06	-1.70557	-3.70051e-10
132669214	rs80115187	1.63632e-11	-1.31686	-3.70051e-10	1.63596e-06	-1.71061	-3.70051e-10
132670156	rs77600532	3.59034e-12	-1.59239	-1.24125	5.16731e-07	-1.76359	-1.09948
132670479	rs34001010	3.31802e-11	-0.609941	-3.70051e-10	3.687e-06	-0.898025	-3.70051e-10
132671243	rs77024575	1.06854e-11	-0.600003	-1.14302	2.48666e-06	-0.434794	-0.857102
132671611	rs10894606	5.32081e-12	-1.02951	-1.41076	5.81494e-07	-1.3513	-1.3937
132671628	rs11223213	2.54422e-12	-1.71846	-1.45961	3.41062e-07	-1.75032	-1.52821
132671892	rs76955709	1.6143e-11	-1.33041	-3.70051e-10	1.62807e-06	-1.71544	-3.70051e-10
132672040	rs79829593	1.77848e-11	0.073208	-1.30676	1.50923e-06	-0.635389	-1.15585
132672188	rs79787585	1.25384e-11	-1.5831	-3.70051e-10	1.57257e-06	-1.75012	-3.70051e-10
132672291	rs4937722	3.82503e-12	-1.24435	-1.52597	8.73186e-07	-0.88324	-1.4552
132672313	rs147664803	2.10362e-11	-1.30687e-10	-1.06565	2.44883e-06	-1.30687e-10	-1.30723
132672552	rs10894607	4.64087e-12	-1.53947	-1.03752	1.07347e-06	-0.93863	-1.19331
132672624	rs148277046	5.1868e-11	-0.163192	-3.70051e-10	6.2408e-06	-0.371729	-3.70051e-10
132672671	rs12360671	2.39131e-12	-1.73217	-1.50788	3.39694e-07	-1.75829	-1.52426
132673205	rs7350477	3.64701e-12	-1.48378	-1.3342	1.12141e-06	-0.687904	-1.40034
132673733	rs76397896	1.63061e-11	-1.32035	-3.70051e-10	1.6339e-06	-1.71187	-3.70051e-10
132673816	rs118072568	1.65312e-11	-1.30664	-3.70051e-10	1.64206e-06	-1.70688	-3.70051e-10
132674103	rs11223216	4.12322e-12	-1.49792	-1.19734	1.37449e-06	-0.562134	-1.32262
132675377	rs117951023	1.6415e-11	-1.3137	-3.70051e-10	1.63783e-06	-1.70947	-3.70051e-10
132675661	rs10894608	5.33134e-12	-1.28359	-1.1547	1.6787e-06	-0.396082	-1.28874
132675727	rs10894609	5.33134e-12	-1.28359	-1.1547	1.6787e-06	-0.396082	-1.28874
132675967	rs10894610	5.37764e-12	-1.2729	-1.15674	1.70628e-06	-0.378152	-1.29037
132676252	rs33997287	3.22052e-11	-0.639767	-3.70051e-10	3.80165e-06	-0.867402	-3.70051e-10
132676327	rs61906874	5.33211e-12	-1.27597	-1.16218	1.68097e-06	-0.388751	-1.29472
132676390	rs61906875	5.36758e-12	-1.28663	-1.14489	1.67424e-06	-0.406613	-1.28087
132676545	rs73039421	5.42509e-12	-1.27597	-1.14489	1.70441e-06	-0.388751	-1.28087
132676546	rs73039425	4.20831e-12	-1.49605	-1.17878	1.53812e-06	-0.464339	-1.30794
132676555	rs78341417	4.5929e-12	-1.57292	-1.01446	6.50628e-07	-1.75318	-0.879473
132676978	rs11223217	5.27578e-12	-1.29416	-1.1546	1.64919e-06	-0.413894	-1.28866
132677249	rs11223218	5.347e-12	-1.25431	-1.18105	1.71672e-06	-0.352674	-1.30975
132677405	rs11223219	5.347e-12	-1.25431	-1.18105	1.71672e-06	-0.352674	-1.30975
132677805	rs11223220	4.78254e-12	-1.36766	-1.17926	1.41801e-06	-0.545259	-1.30832
132677891	rs11223221	5.00452e-12	-1.32788	-1.17367	1.47382e-06	-0.5111	-1.30388
132677943	rs12283139	5.37383e-12	-1.2605	-1.16986	1.63689e-06	-0.409196	-1.30084
132678413	rs12278565	4.2045e-12	-1.33769	-1.33804	1.39194e-06	-0.468681	-1.40346
132678454	rs118086398	1.67029e-11	-1.29631	-3.70051e-10	1.64838e-06	-1.70304	-3.70051e-10
132678638	rs12271623	5.59717e-12	-1.24287	-1.14677	1.88475e-06	-0.286667	-1.28237
132679031	rs10894611	5.31784e-12	-1.26883	-1.17199	1.71584e-06	-0.36039	-1.30254
132679640	rs142252210	1.7978e-11	-1.22275	-3.70051e-10	1.78553e-06	-1.62312	-3.70051e-10
132679825	rs182512177	1.52459e-11	-1.30687e-10	-1.38758	2.38976e-06	-1.30687e-10	-1.33165
132679896	rs182666871	1.81108e-11	-1.21538	-3.70051e-10	1.79237e-06	-1.6193	-3.70051e-10
132679962	rs146528763	1.86766e-11	-1.18462	-3.70051e-10	1.82169e-06	-1.60307	-3.70051e-10
132680650	rs117441281	1.73932e-11	-1.25581	-3.70051e-10	1.75566e-06	-1.63999	-3.70051e-10
132680714	rs7114243	9.05527e-12	-0.647975	-1.26057	6.64548e-07	-1.34813	-1.26335
132680726	rs144797880	1.70802e-11	-1.27397	-3.70051e-10	1.73986e-06	-1.64903	-3.70051e-10
132680727	rs138416644	1.73284e-11	-1.25955	-3.70051e-10	1.75238e-06	-1.64186	-3.70051e-10
132681140	rs117994498	1.8441e-11	-1.19732	-3.70051e-10	1.80945e-06	-1.60982	-3.70051e-10
132681143	rs117628837	1.86766e-11	-1.18462	-3.70051e-10	1.82169e-06	-1.60307	-3.70051e-10
132681167	rs117873868	1.83173e-11	-1.20405	-3.70051e-10	1.80304e-06	-1.61336	-3.70051e-10
132681183	rs117250913	1.85283e-11	-1.19259	-3.70051e-10	1.81398e-06	-1.60731	-3.70051e-10
132681578	rs143518913	1.74426e-11	-1.25298	-3.70051e-10	1.75817e-06	-1.63856	-3.70051e-10
132681623	rs143446605	1.74426e-11	-1.25298	-3.70051e-10	1.75817e-06	-1.63856	-3.70051e-10
132681702	rs147532132	1.74426e-11	-1.25298	-3.70051e-10	1.75817e-06	-1.63856	-3.70051e-10
132681714	rs77604126	1.75081e-11	-1.24923	-3.70051e-10	1.7615e-06	-1.63667	-3.70051e-10
132681743	rs116864351	1.79069e-11	-1.22671	-3.70051e-10	1.81384e-06	-1.60739	-3.70051e-10
132681767	rs117337499	1.74426e-11	-1.25298	-3.70051e-10	1.75817e-06	-1.63856	-3.70051e-10
132681787	rs117692813	1.7192e-11	-1.26745	-3.70051e-10	1.74549e-06	-1.6458	-3.70051e-10
132681838	rs117098592	1.75177e-11	-1.24868	-3.70051e-10	1.76199e-06	-1.6364	-3.70051e-10
132681930	rs11223222	1.18321e-11	-1.64108	-3.70051e-10	1.89294e-06	-1.56471	-3.70051e-10
132681934	rs117651971	1.7024e-11	-1.27727	-3.70051e-10	1.73703e-06	-1.65066	-3.70051e-10
132681957	rs143944571	1.69619e-11	-1.28092	-3.70051e-10	1.73392e-06	-1.65245	-3.70051e-10
132682043	rs150669702	1.69619e-11	-1.28092	-3.70051e-10	1.73392e-06	-1.65245	-3.70051e-10
132682217	rs7122114	1.3415e-11	-0.0212999	-1.49422	3.25287e-06	0.381057	-1.40436
132682258	rs7106088	1.00535e-11	-0.306038	-1.49794	2.30098e-06	0.052042	-1.42154
132682283	rs117714372	1.79204e-11	-1.22596	-3.70051e-10	1.78257e-06	-1.62478	-3.70051e-10
132682366	rs7106121	2.25968e-11	0.506988	-1.50107	4.18371e-06	0.645482	-1.41712
132682443	rs117405256	1.79204e-11	-1.22596	-3.70051e-10	1.78257e-06	-1.62478	-3.70051e-10
132682455	rs7106576	6.84613e-12	-0.72171	-1.4665	4.65218e-07	-1.48441	-1.48368
132682678	rs117109649	1.81305e-11	-1.2143	-3.70051e-10	1.79339e-06	-1.61873	-3.70051e-10
132682809	rs73039445	2.32823e-12	-1.74198	-1.52481	5.54872e-07	-1.30541	-1.48645
132683239	rs11223223	4.35276e-12	-1.12064	-1.52044	3.78482e-07	-1.65686	-1.51757
132683691	rs74649081	1.76439e-11	-1.2415	-3.70051e-10	1.76842e-06	-1.63275	-3.70051e-10
132684044	rs10894612	2.44838e-11	0.596306	-1.51019	4.08852e-06	0.6418	-1.43645
132684262	rs10894613	1.612e-11	0.180255	-1.51209	3.69581e-06	0.553418	-1.44906
132684317	rs143331058	2.95976e-11	-0.724201	-3.70051e-10	3.71287e-06	-0.891031	-3.70051e-10
132685105	rs140345743	1.85299e-11	-1.19251	-3.70051e-10	1.98896e-06	-1.51522	-3.70051e-10
132685170	rs80042405	2.20823e-11	-1.01712	-3.70051e-10	2.3006e-06	-1.36967	-3.70051e-10
132685467	rs10894614	1.52456e-11	0.0202043	-1.40781	1.07784e-06	-0.778895	-1.34898
132685775	rs10750513	5.67272e-12	-1.17328	-1.20294	4.77387e-07	-1.76607	-1.17619
132685800	rs75802558	2.04174e-11	-1.09551	-3.70051e-10	2.17407e-06	-1.42623	-3.70051e-10
132685984	rs12285031	1.05932e-11	-1.75168	-3.70051e-10	1.55305e-06	-1.76262	-3.70051e-10
132686007	rs4287347	4.12638e-12	-1.50443	-1.19006	5.1561e-07	-1.71043	-1.15481
132686758	rs10750514	7.08217e-11	0.148271	-3.70051e-10	4.74531e-06	-0.64568	-3.70051e-10
132686945	rs11822275	2.03572e-11	-1.09846	-3.70051e-10	2.16949e-06	-1.42834	-3.70051e-10
132687423	rs117954001	2.00794e-11	-1.1122	-3.70051e-10	2.14838e-06	-1.43812	-3.70051e-10
132687681	rs142719338	2.03298e-11	-1.09981	-3.70051e-10	2.16741e-06	-1.4293	-3.70051e-10
132688021	rs4572145	5.75611e-12	-1.21726	-1.14438	5.37428e-07	-1.76442	-1.05938
132688078	rs117202335	2.04174e-11	-1.09551	-3.70051e-10	2.17407e-06	-1.42623	-3.70051e-10
132688156	rs149744956	1.09982e-11	-1.71416	-3.70051e-10	2.20118e-06	-1.41384	-3.70051e-10
132689011	rs142624949	2.02515e-11	-1.10367	-3.70051e-10	2.16146e-06	-1.43205	-3.70051e-10
132689155	rs4128348	4.53976e-12	-1.45279	-1.14623	5.34466e-07	-1.73429	-1.09503
132689188	rs4128349	6.37345e-12	-1.14922	-1.11053	5.80268e-07	-1.76828	-0.978819
132689635	rs11223224	4.39081e-12	-1.48318	-1.1492	5.54887e-07	-1.72712	-1.06471
132689660	rs10894615	6.41552e-12	-1.12379	-1.12938	5.4377e-07	-1.76924	-1.04282
132689738	rs7342203	6.7035e-12	-1.20676	-1.00251	5.58802e-07	-1.59649	-1.18831
132689784	rs117527433	2.02515e-11	-1.10367	-3.70051e-10	2.16146e-06	-1.43205	-3.70051e-10
132689790	rs147576335	2.26931e-11	-0.989834	-3.70051e-10	4.97586e-06	-0.598238	-3.70051e-10
132689827	rs7342151	6.45505e-12	-1.24211	-1.00492	5.4027e-07	-1.61585	-1.20268
132690018	rs10791251	4.48593e-12	-1.46175	-1.1492	5.5262e-07	-1.73121	-1.06471
132690319	rs75412509	2.03298e-11	-1.09981	-3.70051e-10	2.16741e-06	-1.4293	-3.70051e-10
132690545	rs117076436	2.01651e-11	-1.10794	-3.70051e-10	2.1549e-06	-1.43509	-3.70051e-10
132690744	rs118030154	2.05982e-11	-1.08669	-3.70051e-10	2.18389e-06	-1.42173	-3.70051e-10
132690841	rs117823080	1.93604e-11	-1.14866	-3.70051e-10	2.09378e-06	-1.46387	-3.70051e-10
132691199	rs74755271	1.23659e-11	-1.59695	-3.70051e-10	1.60864e-06	-1.72744	-3.70051e-10
132691264	rs7121966	3.22979e-12	-1.76026	-1.17922	1.13515e-06	-1.01341	-1.06267
132691590	rs117442891	5.14543e-11	-0.1712	-3.70051e-10	8.27136e-06	-0.090038	-3.70051e-10
132691629	rs117847278	1.96768e-11	-1.13245	-3.70051e-10	2.11781e-06	-1.45246	-3.70051e-10
132691703	rs141433659	1.96768e-11	-1.13245	-3.70051e-10	2.11781e-06	-1.45246	-3.70051e-10
132691858	rs117159825	2.03422e-11	-1.0992	-3.70051e-10	2.16452e-06	-1.43064	-3.70051e-10
132691899	rs117621234	1.79691e-11	-1.22324	-3.70051e-10	2.23481e-06	-1.39868	-3.70051e-10
132692029	rs79489473	1.96768e-11	-1.13245	-3.70051e-10	2.11781e-06	-1.45246	-3.70051e-10
132692114	rs150789037	1.96768e-11	-1.13245	-3.70051e-10	2.11781e-06	-1.45246	-3.70051e-10
132693124	rs4937723	2.32853e-11	-0.96407	-3.70051e-10	2.14217e-06	-1.44102	-3.70051e-10
132693210	rs11223225	4.91065e-12	-1.18766	-1.33283	4.51883e-07	-1.70472	-1.29245
132693230	rs78754124	2.01053e-11	-1.11091	-3.70051e-10	2.15035e-06	-1.43721	-3.70051e-10
132693290	rs76424958	2.86475e-11	-1.30687e-10	-0.756829	6.93938e-06	-1.30687e-10	-0.265624
132693431	rs151314754	1.28758e-11	-1.55654	-3.70051e-10	1.54627e-06	-1.76699	-3.70051e-10
132693491	rs150494418	1.49351e-11	-1.30687e-10	-1.40818	2.01874e-06	-1.30687e-10	-1.50036
132693590	rs55708052	2.39162e-12	-1.72758	-1.51234	6.71568e-07	-1.0832	-1.51778
132693756	rs116946986	2.02552e-11	-1.10348	-3.70051e-10	2.15793e-06	-1.43369	-3.70051e-10
132693798	rs10736604	4.65799e-12	-1.39531	-1.178	5.00283e-07	-1.75403	-1.14139
132693854	rs10736605	4.43373e-12	-1.4051	-1.21755	4.88507e-07	-1.74801	-1.17123
132694323	rs141365524	1.95948e-11	-1.13663	-3.70051e-10	2.11158e-06	-1.4554	-3.70051e-10
132694458	rs78543050	1.96768e-11	-1.13245	-3.70051e-10	2.11781e-06	-1.45246	-3.70051e-10
132694694	rs7104976	1.77993e-11	-1.23273	-3.70051e-10	2.35366e-06	-1.34687	-3.70051e-10
132694769	rs148097646	2.32455e-11	-0.965782	-3.70051e-10	1.07668e-05	0.173631	-3.70051e-10
132694961	rs78585663	1.89315e-11	-1.17107	-3.70051e-10	2.20106e-06	-1.4139	-3.70051e-10
132695470	rs11223226	1.1859e-11	-1.63881	-3.70051e-10	2.25846e-06	-1.38815	-3.70051e-10
132695944	rs35203783	3.23314e-11	-0.635854	-3.70051e-10	6.2236e-06	-0.374489	-3.70051e-10
132696190	rs117795612	1.95461e-11	-1.13912	-3.70051e-10	2.25616e-06	-1.38917	-3.70051e-10
132696752	rs7110211	2.42402e-12	-1.74084	-1.48563	3.77523e-07	-1.68518	-1.49178
132696916	rs7124889	2.38882e-12	-1.7381	-1.50299	3.69895e-07	-1.6897	-1.50768
132697051	rs4245109	1.8537e-11	0.238708	-1.43083	7.39439e-07	-1.01387	-1.49083
132697265	rs4937724	2.32528e-12	-1.74898	-1.51907	3.75982e-07	-1.66508	-1.51597
132697352	rs4937725	2.25956e-12	-1.76838	-1.52835	4.50639e-07	-1.4716	-1.52833
132697376	rs4937726	2.94525e-12	-1.52584	-1.50586	3.42378e-07	-1.76442	-1.51026
132697394	rs4937727	2.38577e-12	-1.72363	-1.51874	3.64283e-07	-1.69707	-1.51559
132697608	rs148312867	2.00237e-11	-1.11498	-3.70051e-10	2.0512e-06	-1.48441	-3.70051e-10
132697663	rs10219331	2.44468e-12	-1.71841	-1.49957	3.62792e-07	-1.71219	-1.50457
132697772	rs4937728	5.21418e-12	-1.17015	-1.29036	5.21509e-07	-1.71072	-1.14315
132697805	rs11223228	3.52656e-12	-1.75532	-1.09626	9.30036e-07	-1.38083	-0.89454
132698055	rs35152313	3.47158e-11	-0.5647	-3.70051e-10	6.50098e-06	-0.330884	-3.70051e-10
132698148	rs11223229	2.29204e-12	-1.75498	-1.52747	6.00531e-07	-1.18457	-1.52821
132698150	rs11223230	2.3099e-12	-1.74777	-1.52692	6.16907e-07	-1.15751	-1.52836
132698531	rs4129343	3.47158e-11	-0.5647	-3.70051e-10	6.50098e-06	-0.330884	-3.70051e-10
132698715	rs4245110	2.03202e-11	0.317229	-1.41751	7.47977e-07	-1.00985	-1.48337
132699288	rs71477417	3.50477e-11	-0.555183	-3.70051e-10	6.56893e-06	-0.320486	-3.70051e-10
132699542	rs61906879	2.51767e-12	-1.69093	-1.49763	3.5515e-07	-1.73525	-1.50281
132699661	rs11223231	2.50367e-12	-1.69533	-1.4988	3.52753e-07	-1.73223	-1.51259
132699983	rs145811156	1.96077e-11	-1.13597	-3.70051e-10	2.02905e-06	-1.49527	-3.70051e-10
132700012	rs11223232	2.34884e-12	-1.73177	-1.52621	6.75426e-07	-1.06687	-1.52838
132700231	rs4491241	2.05425e-11	0.40906	-1.49846	7.96452e-07	-0.954688	-1.47574
132700276	rs67713741	3.5418e-11	-0.544673	-3.70051e-10	6.64477e-06	-0.309007	-3.70051e-10
132700741	rs11601136	2.48594e-12	-1.69961	-1.50164	3.56045e-07	-1.72909	-1.50645
132701100	rs117662669	1.89443e-11	-1.17039	-3.70051e-10	1.97835e-06	-1.52058	-3.70051e-10
132701183	rs34814382	1.54004e-11	-1.3775	-3.70051e-10	3.17977e-06	-1.04603	-3.70051e-10
132701349	rs12805243	3.61055e-11	-0.525449	-3.70051e-10	6.78568e-06	-0.288023	-3.70051e-10
132701506	rs11223233	2.34368e-12	-1.73397	-1.52621	7.09357e-07	-1.01785	-1.52838
132701517	rs67835144	3.50477e-11	-0.555183	-3.70051e-10	6.56893e-06	-0.320486	-3.70051e-10
132701547	rs4245111	3.49909e-11	-0.556807	-3.70051e-10	2.8206e-06	-1.16589	-3.70051e-10
132701650	rs79489923	1.93947e-11	-1.14689	-3.70051e-10	2.00871e-06	-1.50534	-3.70051e-10
132701808	rs12806097	3.5418e-11	-0.544673	-3.70051e-10	6.64477e-06	-0.309007	-3.70051e-10
132701813	rs12806231	3.5418e-11	-0.544673	-3.70051e-10	6.64477e-06	-0.309007	-3.70051e-10
132702066	rs74876972	1.95821e-11	-1.13728	-3.70051e-10	2.02136e-06	-1.49907	-3.70051e-10
132702087	rs78446280	1.95821e-11	-1.13728	-3.70051e-10	2.02136e-06	-1.49907	-3.70051e-10
132702180	rs12805473	3.60695e-11	-0.526446	-3.70051e-10	6.7783e-06	-0.28911	-3.70051e-10
132702270	rs12786237	1.54309e-11	-1.37552	-3.70051e-10	3.18833e-06	-1.04334	-3.70051e-10
132702488	rs7938407	1.54309e-11	-1.37552	-3.70051e-10	3.18833e-06	-1.04334	-3.70051e-10
132702595	rs12283427	2.31821e-12	-1.75532	-1.51577	6.10265e-07	-1.173	-1.52369
132702713	rs7116824	2.28527e-12	-1.75921	-1.5262	6.94269e-07	-1.07629	-1.49144
132702714	rs7938824	3.5418e-11	-0.544673	-3.70051e-10	6.64477e-06	-0.309007	-3.70051e-10
132702733	rs7938658	2.48703e-12	-1.67246	-1.52835	3.61554e-07	-1.69185	-1.52833
132702938	rs7941949	2.55078e-12	-1.68468	-1.49081	3.53833e-07	-1.74521	-1.49656
132703097	rs146185746	1.93527e-11	-1.14906	-3.70051e-10	2.01169e-06	-1.50386	-3.70051e-10
132703307	rs11223235	2.73132e-12	-1.58604	-1.52107	8.64726e-07	-0.821535	-1.52665
132703585	rs4937729	2.26037e-12	-1.76873	-1.52764	4.34093e-07	-1.51074	-1.5266
132703711	rs35358784	1.92906e-11	-1.15228	-3.70051e-10	3.53335e-06	-0.940591	-3.70051e-10
132703716	rs11223236	1.04071e-11	-1.7694	-3.70051e-10	1.72047e-06	-1.66024	-3.70051e-10
132703756	rs34915305	1.79503e-11	-1.22429	-3.70051e-10	3.24932e-06	-1.02439	-3.70051e-10
132703818	rs10750515	2.34097e-12	-1.73558	-1.52575	6.77913e-07	-1.06324	-1.52833
132703878	rs36126240	1.8292e-11	-1.20543	-3.70051e-10	3.32166e-06	-1.00237	-3.70051e-10
132703898	rs35874047	3.18309e-11	-0.651456	-3.70051e-10	5.91211e-06	-0.425834	-3.70051e-10
132703916	rs10791253	2.34572e-12	-1.73278	-1.52652	6.86415e-07	-1.05072	-1.52839
132703997	rs35268522	1.84204e-11	-1.19844	-3.70051e-10	3.34885e-06	-0.994221	-3.70051e-10
132704007	rs10791254	2.50625e-12	-1.70885	-1.48425	3.61399e-07	-1.73011	-1.4905
132704225	rs118094266	1.07146e-11	-1.74029	-3.70051e-10	1.54717e-06	-1.76641	-3.70051e-10
132704269	rs10791255	2.53525e-12	-1.67868	-1.50292	3.48937e-07	-1.74898	-1.50672
132704515	rs12801048	1.05023e-11	-0.902149	-0.858148	6.49973e-07	-1.62799	-1.00567
132704527	rs73041407	1.99761e-11	-1.11736	-3.70051e-10	3.67899e-06	-0.900199	-3.70051e-10
132704566	rs10894617	2.50846e-12	-1.66596	-1.52627	3.60323e-07	-1.69892	-1.52467
132704648	rs73041410	2.01129e-11	-1.11053	-3.70051e-10	3.70808e-06	-0.892323	-3.70051e-10
132704736	rs34315715	2.01129e-11	-1.11053	-3.70051e-10	3.70808e-06	-0.892323	-3.70051e-10
132704848	rs12801333	1.99761e-11	-1.11736	-3.70051e-10	3.67899e-06	-0.900199	-3.70051e-10
132704855	rs78490800	1.0698e-11	-1.74183	-3.70051e-10	1.54801e-06	-1.76586	-3.70051e-10
132704916	rs7128493	1.82608e-11	0.249528	-1.45666	7.61126e-07	-1.05108	-1.42471
132704930	rs12287286	2.34057e-12	-1.73963	-1.52187	5.69581e-07	-1.23867	-1.52702
132704951	rs12801530	2.01129e-11	-1.11053	-3.70051e-10	3.70808e-06	-0.892323	-3.70051e-10
132704978	rs74346386	1.07385e-11	-1.73806	-3.70051e-10	1.5461e-06	-1.7671	-3.70051e-10
132705036	rs67730417	2.01129e-11	-1.11053	-3.70051e-10	3.70808e-06	-0.892323	-3.70051e-10
132705053	rs10791256	2.61399e-12	-1.66895	-1.48207	3.53844e-07	-1.75326	-1.48848
132705082	rs12801762	2.01129e-11	-1.11053	-3.70051e-10	3.70808e-06	-0.892323	-3.70051e-10
132705201	rs10791257	2.6724e-12	-1.63582	-1.4931	3.46009e-07	-1.76547	-1.49866
132705263	rs34583242	2.02513e-11	-1.10367	-3.70051e-10	3.73753e-06	-0.884413	-3.70051e-10
132705511	rs67703467	2.01129e-11	-1.11053	-3.70051e-10	3.70808e-06	-0.892323	-3.70051e-10
132705832	rs4454726	2.23427e-11	0.409503	-1.4149	7.92971e-07	-0.953771	-1.48103
132705848	rs4486641	2.35469e-12	-1.72909	-1.52639	7.0027e-07	-1.03074	-1.52839
132705854	rs4448689	2.17176e-11	0.37489	-1.40866	7.89089e-07	-0.974897	-1.46482
132705876	rs4551781	2.02678e-11	0.328796	-1.43166	7.54828e-07	-1.00286	-1.48124
132705988	rs4641492	2.63331e-12	-1.65534	-1.48831	3.64146e-07	-1.71878	-1.49425
132706121	rs11223238	1.63911e-11	-1.31516	-3.70051e-10	3.46292e-06	-0.960726	-3.70051e-10
132706250	rs11223239	2.67075e-12	-1.60132	-1.52821	6.35586e-07	-1.12858	-1.52746
132706311	rs190488249	1.66658e-11	-1.30687e-10	-1.29854	2.37075e-06	-1.30687e-10	-1.33963
132706346	rs4937730	1.80135e-11	0.147718	-1.36849	7.33681e-07	-1.06826	-1.44425
132706348	rs4937731	5.86176e-12	-0.983059	-1.36039	3.72431e-07	-1.74316	-1.44738
132706465	rs66866041	2.37453e-11	-0.94451	-3.70051e-10	4.30078e-06	-0.74404	-3.70051e-10
132706557	rs73041427	1.04852e-11	-1.76193	-3.70051e-10	1.54709e-06	-1.76646	-3.70051e-10
132706753	rs141576274	7.81953e-11	0.247316	-3.70051e-10	1.04633e-05	0.14504	-3.70051e-10
132706956	rs4447184	1.60978e-11	0.0299893	-1.3632	6.82614e-07	-1.13873	-1.44593
132707036	rs34125693	2.10457e-11	-1.0652	-3.70051e-10	3.75729e-06	-0.879139	-3.70051e-10
132707207	rs11223240	2.75916e-12	-1.58564	-1.51133	1.30146e-06	-0.431313	-1.50804
132707260	rs73041434	2.23637e-11	-1.00445	-3.70051e-10	4.0115e-06	-0.813673	-3.70051e-10
132707284	rs73041435	2.00634e-11	-1.113	-3.70051e-10	3.56034e-06	-0.932982	-3.70051e-10
132707289	rs73041437	2.17113e-11	-1.03406	-3.70051e-10	3.891e-06	-0.84417	-3.70051e-10
132707317	rs117241258	1.43984e-11	-1.30687e-10	-1.44478	1.9941e-06	-1.30687e-10	-1.51264
132707415	rs11223241	1.74603e-11	0.117418	-1.36938	6.86696e-07	-1.12842	-1.45028
132707559	rs142368127	1.04054e-11	-1.76957	-3.70051e-10	1.73152e-06	-1.65383	-3.70051e-10
132707644	rs11223242	1.04123e-11	-1.76891	-3.70051e-10	1.71017e-06	-1.66625	-3.70051e-10
132707665	rs117843465	1.06946e-11	-1.74215	-3.70051e-10	1.54215e-06	-1.76966	-3.70051e-10
132707692	rs10894618	1.68059e-11	0.0398353	-1.33	6.98315e-07	-1.1329	-1.42902
132707763	rs11223243	1.04567e-11	-1.76465	-3.70051e-10	1.79401e-06	-1.61838	-3.70051e-10
132707819	rs10791258	3.99578e-11	0.978042	-1.40211	2.07333e-06	0.0034438	-1.47713
132707969	rs35909454	2.16713e-11	-1.0359	-3.70051e-10	3.88296e-06	-0.846239	-3.70051e-10
132707981	rs115147004	6.2662e-12	-1.5762	-0.700521	1.60784e-06	-1.37697	-0.350976
132708074	rs10791259	3.93974e-11	0.963916	-1.40211	2.04994e-06	-0.00789997	-1.47713
132708178	rs74902428	7.71759e-11	1.74431	-1.51012	1.77114e-06	-0.144994	-1.48622
132708228	rs75901732	7.07028e-12	-1.52178	-0.634212	1.87727e-06	-1.30087	-0.272143
132708375	rs7119414	1.43119e-11	-1.4508	-3.70051e-10	1.95815e-06	-1.53084	-3.70051e-10
132708747	rs7119787	1.51581e-11	-0.00263018	-1.39073	6.54428e-07	-1.15799	-1.46884
132708916	rs10160262	2.77265e-12	-1.56586	-1.52623	7.01153e-07	-1.03762	-1.52025
132709365	rs114351807	5.98822e-12	-1.61535	-0.706749	1.59828e-06	-1.42757	-0.30634
132709467	rs34724215	3.66708e-11	-0.509914	-3.70051e-10	6.80294e-06	-0.285483	-3.70051e-10
132709765	rs117911067	1.34753e-11	-1.51103	-3.70051e-10	2.2039e-06	-1.41261	-3.70051e-10
132709816	rs80292485	9.36977e-12	-1.59766	-0.276747	2.80131e-06	-1.47143	0.298682
132709828	rs74392581	1.32829e-11	-1.30687e-10	-1.52542	2.07022e-06	-1.30687e-10	-1.47518
132710240	rs10160341	1.1911e-11	-0.107696	-1.52674	9.61186e-07	-0.714339	-1.52809
132711114	rs117142692	4.80736e-11	-0.239161	-3.70051e-10	5.13139e-06	-0.567461	-3.70051e-10
132711312	rs59298849	2.87742e-12	-1.69208	-1.36292	3.79153e-07	-1.75762	-1.41503
132711494	rs115158246	4.58e-12	-1.52308	-1.06712	7.2252e-07	-1.75235	-0.775498
132711499	rs114093803	4.80428e-12	-1.72086	-0.821521	1.18688e-06	-1.56253	-0.468977
132711501	rs114651480	4.61226e-12	-1.5439	-1.03927	7.44726e-07	-1.75754	-0.740037
132711686	rs11822403	1.60095e-11	-0.49484	-0.843872	2.691e-06	-0.297924	-0.915001
132711842	rs80248381	4.25967e-12	-1.54972	-1.11299	6.91336e-07	-1.75971	-0.812261
132712112	rs61906886	3.19903e-12	-1.75152	-1.19752	5.45304e-07	-1.65219	-1.15706
132712154	rs61906887	2.19573e-11	-1.02279	-3.70051e-10	5.12349e-06	-0.569001	-3.70051e-10
132712400	rs75405537	1.20213e-11	-0.679669	-0.945548	1.72093e-06	-0.612324	-1.04765
132712401	rs61906888	2.21149e-11	-1.01564	-3.70051e-10	5.17012e-06	-0.559941	-3.70051e-10
132712451	rs11223244	3.9663e-12	-1.75908	-0.974984	8.15768e-07	-1.66113	-0.745328
132712651	rs2659610	6.30514e-11	1.41506	-1.383	4.9683e-06	0.763116	-1.36288
132712764	rs61906889	2.67051e-12	-1.69955	-1.43007	6.81904e-07	-1.30171	-1.28399
132712849	rs2725449	1.52306e-10	1.75096	-0.836966	6.03744e-06	0.326068	-0.730925
132712951	rs2659611	1.1616e-11	-0.186975	-1.47254	3.91604e-06	0.676889	-1.51465
132713133	rs2725448	1.95385e-10	1.81612	-0.653041	1.5079e-05	1.14053	-0.63007
132713326	rs4937732	3.37546e-11	-0.0391217	-0.553655	8.45493e-06	0.566483	-0.63457
132713458	rs1506878	3.33465e-11	0.848409	-1.45335	2.2882e-06	0.069318	-1.44439
132713802	rs75805676	3.35725e-11	-0.598188	-3.70051e-10	3.83537e-06	-0.858571	-3.70051e-10
132713841	rs7113907	1.1783e-10	1.66266	-1.00531	3.21485e-05	2.33164	-1.06412
132714132	rs2725447	5.23957e-10	2.78133	-0.631812	3.26934e-05	1.89433	-0.609994
132714344	rs73041448	3.2904e-12	-1.53206	-1.38882	4.17651e-07	-1.69634	-1.3796
132715017	rs2725435	8.01987e-12	-0.66513	-1.36484	1.08732e-06	-0.71317	-1.40595
132715473	rs61906891	1.71015e-11	-1.27273	-3.70051e-10	4.32371e-06	-0.738724	-3.70051e-10
132715565	rs4937733	8.67663e-11	1.24028	-0.888958	2.67452e-05	2.03768	-0.954162
132715575	rs2725436	5.66413e-12	-0.870111	-1.50763	4.02767e-07	-1.6056	-1.50663
132715776	rs143164909	1.43082e-11	-1.30687e-10	-1.45106	1.99803e-06	-1.30687e-10	-1.51067
132715925	rs4937734	2.8039e-11	0.0260125	-0.804311	9.33372e-06	0.904605	-0.873809
132716369	rs2221540	5.27025e-12	-0.922537	-1.52728	3.85304e-07	-1.62822	-1.52834
132717062	rs1506877	9.02079e-10	3.39075	-0.697942	6.28754e-05	2.61526	-0.67694
132717146	rs76446124	2.75821e-11	-0.794726	-3.70051e-10	7.2784e-06	-0.217927	-3.70051e-10
132717293	rs75667913	3.02819e-11	-0.701343	-3.70051e-10	2.90565e-06	-1.13618	-3.70051e-10
132717516	rs61906892	3.34037e-12	-1.75075	-1.15506	5.93073e-07	-1.7624	-0.962879
132717613	rs1506876	5.1042e-11	1.12394	-1.30318	5.39355e-06	0.83614	-1.35377
132718099	rs56195012	2.3775e-12	-1.7641	-1.48174	3.47401e-07	-1.73931	-1.5208
132718196	rs2725438	2.50081e-10	2.26921	-0.859315	1.0897e-05	1.00354	-0.817891
132719196	rs2659612	5.2931e-12	-0.984897	-1.46059	4.12269e-07	-1.60888	-1.48004
132719467	rs79132114	1.75932e-11	-1.30687e-10	-1.24438	2.00478e-06	-1.30687e-10	-1.5073
132719646	rs4575282	2.66591e-12	-1.61129	-1.52005	3.41123e-07	-1.7625	-1.51585
132719660	rs10791260	2.65678e-12	-1.62619	-1.50859	3.35994e-07	-1.76513	-1.52837
132719696	rs4937735	1.4913e-11	-0.0748123	-1.33485	2.22826e-06	0.0166337	-1.41825
132720248	rs2659615	4.61256e-12	-1.06456	-1.51855	6.8835e-07	-1.04796	-1.52833
132720335	rs2725439	8.28078e-12	-1.65204	-0.345918	8.52421e-07	-1.69456	-0.66795
132721752	rs78237068	3.38633e-12	-1.65328	-1.23887	7.22193e-07	-1.45256	-1.07574
132721977	rs79543656	1.88709e-10	1.12831	-3.70051e-10	1.67081e-05	0.613059	-3.70051e-10
132722296	rs35338085	3.50881e-12	-1.49587	-1.36075	8.42619e-07	-1.16088	-1.21319
132722354	rs55665647	5.53702e-11	-0.0978526	-3.70051e-10	6.09588e-06	-0.395223	-3.70051e-10
132723232	rs139778474	2.89049e-11	-0.747883	-3.70051e-10	4.66085e-06	-0.663638	-3.70051e-10
132723709	rs76564231	4.73877e-11	-0.253531	-3.70051e-10	4.16302e-06	-0.776598	-3.70051e-10
132723844	rs141913062	1.264e-11	-1.57502	-3.70051e-10	1.75132e-06	-1.64247	-3.70051e-10
132723857	rs75835458	2.27439e-10	1.31499	-3.70051e-10	1.72843e-05	0.646964	-3.70051e-10
132724689	rs11223248	3.33654e-12	-1.6184	-1.28856	7.0519e-07	-1.44718	-1.10495
132724717	rs11223249	5.54829e-12	-1.13941	-1.25899	4.85962e-07	-1.46844	-1.45602
132725161	rs77537694	1.58715e-11	-1.34737	-3.70051e-10	3.84145e-06	-0.856986	-3.70051e-10
132725461	rs73041460	1.4442e-11	-1.44175	-3.70051e-10	2.95978e-06	-1.11772	-3.70051e-10
132725663	rs74354206	2.22581e-10	1.2934	-3.70051e-10	1.69572e-05	0.627855	-3.70051e-10
132725841	rs2659614	9.75354e-12	-0.927131	-0.907133	6.94427e-07	-1.35516	-1.21235
132726218	rs75933937	1.57699e-11	-1.35379	-3.70051e-10	3.79035e-06	-0.870379	-3.70051e-10
132726348	rs74762471	3.93813e-12	-1.60898	-1.1322	8.86218e-07	-1.40215	-0.921478
132726418	rs76589214	3.88072e-12	-1.55349	-1.20238	8.24657e-07	-1.38648	-1.00915
132726475	rs2725440	1.05913e-11	-1.59543	-0.156429	1.22162e-06	-1.66682	-0.335836
132726642	rs78621620	3.11314e-12	-1.45883	-1.51743	7.6608e-07	-0.954168	-1.51514
132727320	rs79555602	2.34095e-10	1.34383	-3.70051e-10	1.77314e-05	0.672501	-3.70051e-10
132727955	rs138339283	1.33942e-11	-1.30687e-10	-1.51707	1.96954e-06	-1.30687e-10	-1.52504
132728088	rs149178743	2.06732e-11	-1.30687e-10	-1.08305	2.68767e-06	-1.30687e-10	-1.21416
132728215	rs11223250	5.14878e-12	-1.575	-0.898138	1.36401e-06	-1.31585	-0.576555
132728786	rs11223251	5.10963e-12	-1.32337	-1.15739	1.89342e-06	-0.640461	-0.923992
132728812	rs76115816	3.69638e-11	-0.501954	-3.70051e-10	3.46737e-06	-0.959439	-3.70051e-10
132729167	rs1395504	9.66673e-12	-1.74813	-0.09507	1.10087e-06	-1.66662	-0.440112
132729354	rs73041466	3.44438e-11	-0.572564	-3.70051e-10	2.29065e-06	-1.374	-3.70051e-10
132730170	rs78718247	1.82261e-11	-1.20904	-3.70051e-10	2.38656e-06	-1.33299	-3.70051e-10
132730893	rs78811746	1.99621e-11	-1.11806	-3.70051e-10	2.21017e-06	-1.40977	-3.70051e-10
132731362	rs2725441	6.11866e-12	-1.3132	-0.987354	5.00171e-07	-1.61616	-1.27948
132731513	rs12365978	1.04652e-11	-1.76384	-3.70051e-10	1.74221e-06	-1.64768	-3.70051e-10
132731591	rs80252616	1.40412e-10	0.535787	0.296902	3.02502e-05	1.32238	-0.115716
132731706	rs7934704	1.21811e-11	-1.61201	-3.70051e-10	1.54627e-06	-1.76699	-3.70051e-10
132731858	rs75980580	4.07508e-12	-1.1879	-1.5191	1.00228e-06	-0.673297	-1.52726
132732176	rs2659631	6.54785e-12	-1.76922	-0.463538	7.54682e-07	-1.7473	-0.736992
132732213	rs6590660	3.48296e-12	-1.33654	-1.52747	5.67595e-07	-1.24368	-1.52551
132733251	rs141344907	1.53419e-11	-1.38131	-3.70051e-10	2.06479e-06	-1.47781	-3.70051e-10
132733406	rs12793158	1.14121e-11	-1.67722	-3.70051e-10	1.54243e-06	-1.76948	-3.70051e-10
132734328	rs11223253	2.10957e-10	0.70626	0.533502	3.72186e-05	1.28108	0.132895
132734896	rs11605454	4.87356e-12	-1.3551	-1.17296	2.30195e-06	-0.475649	-0.893433
132735218	rs142448303	1.37328e-11	-1.30687e-10	-1.49211	1.99894e-06	-1.30687e-10	-1.51022
132735347	rs11223254	5.87007e-12	-1.23457	-1.10745	2.7288e-06	-0.396962	-0.802014
132735528	rs7950294	3.71032e-12	-1.28555	-1.51522	9.92839e-07	-0.713145	-1.49688
132735631	rs76653820	3.60777e-12	-1.31573	-1.51308	9.52448e-07	-0.757955	-1.4936
132736190	rs11223255	6.11841e-12	-1.23096	-1.06963	2.95862e-06	-0.391173	-0.726941
132736230	rs57023956	3.68702e-12	-1.29117	-1.51591	9.83581e-07	-0.72145	-1.49794
132736427	rs11603450	1.9481e-11	-1.14245	-3.70051e-10	2.81614e-06	-1.16747	-3.70051e-10
132736618	rs7103119	3.0517e-12	-1.47605	-1.52015	9.96865e-07	-0.711238	-1.49474
132736628	rs7119431	3.03132e-12	-1.48187	-1.52102	9.8359e-07	-0.722323	-1.49706
132736979	rs73041479	5.87003e-12	-1.21609	-1.12594	2.93514e-06	-0.322623	-0.803459
132738753	rs80025490	4.07808e-11	-0.403683	-3.70051e-10	4.51849e-06	-0.694659	-3.70051e-10
132738820	rs77668694	3.75623e-11	-0.485893	-3.70051e-10	4.20129e-06	-0.767444	-3.70051e-10
132738880	rs11820444	1.141e-11	-1.6774	-3.70051e-10	1.54367e-06	-1.76868	-3.70051e-10
132739497	rs12799796	1.19717e-11	-1.62935	-3.70051e-10	1.54292e-06	-1.76916	-3.70051e-10
132739506	rs113535930	2.82237e-10	1.53085	-3.70051e-10	5.49589e-05	1.80375	-3.70051e-10
132739949	rs77206684	6.10426e-11	-0.000322721	-3.70051e-10	5.01504e-06	-0.590395	-3.70051e-10
132739958	rs11223258	4.47334e-12	-1.67781	-0.93595	8.22693e-07	-1.76597	-0.632039
132740385	rs11824083	1.17537e-11	-1.64773	-3.70051e-10	1.54206e-06	-1.76972	-3.70051e-10
132740491	rs77397987	4.00943e-12	-1.75558	-0.967661	1.21914e-06	-1.65325	-0.351448
132740825	rs80055178	1.51779e-11	-1.39206	-3.70051e-10	2.03489e-06	-1.4924	-3.70051e-10
132740912	rs12805817	1.0421e-11	-1.76807	-3.70051e-10	1.67232e-06	-1.68862	-3.70051e-10
132741133	rs2659594	3.29748e-11	-1.30687e-10	-0.616151	5.02973e-06	-1.30687e-10	-0.587471
132741153	rs75887718	3.62314e-12	-1.72175	-1.1028	7.13698e-07	-1.66861	-0.871517
132741351	rs2725468	3.00195e-10	-0.0262855	1.61883	3.88536e-05	-0.171441	1.6284
132741609	rs118170691	4.04937e-11	-0.410748	-3.70051e-10	3.66886e-06	-0.902957	-3.70051e-10
132741910	rs139838939	1.04193e-11	-1.76823	-3.70051e-10	1.57631e-06	-1.74775	-3.70051e-10
132742025	rs12421058	3.26377e-12	-1.40416	-1.52485	8.83848e-07	-0.79792	-1.52839
132742141	rs965419	2.75388e-10	-0.0410364	1.54732	3.42269e-05	-0.185563	1.51574
132742283	rs12794443	1.12689e-11	-1.68984	-3.70051e-10	1.54241e-06	-1.76949	-3.70051e-10
132742735	rs953478	5.71385e-11	-1.165	1.09859	1.0676e-05	-0.94043	1.10559
132742756	rs4936177	1.12689e-11	-1.68984	-3.70051e-10	1.54241e-06	-1.76949	-3.70051e-10
132742900	rs79062286	3.8237e-12	-1.266	-1.50467	8.75244e-07	-0.816025	-1.52006
132743265	rs4937737	1.05244e-11	-1.7582	-3.70051e-10	1.8407e-06	-1.59269	-3.70051e-10
132743345	rs2725421	4.14069e-10	0.0183572	1.89578	6.59932e-05	-0.190898	2.17761
132743346	rs4937738	1.12632e-11	-1.69035	-3.70051e-10	1.54311e-06	-1.76903	-3.70051e-10
132743858	rs931876	3.14929e-12	-1.75047	-1.21425	4.98171e-07	-1.75345	-1.1462
132743945	rs2725422	2.91986e-10	0.0676928	1.49712	3.52159e-05	-0.144519	1.50318
132743986	rs148278101	1.09224e-11	-1.72108	-3.70051e-10	1.97419e-06	-1.52268	-3.70051e-10
132744115	rs2725423	8.54271e-11	-0.892806	1.22858	1.82385e-05	-0.572777	1.27347
132744190	rs74686045	3.40092e-12	-1.76241	-1.12544	6.8945e-07	-1.67491	-0.899784
132744417	rs78561426	2.72354e-11	-0.807376	-3.70051e-10	3.05129e-06	-1.08727	-3.70051e-10
132745049	rs2135628	3.56986e-12	-1.70149	-1.13787	6.77761e-07	-1.67646	-0.915337
132745419	rs55878195	4.08433e-12	-1.17695	-1.52778	9.76726e-07	-0.699449	-1.52694
132745494	rs7104738	3.59415e-12	-1.71044	-1.12214	6.84036e-07	-1.68698	-0.895604
132745605	rs35350240	2.6166e-11	-1.30687e-10	-0.847432	3.97576e-06	-1.30687e-10	-0.822622
132746028	rs12576355	3.46546e-12	-1.71385	-1.1552	6.62126e-07	-1.69101	-0.924128
132746239	rs117150708	1.68568e-11	-1.28714	-3.70051e-10	1.85323e-06	-1.58591	-3.70051e-10
132746362	rs28690716	1.31151e-11	-1.53813	-3.70051e-10	1.66029e-06	-1.69584	-3.70051e-10
132746594	rs11824635	3.91718e-12	-1.68718	-1.05934	9.10315e-07	-1.16415	-1.13266
132747246	rs10791261	5.17138e-12	-1.14607	-1.32269	5.96497e-07	-1.30066	-1.41885
132748009	rs7108778	3.00616e-11	-0.708646	-3.70051e-10	3.78138e-06	-0.872748	-3.70051e-10
132748474	rs2725424	2.83772e-11	-1.30687e-10	-0.766309	4.49565e-06	-1.30687e-10	-0.699727
132750490	rs76398933	2.17537e-11	-1.03211	-3.70051e-10	2.96753e-06	-1.11511	-3.70051e-10
132751476	rs2725425	6.2911e-12	-1.60383	-0.668925	1.13355e-06	-1.68202	-0.395457
132751584	rs2725426	3.87078e-12	-1.76438	-0.994057	7.85502e-07	-1.70111	-0.74316
132751612	rs2725427	3.27036e-12	-1.65668	-1.27032	7.00443e-07	-1.36718	-1.1917
132752029	rs2725430	3.72839e-12	-1.76768	-1.02823	7.65234e-07	-1.6857	-0.784709
132752347	rs1354789	2.84584e-12	-1.69041	-1.37563	4.4351e-07	-1.66929	-1.34659
132752358	rs185876198	3.70683e-11	-0.499133	-3.70051e-10	4.88095e-06	-0.617498	-3.70051e-10
132752667	rs1354790	2.9535e-12	-1.69304	-1.33586	4.68296e-07	-1.64979	-1.3117
132752978	rs2725431	1.42591e-11	-1.04878	-0.405716	3.3485e-06	-0.871502	-0.122822
132753379	rs2725432	5.18469e-12	-1.48649	-0.979692	7.37976e-07	-1.61928	-0.887401
132753503	rs146737717	1.02304e-10	0.516053	-3.70051e-10	1.9329e-05	0.758767	-3.70051e-10
132753561	rs61906896	2.46091e-12	-1.71063	-1.50073	3.5009e-07	-1.73012	-1.52229
132753683	rs34129706	1.19113e-11	-1.6344	-3.70051e-10	1.54826e-06	-1.76571	-3.70051e-10
132754302	rs147977257	4.01562e-11	-0.419117	-3.70051e-10	5.16543e-06	-0.560849	-3.70051e-10
132755195	rs11223261	7.30495e-11	1.1246	-0.945351	7.16004e-06	1.14424	-1.37856
132755278	rs2063071	2.56452e-12	-1.6858	-1.48433	3.53085e-07	-1.7176	-1.52628
132755389	rs2063072	2.49034e-12	-1.71451	-1.48497	3.4918e-07	-1.72881	-1.52619
132755901	rs2659598	7.07579e-12	-1.28354	-0.871677	1.49105e-06	-1.13621	-0.667141
132756028	rs117386212	1.09562e-11	-1.71799	-3.70051e-10	1.62879e-06	-1.715	-3.70051e-10
132756749	rs78196258	1.56493e-11	-1.36147	-3.70051e-10	2.11694e-06	-1.45286	-3.70051e-10
132756883	rs11223262	6.60524e-12	-0.939764	-1.28427	9.27202e-07	-0.799501	-1.47892
132757293	rs149020175	1.37826e-11	-1.30687e-10	-1.48849	2.01189e-06	-1.30687e-10	-1.50376
132757670	rs1027796	3.42537e-12	-1.5423	-1.33838	9.84014e-07	-0.997713	-1.22124
132757690	rs61906897	1.19575e-11	-1.63054	-3.70051e-10	1.54672e-06	-1.7667	-3.70051e-10
132757774	rs1027797	5.25483e-12	-1.2574	-1.19535	5.1101e-07	-1.43873	-1.43547
132758346	rs76542061	1.39685e-11	-1.47509	-3.70051e-10	3.85507e-06	-0.853448	-3.70051e-10
132758348	rs1027798	3.48761e-12	-1.5243	-1.33838	9.85841e-07	-0.995858	-1.22124
132758781	rs2659599	5.53594e-12	-1.57495	-0.825682	1.00066e-06	-1.66071	-0.54147
132759222	rs35206616	2.52401e-12	-1.69046	-1.49558	3.40081e-07	-1.75725	-1.52416
132759270	rs79183574	2.89943e-12	-1.59831	-1.44906	5.04148e-07	-1.42283	-1.46489
132759426	rs2725433	2.88717e-12	-1.65526	-1.39636	6.44367e-07	-1.31448	-1.32784
132759483	rs116929645	1.63094e-11	-1.32015	-3.70051e-10	2.24707e-06	-1.39321	-3.70051e-10
132760341	rs11223264	2.37568e-12	-1.74587	-1.50074	3.39571e-07	-1.76321	-1.51971
132760393	rs11223265	2.77155e-12	-1.64906	-1.44342	3.59064e-07	-1.69907	-1.52802
132761853	rs1876282	2.7202e-12	-1.76235	-1.34884	5.37676e-07	-1.65035	-1.17299
132761892	rs2659601	6.65262e-12	-1.22747	-0.98941	1.48033e-06	-1.07243	-0.738142
132762358	rs12420331	1.27176e-11	-1.56891	-3.70051e-10	1.7217e-06	-1.65953	-3.70051e-10
132762402	rs11605477	1.24936e-11	-1.58668	-3.70051e-10	1.56917e-06	-1.75229	-3.70051e-10
132762507	rs2725456	6.18113e-12	-1.26294	-1.02745	1.34843e-06	-1.11955	-0.784349
132762603	rs11605501	1.41013e-11	-1.46563	-3.70051e-10	1.62284e-06	-1.71866	-3.70051e-10
132762689	rs12222239	2.73552e-12	-1.6257	-1.47987	3.77294e-07	-1.65192	-1.52565
132762690	rs139372756	1.69002e-11	-1.28457	-3.70051e-10	3.51358e-06	-0.9462	-3.70051e-10
132762881	rs1911252	2.2984e-12	-1.75396	-1.52572	3.89687e-07	-1.66018	-1.48507
132763111	rs76031652	1.69697e-11	-1.28046	-3.70051e-10	3.56397e-06	-0.931961	-3.70051e-10
132763567	rs951157	2.2584e-12	-1.76885	-1.52839	3.59323e-07	-1.74539	-1.48098
132763834	rs80181583	1.42355e-11	-1.30687e-10	-1.45615	2.01388e-06	-1.30687e-10	-1.50277
132763883	rs11601915	1.38455e-11	-1.48394	-3.70051e-10	1.96284e-06	-1.52845	-3.70051e-10
132763976	rs11223268	2.28963e-12	-1.76723	-1.51627	3.61546e-07	-1.71792	-1.50228
132764207	rs55764239	1.64637e-11	-1.31074	-3.70051e-10	1.96674e-06	-1.52646	-3.70051e-10
132764521	rs2725455	7.04215e-12	-1.23435	-0.925628	1.57617e-06	-1.08721	-0.660625
132764647	rs77301136	1.2368e-11	-1.59678	-3.70051e-10	1.68697e-06	-1.6799	-3.70051e-10
132764756	rs112012181	1.16647e-11	-1.65532	-3.70051e-10	1.69513e-06	-1.67508	-3.70051e-10
132765101	rs75029736	4.02594e-11	-0.416551	-3.70051e-10	2.87043e-06	-1.14838	-3.70051e-10
132765274	rs4937739	1.15504e-11	-1.66517	-3.70051e-10	1.54605e-06	-1.76714	-3.70051e-10
132765850	rs2659603	2.81459e-12	-1.75508	-1.322	5.9268e-07	-1.68217	-1.04377
132765893	rs12799692	1.85061e-11	-1.19379	-3.70051e-10	8.47513e-06	-0.0657011	-3.70051e-10
132765985	rs73589392	1.3406e-11	-1.30687e-10	-1.51619	2.23683e-06	-1.30687e-10	-1.39778
132766357	rs73043123	1.75233e-11	-1.24836	-3.70051e-10	2.36514e-06	-1.342	-3.70051e-10
132766475	rs11522697	1.25088e-11	-1.58546	-3.70051e-10	1.54804e-06	-1.76585	-3.70051e-10
132766558	rs2135629	1.07852e-11	-1.73372	-3.70051e-10	1.54657e-06	-1.7668	-3.70051e-10
132766569	rs2135630	8.35784e-12	-0.534936	-1.45376	8.69637e-07	-0.836631	-1.50589
132766813	rs117734190	1.05161e-11	-1.75899	-3.70051e-10	1.58178e-06	-1.74429	-3.70051e-10
132767741	rs12801102	3.00376e-12	-1.67396	-1.33807	4.56551e-07	-1.56613	-1.42077
132767785	rs145038227	2.46513e-11	-0.907065	-3.70051e-10	2.64103e-06	-1.23167	-3.70051e-10
132767911	rs61906918	3.93805e-12	-1.47227	-1.26894	1.02195e-06	-1.09007	-1.09106
132768181	rs2262556	2.02538e-11	-0.413023	-0.690528	1.13615e-06	-1.08216	-0.993024
132768316	rs2336469	1.54598e-11	0.0611044	-1.43476	1.39839e-06	-0.360546	-1.50697
132768647	rs79626404	1.45372e-11	-1.30687e-10	-1.43518	1.99037e-06	-1.30687e-10	-1.51452
132768675	rs71477421	1.06776e-11	-1.74375	-3.70051e-10	1.54434e-06	-1.76824	-3.70051e-10
132768791	rs11223270	2.68475e-12	-1.75047	-1.37384	4.01659e-07	-1.71629	-1.3987
132768869	rs2659605	7.92363e-12	-1.29429	-0.747753	1.41007e-06	-1.1292	-0.730003
132768922	rs61906919	6.42571e-11	0.050999	-3.70051e-10	9.09094e-06	0.00444162	-3.70051e-10
132769191	rs2659606	4.83567e-12	-1.25779	-1.27809	8.88151e-07	-1.08193	-1.23952
132770011	rs2725450	2.54735e-12	-1.75709	-1.41975	4.60434e-07	-1.59629	-1.38214
132770179	rs35966624	1.89617e-11	0.230589	-1.40006	5.00947e-06	0.753705	-1.34521
132770266	rs117594260	1.10264e-11	-1.7116	-3.70051e-10	1.54508e-06	-1.76776	-3.70051e-10
132770370	rs79624671	1.10047e-11	-1.71357	-3.70051e-10	1.54454e-06	-1.76811	-3.70051e-10
132770626	rs2725451	4.43089e-12	-1.19586	-1.42744	7.62811e-07	-1.08631	-1.38728
132771025	rs2659607	3.75891e-12	-1.3208	-1.46697	7.62392e-07	-1.03923	-1.4349
132772799	rs78997668	1.06671e-11	-1.74473	-3.70051e-10	1.5533e-06	-1.76245	-3.70051e-10
132772854	rs77532412	1.06671e-11	-1.74473	-3.70051e-10	1.5533e-06	-1.76245	-3.70051e-10
132772887	rs78495286	1.06671e-11	-1.74473	-3.70051e-10	1.5533e-06	-1.76245	-3.70051e-10
132773044	rs77713369	1.06533e-11	-1.74602	-3.70051e-10	1.55443e-06	-1.76173	-3.70051e-10
132773265	rs75853474	1.06143e-11	-1.74969	-3.70051e-10	1.55812e-06	-1.75936	-3.70051e-10
132773708	rs75092175	1.06671e-11	-1.74473	-3.70051e-10	1.5533e-06	-1.76245	-3.70051e-10
132773772	rs75303786	1.06671e-11	-1.74473	-3.70051e-10	1.5533e-06	-1.76245	-3.70051e-10
132773934	rs77188017	1.07183e-11	-1.73994	-3.70051e-10	1.54296e-06	-1.76914	-3.70051e-10
132774061	rs76522644	1.06671e-11	-1.74473	-3.70051e-10	1.5533e-06	-1.76245	-3.70051e-10
132774209	rs11223272	2.36249e-12	-1.76371	-1.48846	3.44807e-07	-1.75893	-1.50868
132774841	rs11223273	2.45855e-12	-1.72426	-1.48807	3.59739e-07	-1.71682	-1.5084
132775315	rs2659596	2.32302e-12	-1.76479	-1.50423	3.39987e-07	-1.76251	-1.51917
132775408	rs57490461	2.17823e-11	0.333337	-1.36413	6.89698e-06	1.03038	-1.30213
132776283	rs61906921	1.04214e-11	-1.76803	-3.70051e-10	1.81481e-06	-1.60686	-3.70051e-10
132776306	rs78601670	1.30334e-11	-1.54438	-3.70051e-10	1.60826e-06	-1.72768	-3.70051e-10
132776806	rs73043131	2.36664e-11	-0.947838	-3.70051e-10	2.96257e-06	-1.11678	-3.70051e-10
132776998	rs80313668	1.05002e-11	-1.7605	-3.70051e-10	1.54991e-06	-1.76464	-3.70051e-10
132777045	rs75715590	1.049e-11	-1.76147	-3.70051e-10	1.56586e-06	-1.7544	-3.70051e-10
132777072	rs77131103	1.05065e-11	-1.7599	-3.70051e-10	1.56277e-06	-1.75638	-3.70051e-10
132777235	rs73043134	3.27865e-11	-0.621876	-3.70051e-10	3.97308e-06	-0.823295	-3.70051e-10
132777330	rs147017919	1.05244e-11	-1.7582	-3.70051e-10	1.55989e-06	-1.75822	-3.70051e-10
132777452	rs114378414	1.05244e-11	-1.7582	-3.70051e-10	1.55989e-06	-1.75822	-3.70051e-10
132777488	rs138078781	1.05244e-11	-1.7582	-3.70051e-10	1.55989e-06	-1.75822	-3.70051e-10
132777597	rs2659602	2.66423e-11	-1.72875	0.899362	2.55569e-06	-1.70967	0.445156
132777621	rs76223340	1.05153e-11	-1.75907	-3.70051e-10	1.5613e-06	-1.75732	-3.70051e-10
132777736	rs80184903	1.05153e-11	-1.75907	-3.70051e-10	1.5613e-06	-1.75732	-3.70051e-10
132777833	rs59467655	1.047e-11	-1.76338	-3.70051e-10	1.57268e-06	-1.75005	-3.70051e-10
132777935	rs55740715	1.04823e-11	-1.7622	-3.70051e-10	1.56749e-06	-1.75336	-3.70051e-10
132778208	rs117812212	1.04041e-11	-1.7697	-3.70051e-10	1.68875e-06	-1.67885	-3.70051e-10
132778558	rs117960663	1.85242e-11	-1.30687e-10	-1.19281	3.25776e-06	-1.30687e-10	-1.0218
132778873	rs1105543	1.81136e-11	0.122666	-1.3379	4.0782e-06	0.453324	-1.25051
132778910	rs74569590	1.04454e-11	-1.76573	-3.70051e-10	1.55888e-06	-1.75887	-3.70051e-10
132779046	rs57740532	1.0538e-11	-1.75691	-3.70051e-10	1.54658e-06	-1.76679	-3.70051e-10
132779084	rs2725465	1.0845e-11	-1.72819	-3.70051e-10	1.75099e-06	-1.64265	-3.70051e-10
132779383	rs2659608	2.3213e-12	-1.76288	-1.50689	3.49428e-07	-1.76836	-1.48593
132779393	rs2725466	2.36124e-12	-1.76969	-1.48302	3.63923e-07	-1.75947	-1.45418
132779866	rs1354791	2.13022e-11	-0.429369	-0.623712	3.8485e-06	-0.259295	-0.595858
132780034	rs11223275	1.8793e-11	-1.17841	-3.70051e-10	4.49681e-06	-0.699468	-3.70051e-10
132780744	rs2725428	1.04533e-11	-1.76497	-3.70051e-10	1.64495e-06	-1.70513	-3.70051e-10
132780753	rs2725429	1.04333e-11	-1.76689	-3.70051e-10	1.65851e-06	-1.69692	-3.70051e-10
132780959	rs61906922	3.09118e-11	-0.496916	-0.183839	5.37518e-06	-0.189236	-0.331809
132781000	rs11223276	2.80003e-11	-0.77968	-3.70051e-10	6.2085e-06	-0.376918	-3.70051e-10
132781155	rs61906923	3.05762e-11	-0.496916	-0.194755	5.32011e-06	-0.189236	-0.342107
132781211	rs61906924	3.03997e-11	-0.485871	-0.21159	5.30116e-06	-0.176931	-0.357981
132781302	rs61906925	3.12519e-11	-0.475059	-0.194755	5.51485e-06	-0.153286	-0.342107
132781567	rs2725434	1.58682e-11	-1.33974	-0.00783584	1.65452e-06	-1.54195	-0.157379
132781782	rs6590661	3.01277e-11	-0.46229	-0.24416	5.67824e-06	-0.0775206	-0.388675
132781823	rs2725437	2.56832e-12	-1.76891	-1.39973	4.11682e-07	-1.70263	-1.38771
132781854	rs6590662	2.96922e-11	-0.527353	-0.193658	5.8242e-06	-0.151655	-0.289161
132781915	rs61906926	3.02864e-11	-0.513542	-0.187652	5.46521e-06	-0.19632	-0.308116
132783281	rs2063070	1.39924e-11	-1.46461	-0.00877029	1.63203e-06	-1.60964	-0.103372
132783704	rs979054	1.39024e-11	-1.46227	-0.0175589	1.6157e-06	-1.61119	-0.111883
132783772	rs979055	3.08135e-11	-0.607462	-0.0764791	5.35956e-06	-0.312708	-0.211247
132784403	rs2659609	1.04803e-11	-1.7624	-3.70051e-10	1.67873e-06	-1.6848	-3.70051e-10
132784678	rs59024136	2.85693e-11	-0.54497	-0.214592	4.94902e-06	-0.242837	-0.360811
132785202	rs73043157	1.27451e-10	0.735836	-3.70051e-10	1.16862e-05	0.255576	-3.70051e-10
132786070	rs2725453	1.04443e-11	-1.76584	-3.70051e-10	1.6609e-06	-1.69548	-3.70051e-10
132786423	rs61906927	3.02511e-11	-0.448649	-0.253711	5.42783e-06	-0.135502	-0.375795
132786554	rs2725442	1.04129e-11	-1.76885	-3.70051e-10	1.74305e-06	-1.6472	-3.70051e-10
132786643	rs61906928	3.10034e-11	-0.327318	-0.350478	5.74565e-06	0.0133246	-0.467718
132786653	rs61906929	2.89236e-11	-0.396758	-0.350478	5.58916e-06	-0.0142891	-0.467718
132786689	rs61906930	3.01141e-11	-0.385273	-0.321628	5.81941e-06	-0.00130541	-0.440333
132786771	rs2725443	1.18216e-11	-1.58301	-0.0589544	1.31803e-06	-1.74406	-0.182639
132786885	rs7926121	2.91715e-11	-0.364698	-0.374003	5.47417e-06	-0.0422345	-0.460562
132786896	rs61906931	3.01751e-11	-0.330873	-0.374003	5.68326e-06	-0.00475059	-0.460562
132786900	rs61906932	2.96324e-11	-0.341415	-0.381611	5.57632e-06	-0.0164278	-0.467879
132787073	rs61906933	3.21812e-11	-0.224201	-0.416311	6.37802e-06	0.180161	-0.53014
132787391	rs7926540	3.08301e-11	-0.297871	-0.385532	6.19934e-06	0.0973022	-0.475697
132787456	rs2725444	1.04673e-11	-1.76364	-3.70051e-10	1.64718e-06	-1.70377	-3.70051e-10
132787625	rs7926798	3.09429e-11	-0.285889	-0.39386	6.23352e-06	0.110793	-0.483689
132787735	rs6590663	3.16069e-11	-0.273858	-0.384662	6.21539e-06	0.124334	-0.500143
132787833	rs2725445	1.04347e-11	-1.76676	-3.70051e-10	1.66815e-06	-1.69112	-3.70051e-10
132787834	rs2659630	1.04347e-11	-1.76676	-3.70051e-10	1.66815e-06	-1.69112	-3.70051e-10
132788120	rs61034549	2.86157e-11	-0.295586	-0.46235	6.21032e-06	0.172744	-0.549369
132788201	rs61906935	2.93467e-11	-0.248583	-0.48413	6.82322e-06	0.311833	-0.594339
132788277	rs2725446	1.04393e-11	-1.76632	-3.70051e-10	1.66453e-06	-1.69329	-3.70051e-10
132788331	rs7930486	2.99364e-11	-0.228689	-0.48413	6.44889e-06	0.255409	-0.594339
132788364	rs7930577	2.9605e-11	-0.23982	-0.48413	6.82473e-06	0.312055	-0.594339
132788386	rs67059717	2.04901e-11	-1.09195	-3.70051e-10	5.51397e-06	-0.495553	-3.70051e-10
132788688	rs192621124	2.82907e-10	-1.30687e-10	1.53322	6.49182e-05	-1.30687e-10	1.97029
132788810	rs6590664	4.01786e-11	0.051005	-0.469563	8.26454e-06	0.489696	-0.580559
132788855	rs6590665	4.01786e-11	0.051005	-0.469563	8.26454e-06	0.489696	-0.580559
132788899	rs6590666	4.11041e-11	0.051005	-0.446791	8.4446e-06	0.489696	-0.559007
132789046	rs7127891	2.87038e-11	-0.362744	-0.392122	6.1973e-06	0.101288	-0.48001
132789068	rs7112089	4.05745e-11	0.0380371	-0.446791	8.32346e-06	0.475248	-0.559007
132789128	rs7111901	4.11863e-11	0.0757755	-0.469563	8.49569e-06	0.517281	-0.580559
132789283	rs7112135	4.10342e-11	0.0640207	-0.46151	8.44937e-06	0.504193	-0.572939
132789757	rs117822807	2.76585e-11	-1.30687e-10	-0.79196	4.39968e-06	-1.30687e-10	-0.721306
132789795	rs7937717	4.31987e-11	0.102317	-0.448401	8.12607e-06	0.453467	-0.561226
132789816	rs2659629	1.04106e-11	-1.76906	-3.70051e-10	1.74785e-06	-1.64445	-3.70051e-10
132789906	rs12805206	1.2255e-11	-1.60596	-3.70051e-10	1.55063e-06	-1.76417	-3.70051e-10
132789948	rs7937764	4.42629e-11	0.102036	-0.423783	9.13508e-06	0.546503	-0.537219
132789985	rs12419226	4.35193e-11	1.18781	-1.5265	1.7436e-05	2.18256	-1.52686
132790357	rs2659628	1.22671e-11	-1.50753	-0.0974436	1.30378e-06	-1.69992	-0.237643
132790831	rs61906936	4.18986e-11	0.00883753	-0.38548	6.72449e-06	0.204653	-0.501734
132790924	rs7342163	1.86812e-11	-1.27806	0.0936782	2.26337e-06	-1.28563	-0.10035
132791062	rs61906959	3.58858e-11	-0.0113826	-0.520169	5.7313e-06	0.193662	-0.650557
132791152	rs1911255	1.00969e-11	-1.45511	-0.344554	1.01011e-06	-1.71195	-0.480831
132791199	rs61909260	3.69575e-11	0.0539241	-0.556049	5.93852e-06	0.262638	-0.684014
132791474	rs55861545	2.0289e-11	-0.547516	-0.554298	2.69672e-06	-0.549053	-0.66175
132791552	rs2725460	1.07893e-11	-1.73334	-3.70051e-10	1.58275e-06	-1.74367	-3.70051e-10
132791667	rs140902928	1.57905e-11	-1.35248	-3.70051e-10	1.8551e-06	-1.5849	-3.70051e-10
132791830	rs2725459	1.09854e-11	-1.71532	-3.70051e-10	1.56107e-06	-1.75747	-3.70051e-10
132791866	rs575068334	5.90485e-11	-0.0335355	-3.70051e-10	2.52122e-05	1.02449	-3.70051e-10
132791965	rs7946237	3.48979e-11	0.00760472	-0.567071	6.15723e-06	0.286179	-0.671389
132792020	rs2659626	1.11219e-11	-1.70298	-3.70051e-10	1.54582e-06	-1.76728	-3.70051e-10
132792405	rs7946433	2.56672e-11	-0.346289	-0.520389	5.14435e-06	0.0332536	-0.598191
132792411	rs78628762	1.32547e-11	-1.30687e-10	-1.52754	1.97623e-06	-1.30687e-10	-1.52165
132793145	rs11223278	9.42096e-12	-1.32859	-0.540366	1.19844e-06	-1.51044	-0.511374
132793179	rs11223279	5.86116e-11	-0.0409605	-3.70051e-10	1.42603e-05	0.454643	-3.70051e-10
132793194	rs73024206	2.02368e-11	-1.10439	-3.70051e-10	1.81404e-06	-1.60728	-3.70051e-10
132793242	rs2659625	1.13951e-11	-1.67871	-3.70051e-10	1.54211e-06	-1.76969	-3.70051e-10
132793268	rs55655614	4.28601e-11	0.0601838	-0.414136	7.28249e-06	0.205906	-0.423271
132793291	rs2659624	1.49527e-11	-1.09806	-0.308947	1.31887e-06	-1.53445	-0.391608
132794386	rs11223280	1.4275e-11	-1.45339	-3.70051e-10	2.89687e-06	-1.13921	-3.70051e-10
132794586	rs2659622	1.13418e-11	-1.6834	-3.70051e-10	1.54235e-06	-1.76953	-3.70051e-10
132794766	rs11223281	1.40925e-11	-1.46625	-3.70051e-10	2.96029e-06	-1.11755	-3.70051e-10
132794801	rs77494074	1.15998e-11	-1.66091	-3.70051e-10	1.63505e-06	-1.71116	-3.70051e-10
132795365	rs34531264	1.2836e-10	1.14171	-0.398771	3.04887e-05	1.58669	-0.37217
132795451	rs118118411	1.04738e-11	-1.76302	-3.70051e-10	1.87856e-06	-1.57233	-3.70051e-10
132795569	rs10894623	1.26775e-11	-1.57206	-3.70051e-10	2.11112e-06	-1.45562	-3.70051e-10
132796164	rs2659621	1.0616e-11	-1.74953	-3.70051e-10	1.60952e-06	-1.7269	-3.70051e-10
132796264	rs35013261	9.12778e-12	-1.0526	-0.847975	2.30354e-06	-0.350533	-1.01786
132796374	rs2659620	1.06159e-11	-1.74954	-3.70051e-10	1.59192e-06	-1.7379	-3.70051e-10
132796757	rs7123307	6.33309e-11	0.0364792	-3.70051e-10	1.63758e-05	0.592964	-3.70051e-10
132797082	rs2659619	1.05877e-11	-1.7522	-3.70051e-10	1.55709e-06	-1.76002	-3.70051e-10
132797134	rs2659618	1.05877e-11	-1.7522	-3.70051e-10	1.55709e-06	-1.76002	-3.70051e-10
132797191	rs35840833	7.27007e-11	0.617279	-0.442821	2.13473e-05	1.27875	-0.420657
132797690	rs10791262	1.30638e-11	-1.54205	-3.70051e-10	2.57381e-06	-1.25745	-3.70051e-10
132797887	rs2659617	3.9083e-11	-0.0404183	-0.405789	5.01853e-06	-0.204945	-0.384754
132797988	rs4622277	7.79485e-11	0.648203	-0.404049	2.29236e-05	1.31368	-0.384352
132798750	rs2659616	8.14228e-12	-1.44202	-0.572803	9.60623e-07	-1.68993	-0.553081
132799350	rs2725458	8.20767e-12	-1.4185	-0.588327	9.54083e-07	-1.65354	-0.5963
132799551	rs75521722	1.08167e-11	-1.7308	-3.70051e-10	2.12461e-06	-1.44925	-3.70051e-10
132799559	rs34316506	1.06801e-11	-1.74352	-3.70051e-10	1.587e-06	-1.74099	-3.70051e-10
132799836	rs11223284	8.32459e-12	-1.29868	-0.694003	1.15685e-06	-1.3688	-0.688334
132800119	rs11223285	6.66731e-12	-1.36801	-0.846664	8.92571e-07	-1.42203	-0.894454
132800257	rs75979722	1.04177e-11	-1.76839	-3.70051e-10	1.65378e-06	-1.69977	-3.70051e-10
132800883	rs7947479	5.07121e-12	-1.33523	-1.15309	6.76487e-07	-1.44769	-1.14599
132801190	rs1605327	4.63162e-12	-1.22398	-1.35501	6.76494e-07	-1.18454	-1.40913
132801230	rs7932814	1.51269e-10	1.17457	-0.267408	3.84047e-05	1.69889	-0.253551
132801238	rs7932821	1.31014e-10	1.0602	-0.296786	3.29306e-05	1.57466	-0.283091
132801239	rs1605328	5.53532e-12	-1.54608	-0.85466	8.08787e-07	-1.5928	-0.822259
132801255	rs80183082	1.06486e-11	-1.74646	-3.70051e-10	1.55084e-06	-1.76404	-3.70051e-10
132801921	rs146017220	1.10583e-11	-1.70871	-3.70051e-10	1.56115e-06	-1.75742	-3.70051e-10
132802067	rs61909264	3.73075e-12	-1.76466	-1.03062	4.85012e-07	-1.76969	-1.15673
132802290	rs61909265	1.08527e-11	-0.20207	-1.52541	9.86438e-07	-0.707411	-1.50908
132802440	rs115670320	1.36108e-11	-1.50103	-3.70051e-10	1.69252e-06	-1.67662	-3.70051e-10
132802443	rs116771800	1.22512e-11	-1.60627	-3.70051e-10	1.63021e-06	-1.71413	-3.70051e-10
132802761	rs1472828	1.65531e-11	-0.382598	-0.922722	1.4839e-06	-1.04222	-0.76594
132802847	rs1472829	4.22643e-12	-1.668	-1.00254	4.61529e-07	-1.76952	-1.20653
132803025	rs114252097	1.72998e-11	-1.2612	-3.70051e-10	7.24955e-06	-0.221898	-3.70051e-10
132803094	rs4075476	2.75267e-12	-1.66452	-1.43481	6.08427e-07	-1.57384	-1.12588
132803274	rs116936885	1.42174e-11	-1.45743	-3.70051e-10	1.68528e-06	-1.68091	-3.70051e-10
132803872	rs871437	6.95651e-12	-0.664068	-1.50815	8.74829e-07	-0.881382	-1.45518
132804182	rs906253	4.69899e-12	-1.05276	-1.51178	4.32185e-07	-1.58805	-1.45369
132804206	rs55839200	1.04105e-11	-1.76908	-3.70051e-10	1.54231e-06	-1.76955	-3.70051e-10
132804822	rs116843449	2.67509e-11	-0.825326	-3.70051e-10	1.94601e-05	0.765528	-3.70051e-10
132805261	rs144212107	1.11193e-11	-1.70321	-3.70051e-10	2.51669e-06	-1.27989	-3.70051e-10
132805320	rs79115280	1.05588e-11	-1.75494	-3.70051e-10	1.66e-06	-1.69602	-3.70051e-10
132805928	rs190824427	2.65341e-11	-0.833465	-3.70051e-10	5.54819e-06	-0.489365	-3.70051e-10
132806165	rs7101515	3.04668e-12	-1.56803	-1.42981	4.50777e-07	-1.76274	-1.23688
132806192	rs7117685	5.16897e-12	-0.986549	-1.48267	1.06827e-06	-0.610343	-1.52646
132806539	rs10894624	2.93109e-12	-1.60398	-1.43253	5.79717e-07	-1.24665	-1.5014
132806833	rs141330825	2.29402e-11	-0.979001	-3.70051e-10	3.3011e-06	-1.00858	-3.70051e-10
132807107	rs11607532	2.96337e-12	-1.57129	-1.45428	6.07045e-07	-1.1897	-1.51229
132807402	rs12417959	3.15518e-12	-1.53289	-1.42996	9.8086e-07	-0.817986	-1.40418
132807458	rs12807969	4.66117e-12	-1.10387	-1.46875	7.91963e-07	-0.911606	-1.52447
132807740	rs115289177	2.58548e-11	-0.859399	-3.70051e-10	1.83998e-05	0.709503	-3.70051e-10
132807784	rs74919844	1.99767e-11	-1.11733	-3.70051e-10	1.1855e-05	0.269913	-3.70051e-10
132808371	rs12284012	1.78835e-11	-1.22801	-3.70051e-10	3.55186e-06	-0.935365	-3.70051e-10
132808682	rs56283573	1.05894e-11	-1.75204	-3.70051e-10	1.5559e-06	-1.76078	-3.70051e-10
132808841	rs61909269	1.05405e-11	-1.75667	-3.70051e-10	1.55095e-06	-1.76397	-3.70051e-10
132809376	rs11223289	3.69455e-12	-1.70763	-1.09741	7.00351e-07	-1.4784	-1.08061
132809508	rs10791263	2.67548e-12	-1.60839	-1.51938	3.88333e-07	-1.70367	-1.44506
132810214	rs76957057	4.26253e-12	-1.18905	-1.47298	4.22809e-07	-1.65305	-1.41062
132810449	rs61909270	1.04039e-11	-1.76972	-3.70051e-10	1.544e-06	-1.76846	-3.70051e-10
132810542	rs35806016	2.34713e-11	-0.956115	-3.70051e-10	3.15397e-06	-1.05418	-3.70051e-10
132811203	rs7130483	2.70275e-12	-1.63691	-1.48072	3.96452e-07	-1.76931	-1.35873
132811266	rs61909271	1.07324e-11	-1.73863	-3.70051e-10	1.57167e-06	-1.7507	-3.70051e-10
132811728	rs55679523	2.39174e-12	-1.73101	-1.50886	3.71058e-07	-1.75967	-1.43457
132811777	rs10431100	3.49178e-12	-1.67773	-1.18375	7.59769e-07	-1.32574	-1.15184
132812032	rs79566156	3.1575e-12	-1.72965	-1.23246	6.78679e-07	-1.65047	-0.939969
132812448	rs78736779	6.29512e-11	0.0304653	-3.70051e-10	1.27764e-05	0.344761	-3.70051e-10
132812623	rs147191949	2.20803e-11	-1.01721	-3.70051e-10	3.13965e-06	-1.05872	-3.70051e-10
132812642	rs12575270	3.09357e-12	-1.5833	-1.39926	5.62958e-07	-1.28738	-1.49001
132813378	rs61909272	7.08205e-12	-1.06671	-1.08762	2.59341e-06	-0.268943	-0.980922
132813548	rs72653405	5.74365e-12	-1.46748	-0.896315	1.75119e-06	-0.907331	-0.735212
132813727	rs117671974	2.96284e-12	-1.55887	-1.46688	4.67252e-07	-1.55453	-1.40919
132813868	rs76378551	5.57175e-12	-1.44556	-0.948624	1.62496e-06	-0.639591	-1.07776
132813899	rs10894625	3.24944e-12	-1.70043	-1.23298	5.01548e-07	-1.72968	-1.16322
132814063	rs117372767	2.44497e-12	-1.72496	-1.4929	4.04364e-07	-1.73092	-1.37736
132814741	rs73024300	1.4647e-11	-1.42766	-3.70051e-10	2.29985e-06	-1.36999	-3.70051e-10
132815141	rs78301549	1.31672e-11	-1.53416	-3.70051e-10	1.62179e-06	-1.71931	-3.70051e-10
132815368	rs10894626	5.62907e-12	-1.47122	-0.912726	1.01231e-06	-1.34705	-0.843552
132815709	rs146602261	1.07336e-11	-1.73851	-3.70051e-10	1.6672e-06	-1.69169	-3.70051e-10
132815771	rs111976830	1.04049e-11	-1.76962	-3.70051e-10	1.54497e-06	-1.76783	-3.70051e-10
132816220	rs118182200	1.05852e-11	-1.75244	-3.70051e-10	1.71334e-06	-1.66439	-3.70051e-10
132816293	rs146816382	4.52855e-11	-1.30687e-10	-0.298906	5.86021e-06	-1.30687e-10	-0.434652
132816302	rs76638721	5.72951e-12	-0.842109	-1.52415	5.45562e-07	-1.28156	-1.52722
132816494	rs150400405	1.46525e-11	-1.42728	-3.70051e-10	1.79053e-06	-1.62033	-3.70051e-10
132817784	rs1395503	3.05311e-12	-1.46878	-1.52696	3.55634e-07	-1.72781	-1.50888
132818813	rs12292999	2.54953e-12	-1.72208	-1.4539	4.91889e-07	-1.45333	-1.45901
132818906	rs61909274	1.81222e-11	-1.21476	-3.70051e-10	2.76328e-06	-1.18642	-3.70051e-10
132819166	rs7111885	3.10442e-12	-1.72369	-1.25538	5.53724e-07	-1.60081	-1.19311
132819241	rs73026204	3.01713e-10	1.59758	-3.70051e-10	5.45192e-05	1.79572	-3.70051e-10
132819663	rs10894627	5.28529e-12	-1.64925	-0.797719	1.2156e-06	-1.29455	-0.713047
132819773	rs74560030	1.25673e-11	-1.58079	-3.70051e-10	1.71305e-06	-1.66456	-3.70051e-10
132819884	rs7115863	2.45963e-12	-1.74503	-1.46686	4.14977e-07	-1.75099	-1.33138
132819993	rs76146634	1.53914e-11	-1.37808	-3.70051e-10	1.8576e-06	-1.58355	-3.70051e-10
132820278	rs76855675	1.38313e-11	-1.48496	-3.70051e-10	2.41317e-06	-1.3219	-3.70051e-10
132820760	rs73026205	3.37592e-11	-0.592642	-3.70051e-10	6.17092e-06	-0.38299	-3.70051e-10
132821142	rs12789836	3.14997e-12	-1.75618	-1.20832	7.13681e-07	-1.32116	-1.219
132821271	rs61909276	2.01626e-11	-1.10806	-3.70051e-10	3.08233e-06	-1.07715	-3.70051e-10
132821513	rs2336590	6.26445e-12	-0.845987	-1.43102	4.44411e-07	-1.50355	-1.51029
132821543	rs6590668	3.4297e-12	-1.75384	-1.12558	6.93559e-07	-1.61356	-0.955194
132821607	rs7942643	3.4726e-12	-1.75466	-1.11233	7.18322e-07	-1.59426	-0.939417
132821647	rs7942655	3.48031e-12	-1.75676	-1.10802	7.45351e-07	-1.56245	-0.934283
132821733	rs7942674	3.46096e-12	-1.75801	-1.11233	7.43834e-07	-1.55936	-0.939417
132822235	rs10750516	3.42059e-12	-1.75937	-1.12271	7.47819e-07	-1.52545	-0.967978
132822445	rs1506879	2.66618e-12	-1.69711	-1.43413	4.06438e-07	-1.76944	-1.33372
132822598	rs77361501	1.72221e-11	-1.2657	-3.70051e-10	1.88671e-06	-1.568	-3.70051e-10
132822633	rs73026219	1.04995e-11	-1.76056	-3.70051e-10	1.54747e-06	-1.76621	-3.70051e-10
132822674	rs73026220	1.05081e-11	-1.75975	-3.70051e-10	1.5534e-06	-1.76239	-3.70051e-10
132822675	rs7125675	2.4591e-12	-1.74682	-1.46528	3.80153e-07	-1.7456	-1.42442
132822676	rs12287207	1.06122e-11	-1.74989	-3.70051e-10	1.64792e-06	-1.70332	-3.70051e-10
132822720	rs75033329	8.30746e-12	-0.476117	-1.51862	5.46057e-07	-1.28085	-1.52702
132822836	rs10750517	3.25302e-12	-1.76334	-1.16897	7.23895e-07	-1.50336	-1.02259
132822888	rs61909277	2.03596e-11	-1.09834	-3.70051e-10	3.35039e-06	-0.993761	-3.70051e-10
132823029	rs61909278	2.0512e-11	-1.09089	-3.70051e-10	3.13698e-06	-1.05958	-3.70051e-10
132823037	rs7358510	3.1623e-12	-1.7605	-1.20009	6.78037e-07	-1.54657	-1.04482
132823545	rs11223291	2.58648e-12	-1.70036	-1.46123	4.82651e-07	-1.46523	-1.46607
132823558	rs11223292	2.60526e-12	-1.69313	-1.46123	4.89927e-07	-1.45026	-1.46607
132823763	rs61909279	2.01609e-11	-1.10815	-3.70051e-10	3.08206e-06	-1.07724	-3.70051e-10
132824181	rs4567476	3.60815e-12	-1.764	-1.0647	7.30555e-07	-1.61666	-0.90013
132824251	rs76238648	2.51049e-12	-1.67296	-1.51846	3.9088e-07	-1.69437	-1.44783
132824371	rs4542422	3.57304e-12	-1.764	-1.07448	7.22279e-07	-1.61666	-0.911523
132824455	rs75040072	8.86827e-12	-0.417165	-1.51225	6.10263e-07	-1.21167	-1.48503
132824474	rs4572146	3.65775e-12	-1.75976	-1.05529	7.25182e-07	-1.63498	-0.889185
132824862	rs143619596	1.39379e-11	-1.47728	-3.70051e-10	3.29353e-06	-1.01088	-3.70051e-10
132825006	rs73026229	1.87774e-11	-1.17924	-3.70051e-10	2.86571e-06	-1.15002	-3.70051e-10
132825208	rs2135635	3.78286e-12	-1.74246	-1.03895	7.24005e-07	-1.67865	-0.847142
132825501	rs7107796	3.43587e-12	-1.75976	-1.11787	6.88657e-07	-1.63498	-0.940865
132825513	rs140840401	2.11901e-11	-1.05836	-3.70051e-10	3.12453e-06	-1.06355	-3.70051e-10
132825582	rs7123913	3.51499e-12	-1.75508	-1.09978	7.00855e-07	-1.63903	-0.919266
132825637	rs6590669	3.43793e-12	-1.75508	-1.12195	6.82538e-07	-1.63903	-0.945748
132825658	rs187530511	1.32568e-11	-1.30687e-10	-1.52738	1.96398e-06	-1.30687e-10	-1.52786
132825806	rs7127146	2.49203e-12	-1.70236	-1.49643	4.00989e-07	-1.72	-1.39666
132825881	rs11223295	1.33854e-11	-1.30687e-10	-1.51773	2.02372e-06	-1.30687e-10	-1.4979
132826084	rs10894628	4.13323e-12	-1.74998	-0.942851	7.95825e-07	-1.47389	-0.957322
132826354	rs187499172	1.17751e-11	-1.64591	-3.70051e-10	2.03721e-06	-1.49126	-3.70051e-10
132826419	rs1532917	3.66597e-12	-1.75027	-1.06253	7.51763e-07	-1.61317	-0.875005
132826553	rs78990103	1.17451e-11	-0.193337	-1.45512	7.98749e-07	-1.06484	-1.36271
132826587	rs73026234	1.04094e-11	-1.76918	-3.70051e-10	1.5423e-06	-1.76956	-3.70051e-10
132826639	rs61909295	1.80356e-11	-1.21955	-3.70051e-10	2.61537e-06	-1.24143	-3.70051e-10
132826693	rs140809727	1.79588e-11	-1.30687e-10	-1.22382	3.30512e-06	-1.30687e-10	-1.00737
132826925	rs75736895	9.7235e-12	-0.327743	-1.5096	6.60593e-07	-1.15372	-1.46373
132827299	rs61909296	1.84781e-11	-1.19531	-3.70051e-10	2.81893e-06	-1.16648	-3.70051e-10
132827567	rs2135637	4.45012e-12	-1.49906	-1.1199	4.5767e-07	-1.66913	-1.31531
132827692	rs2135636	2.39067e-12	-1.72609	-1.51423	3.79048e-07	-1.73647	-1.43646
132827720	rs58274420	2.35409e-12	-1.76189	-1.49384	3.81324e-07	-1.76588	-1.40106
132827995	rs10894629	4.34497e-12	-1.71189	-0.930984	1.17911e-06	-1.20818	-0.829895
132828042	rs10894630	7.38034e-12	-1.05973	-1.05334	1.1773e-06	-0.769159	-1.27045
132828163	rs56261700	3.04478e-11	-0.695881	-3.70051e-10	4.21816e-06	-0.763438	-3.70051e-10
132828284	rs2336466	3.92304e-12	-1.75084	-0.994189	8.39281e-07	-1.52134	-0.856708
132828835	rs2336467	2.88269e-12	-1.61587	-1.4373	4.10641e-07	-1.59055	-1.50232
132828900	rs11605949	1.08246e-11	-1.73007	-3.70051e-10	1.61233e-06	-1.72515	-3.70051e-10
132828991	rs11608128	2.87593e-12	-1.69365	-1.36187	5.44821e-07	-1.6869	-1.12324
132829095	rs10750518	2.76263e-12	-1.74126	-1.35445	3.84494e-07	-1.73248	-1.42619
132829123	rs11608158	3.16323e-12	-1.59284	-1.36746	5.65766e-07	-1.64043	-1.13198
132829128	rs11606002	1.07139e-11	-1.74035	-3.70051e-10	1.59478e-06	-1.7361	-3.70051e-10
132829255	rs10750519	4.13743e-12	-1.7691	-0.922714	4.92731e-07	-1.76773	-1.1429
132829432	rs74739178	1.07969e-11	-1.73264	-3.70051e-10	1.61039e-06	-1.72636	-3.70051e-10
132829531	rs11606449	2.28893e-12	-1.75987	-1.52394	3.52014e-07	-1.71928	-1.52765
132829680	rs10894631	1.04052e-11	-1.76959	-3.70051e-10	1.54268e-06	-1.76932	-3.70051e-10
132829862	rs1567127	2.39113e-12	-1.72902	-1.5111	4.03086e-07	-1.62508	-1.48637
132830073	rs75053792	1.74712e-11	-1.25134	-3.70051e-10	2.15715e-06	-1.43405	-3.70051e-10
132830111	rs1316945	4.94086e-12	-1.44936	-1.06499	5.82791e-07	-1.59076	-1.152
132830183	rs1124056	1.11903e-11	-1.69684	-3.70051e-10	1.59941e-06	-1.7332	-3.70051e-10
132830209	rs111901269	1.57565e-11	-1.35464	-3.70051e-10	3.30622e-06	-1.00703	-3.70051e-10
132830397	rs7106410	1.04074e-11	-1.76937	-3.70051e-10	1.55186e-06	-1.76339	-3.70051e-10
132830475	rs6590670	3.74132e-12	-1.65287	-1.13959	1.06004e-06	-1.45074	-0.693784
132830817	rs75474672	1.04985e-11	-1.76066	-3.70051e-10	1.54256e-06	-1.76939	-3.70051e-10
132831170	rs11223296	4.1735e-11	-1.30687e-10	-0.380554	5.49513e-06	-1.30687e-10	-0.498974
132831294	rs11223297	2.82396e-12	-1.625	-1.44875	7.82367e-07	-0.993088	-1.45518
132831526	rs11223298	2.83244e-12	-1.65794	-1.41281	7.54397e-07	-1.06409	-1.42058
132831793	rs11223299	4.21961e-12	-1.57541	-1.09674	1.1761e-06	-0.767629	-1.27301
132832334	rs12276491	2.8462e-12	-1.67198	-1.39393	7.46279e-07	-1.11875	-1.37674
132832714	rs79567115	2.44944e-11	-0.913451	-3.70051e-10	9.03293e-06	-0.00196074	-3.70051e-10
132832878	rs12269732	2.60002e-12	-1.68646	-1.46992	6.61222e-07	-1.15704	-1.45947
132833129	rs73028275	2.53924e-10	1.42514	-3.70051e-10	3.38046e-05	1.31776	-3.70051e-10
132833213	rs11223301	2.62003e-12	-1.70994	-1.43877	6.39449e-07	-1.22405	-1.42594
132833283	rs12284464	2.55172e-12	-1.70793	-1.4672	6.31529e-07	-1.21801	-1.44444
132834193	rs11223302	2.62512e-12	-1.70609	-1.44068	6.54758e-07	-1.21255	-1.41378
132834258	rs10791264	6.19773e-12	-0.984308	-1.3034	1.43939e-06	-0.531659	-1.30696
132836317	rs10791265	7.47804e-12	-0.879464	-1.22046	1.80938e-06	-0.385229	-1.22462
132836994	rs59930372	7.28776e-12	-1.76769	-0.358005	7.44778e-07	-1.69786	-0.799647
132837153	rs117014671	1.08881e-11	-1.72422	-3.70051e-10	1.56993e-06	-1.7518	-3.70051e-10
132837955	rs2878712	9.60895e-11	-1.30687e-10	0.453386	1.0246e-05	-1.30687e-10	0.124052
132838391	rs186974264	1.5499e-11	-1.30687e-10	-1.37112	2.01146e-06	-1.30687e-10	-1.50398
132838419	rs117469662	1.06557e-11	-1.7458	-3.70051e-10	1.58846e-06	-1.74007	-3.70051e-10
132838498	rs7926617	1.04285e-11	-1.76736	-3.70051e-10	1.57008e-06	-1.75171	-3.70051e-10
132838923	rs1506882	4.04958e-12	-1.67584	-1.03744	5.74436e-07	-1.70561	-1.05159
132838974	rs146260898	1.04095e-11	-1.76918	-3.70051e-10	1.54787e-06	-1.76596	-3.70051e-10
132839878	rs117643158	1.32434e-11	-1.30687e-10	-1.52839	1.9652e-06	-1.30687e-10	-1.52724
132840189	rs7947555	2.18866e-11	-1.30687e-10	-1.02602	3.50903e-06	-1.30687e-10	-0.947499
132840570	rs2336468	5.70088e-12	-1.65436	-0.716914	7.76773e-07	-1.5304	-0.925042
132840791	rs10791266	2.30262e-12	-1.76881	-1.50904	3.47634e-07	-1.73782	-1.52163
132840980	rs7951483	2.16661e-11	-1.30687e-10	-1.03614	3.47102e-06	-1.30687e-10	-0.958388
132841082	rs78301847	1.776e-11	-0.235595	-0.99935	3.43603e-06	0.0856935	-1.05422
132841203	rs117080756	2.29933e-11	-0.976693	-3.70051e-10	2.89529e-06	-1.13975	-3.70051e-10
132841591	rs906252	5.21441e-12	-1.75475	-0.70572	6.56778e-07	-1.70786	-0.915384
132841733	rs885102	2.38085e-12	-1.75238	-1.49206	3.59122e-07	-1.69854	-1.52839
132843636	rs6590671	2.24891e-11	-1.30687e-10	-0.998862	3.61292e-06	-1.30687e-10	-0.918321
132843990	rs12287409	3.78727e-12	-1.76578	-1.01447	6.06729e-07	-1.76742	-0.935087
132844342	rs141020400	2.09115e-11	-1.07159	-3.70051e-10	3.18492e-06	-1.04441	-3.70051e-10
132844814	rs184612798	3.34574e-11	-0.601621	-3.70051e-10	4.25419e-06	-0.754934	-3.70051e-10
132844883	rs7938703	2.5422e-12	-1.70788	-1.47098	3.92701e-07	-1.61153	-1.52601
132845053	rs12420799	3.46811e-11	-1.30687e-10	-0.565698	6.55998e-06	-1.30687e-10	-0.32185
132847301	rs11223305	2.30881e-11	-1.30687e-10	-0.972578	3.71621e-06	-1.30687e-10	-0.890132
132847377	rs10750520	7.0767e-12	-1.70174	-0.453345	8.6953e-07	-1.60932	-0.733317
132847995	rs66488763	2.41448e-11	-1.30687e-10	-0.927825	4.33509e-06	-1.30687e-10	-0.736094
132848019	rs11825173	2.45114e-11	-1.30687e-10	-0.912757	4.41828e-06	-1.30687e-10	-0.717086
132848228	rs11223307	2.74515e-12	-1.65373	-1.44833	4.24151e-07	-1.5446	-1.51591
132848306	rs11223308	2.23851e-11	-1.30687e-10	-1.0035	3.56106e-06	-1.30687e-10	-0.93278
132848455	rs10894633	3.50537e-12	-1.7246	-1.133	5.33548e-07	-1.7536	-1.07744
132848689	rs11223309	1.05611e-11	-1.75472	-3.70051e-10	1.61475e-06	-1.72366	-3.70051e-10
132850055	rs7101624	5.15712e-12	-1.68885	-0.782669	5.75119e-07	-1.75215	-1.00386
132850575	rs11223310	1.09012e-11	-1.72302	-3.70051e-10	2.19529e-06	-1.41652	-3.70051e-10
132850644	rs2878748	6.08208e-12	-1.74523	-0.561315	6.04543e-07	-1.76809	-0.93803
132850735	rs11223311	1.04783e-11	-1.76259	-3.70051e-10	1.64368e-06	-1.7059	-3.70051e-10
132851017	rs11223312	1.04675e-11	-1.76362	-3.70051e-10	1.64901e-06	-1.70266	-3.70051e-10
132851248	rs12363828	1.05024e-11	-1.76029	-3.70051e-10	1.63346e-06	-1.71214	-3.70051e-10
132851381	rs12363846	1.05158e-11	-1.75902	-3.70051e-10	1.62856e-06	-1.71514	-3.70051e-10
132851562	rs12363869	1.05611e-11	-1.75472	-3.70051e-10	1.61475e-06	-1.72366	-3.70051e-10
132851658	rs12365446	1.053e-11	-1.75766	-3.70051e-10	1.62381e-06	-1.71806	-3.70051e-10
132851896	rs60646183	1.05611e-11	-1.75472	-3.70051e-10	1.61475e-06	-1.72366	-3.70051e-10
132852098	rs10444346	1.05024e-11	-1.76029	-3.70051e-10	1.63346e-06	-1.71214	-3.70051e-10
132852465	rs4937743	5.71343e-12	-1.65917	-0.709908	6.33463e-07	-1.73708	-0.922308
132853592	rs11223313	3.60738e-12	-1.74577	-1.08314	5.5888e-07	-1.73497	-1.04969
132853598	rs78575779	4.52086e-12	-1.71612	-0.887072	6.83703e-07	-1.73603	-0.847044
132854009	rs10444347	1.04783e-11	-1.76259	-3.70051e-10	1.64368e-06	-1.7059	-3.70051e-10
132854529	rs11223314	1.04039e-11	-1.76971	-3.70051e-10	1.72398e-06	-1.6582	-3.70051e-10
132854556	rs1911254	4.61492e-12	-1.6994	-0.8832	6.79792e-07	-1.72253	-0.866272
132854769	rs7106554	4.55163e-12	-1.71321	-0.8832	6.72238e-07	-1.73371	-0.866272
132855568	rs7930174	4.38713e-12	-1.66459	-0.968632	6.54402e-07	-1.67401	-0.952857
132857120	rs77281827	2.13751e-11	-1.30687e-10	-1.04967	3.26378e-06	-1.30687e-10	-1.01995
132857148	rs11223315	1.06485e-11	-1.74648	-3.70051e-10	1.61482e-06	-1.72361	-3.70051e-10
132857210	rs11223316	1.06091e-11	-1.75018	-3.70051e-10	1.6239e-06	-1.71801	-3.70051e-10
132857335	rs7102243	3.3228e-12	-1.72222	-1.18887	4.92685e-07	-1.74695	-1.16377
132857630	rs76686526	2.14721e-11	-1.30687e-10	-1.04514	3.27904e-06	-1.30687e-10	-1.01529
132857727	rs7102633	3.38171e-12	-1.71636	-1.17716	4.96821e-07	-1.75072	-1.15164
132857790	rs7122019	4.04074e-12	-1.6658	-1.04967	6.11227e-07	-1.67517	-1.01995
132857896	rs75955338	2.22132e-11	-1.30687e-10	-1.01121	3.39566e-06	-1.30687e-10	-0.98034
132857979	rs2135634	6.56274e-12	-1.7675	-0.462983	9.55855e-07	-1.74335	-0.504635
132858383	rs11223317	3.63129e-12	-1.67505	-1.14726	5.03619e-07	-1.76808	-1.1207
132859088	rs76432086	1.2528e-11	-1.58392	-3.70051e-10	2.28773e-06	-1.37528	-3.70051e-10
132859296	rs7933136	2.26607e-12	-1.76818	-1.52567	3.43795e-07	-1.74856	-1.52199
132859912	rs7114643	3.25791e-12	-1.73291	-1.19789	4.92293e-07	-1.73839	-1.17313
132860289	rs7937165	2.13187e-11	-1.30687e-10	-1.05231	3.20619e-06	-1.30687e-10	-1.03775
132860307	rs7952298	3.22389e-12	-1.71636	-1.22495	4.66911e-07	-1.75072	-1.21373
132860678	rs183656574	1.07992e-11	-1.73242	-3.70051e-10	1.54427e-06	-1.76828	-3.70051e-10
132861210	rs79307606	2.30634e-11	-1.30687e-10	-0.973649	3.47256e-06	-1.30687e-10	-0.957944
132861478	rs12363746	1.0598e-11	-1.75122	-3.70051e-10	1.63989e-06	-1.70821	-3.70051e-10
132861812	rs6590673	3.62221e-12	-1.72774	-1.09707	5.43977e-07	-1.74284	-1.06885
132863682	rs7114353	4.09002e-12	-1.33117	-1.37217	4.90349e-07	-1.45975	-1.45573
132863712	rs60892333	3.29293e-12	-1.46387	-1.45625	5.96018e-07	-1.23594	-1.48439
132863722	rs59850341	3.08104e-12	-1.53443	-1.45219	5.64974e-07	-1.29292	-1.48089
132863724	rs77782522	4.58795e-12	-1.638	-0.950464	6.13028e-07	-1.67712	-1.01506
132864099	rs13377496	4.60827e-12	-1.22723	-1.35681	5.12309e-07	-1.43069	-1.44098
132864179	rs9737546	1.04043e-11	-1.76968	-3.70051e-10	1.73944e-06	-1.64927	-3.70051e-10
132864266	rs1506881	2.67981e-12	-1.60795	-1.51819	3.98838e-07	-1.59425	-1.52779
132864269	rs61909298	2.62939e-12	-1.62145	-1.52369	4.65396e-07	-1.47318	-1.49452
132864344	rs1506880	4.02519e-12	-1.56462	-1.1547	7.23936e-07	-1.29491	-1.23098
132864669	rs1395505	2.40764e-12	-1.71474	-1.5185	3.39035e-07	-1.75614	-1.52835
132865928	rs4936178	2.3026e-12	-1.7677	-1.51016	3.36292e-07	-1.76441	-1.5282
132866209	rs4936179	2.2641e-12	-1.76801	-1.52671	3.39268e-07	-1.75821	-1.52559
132868240	rs12803178	1.14101e-11	-1.67739	-3.70051e-10	2.07307e-06	-1.47381	-3.70051e-10
132868568	rs11605732	1.05613e-11	-1.7547	-3.70051e-10	1.54955e-06	-1.76488	-3.70051e-10
132869839	rs10894635	2.25794e-12	-1.76958	-1.52787	3.36863e-07	-1.76964	-1.52128
132870561	rs77899512	9.80733e-11	0.473822	-3.70051e-10	2.14664e-05	0.863651	-3.70051e-10
132870738	rs7928193	2.67592e-12	-1.72267	-1.40493	3.8271e-07	-1.7696	-1.39371
132870789	rs77243850	2.45156e-11	-0.912586	-3.70051e-10	2.73562e-06	-1.19648	-3.70051e-10
132871088	rs10894636	2.69144e-12	-1.74439	-1.37743	3.95661e-07	-1.76498	-1.36505
132871263	rs55669018	2.47791e-12	-1.71662	-1.48786	3.67899e-07	-1.7692	-1.43358
132871336	rs10894637	2.66125e-12	-1.72116	-1.41194	3.79894e-07	-1.76966	-1.40104
132871689	rs112720468	3.95187e-11	-0.435119	-3.70051e-10	4.58269e-06	-0.680551	-3.70051e-10
132872052	rs7935421	2.5804e-12	-1.73263	-1.43132	3.98746e-07	-1.76964	-1.35263
132872194	rs73030116	1.39092e-11	-1.47934	-3.70051e-10	2.65885e-06	-1.22494	-3.70051e-10
132872904	rs191573246	1.08119e-11	-1.73125	-3.70051e-10	1.72438e-06	-1.65797	-3.70051e-10
132872914	rs10791267	2.64602e-12	-1.76972	-1.36911	4.21006e-07	-1.71154	-1.35641
132873336	rs954114	2.57616e-12	-1.76699	-1.3986	3.99977e-07	-1.73208	-1.38711
132873644	rs2336592	2.48248e-12	-1.72845	-1.47419	3.81936e-07	-1.76825	-1.39709
132873903	rs149915113	1.19631e-11	-1.63006	-3.70051e-10	1.89658e-06	-1.56278	-3.70051e-10
132873954	rs118037241	1.7074e-11	-1.27434	-3.70051e-10	3.35891e-06	-0.99122	-3.70051e-10
132874405	rs2135632	2.57512e-12	-1.72158	-1.44442	3.99448e-07	-1.76795	-1.35256
132874636	rs2135631	2.52396e-12	-1.73421	-1.45185	3.87406e-07	-1.7696	-1.38152
132875055	rs11223319	4.94679e-12	-0.99525	-1.5179	1.01426e-06	-0.660698	-1.52798
132875470	rs1395502	2.53502e-12	-1.76399	-1.4177	3.86979e-07	-1.74515	-1.40707
132875597	rs11601484	1.15154e-11	-1.66821	-3.70051e-10	2.29165e-06	-1.37357	-3.70051e-10
132875730	rs10750521	2.7319e-12	-1.58253	-1.52437	5.25516e-07	-1.35641	-1.48981
132875738	rs11601488	1.13116e-11	-1.68606	-3.70051e-10	2.21036e-06	-1.40968	-3.70051e-10
132876080	rs76423250	3.92883e-11	-0.440967	-3.70051e-10	4.55855e-06	-0.685833	-3.70051e-10
132876133	rs187152297	1.04506e-11	-1.76523	-3.70051e-10	1.60407e-06	-1.7303	-3.70051e-10
132876507	rs1506875	3.20872e-12	-1.49315	-1.45287	5.20125e-07	-1.49246	-1.36406
132876565	rs1506874	2.55064e-12	-1.76361	-1.41194	3.87356e-07	-1.75021	-1.40104
132876794	rs10128727	2.3809e-12	-1.72382	-1.52059	3.44638e-07	-1.74183	-1.52627
132877433	rs10791268	2.27094e-12	-1.76972	-1.52198	3.40739e-07	-1.75131	-1.52817
132877670	rs7950100	3.00411e-12	-1.54904	-1.46287	4.8624e-07	-1.53589	-1.388
132877919	rs7938283	2.38082e-12	-1.72622	-1.51823	3.4328e-07	-1.74369	-1.52836
132877952	rs11223320	2.36468e-12	-1.73302	-1.51823	3.41501e-07	-1.74888	-1.52836
132878172	rs7925181	3.17896e-12	-1.49094	-1.4644	4.99709e-07	-1.4898	-1.40677
132878183	rs7925185	3.12185e-12	-1.50521	-1.46825	4.9107e-07	-1.5019	-1.41211
132879523	rs1395501	3.03883e-12	-1.53413	-1.46629	5.06412e-07	-1.48137	-1.40188
132879596	rs1395500	2.46258e-12	-1.76482	-1.44587	3.7526e-07	-1.74787	-1.4351
132880656	rs1911253	2.53531e-12	-1.76506	-1.41652	3.88584e-07	-1.74301	-1.40507
132880823	rs61630291	1.60938e-11	-1.30687e-10	-1.33346	2.37141e-06	-1.30687e-10	-1.33935
132881180	rs11601407	1.10943e-11	-1.70547	-3.70051e-10	2.11296e-06	-1.45475	-3.70051e-10
132881335	rs73031597	1.22642e-11	-1.60521	-3.70051e-10	1.55016e-06	-1.76448	-3.70051e-10
132881840	rs80071102	1.6787e-11	-1.29129	-3.70051e-10	2.46299e-06	-1.30146	-3.70051e-10
132881852	rs113186725	1.08937e-11	-1.72371	-3.70051e-10	1.54268e-06	-1.76931	-3.70051e-10
132881964	rs147961432	1.10198e-11	-1.7122	-3.70051e-10	1.55598e-06	-1.76073	-3.70051e-10
132882031	rs951687	1.16741e-10	-1.30687e-10	0.648062	2.02712e-05	-1.30687e-10	0.806362
132882997	rs11223321	1.10006e-11	-1.72551	0.0115641	2.43033e-06	-1.36759	0.0527845
132883401	rs78736603	4.02792e-11	-0.416059	-3.70051e-10	4.99838e-06	-0.593723	-3.70051e-10
132883716	rs61910326	2.52666e-12	-1.69172	-1.49328	3.77061e-07	-1.65459	-1.5236
132884177	rs11223322	1.33538e-11	-1.52009	-3.70051e-10	2.55841e-06	-1.26345	-3.70051e-10
132884286	rs112905247	1.21387e-11	-1.61549	-3.70051e-10	1.60398e-06	-1.73035	-3.70051e-10
132885767	rs59395406	2.51032e-12	-1.67119	-1.5203	3.74871e-07	-1.65724	-1.52677
132886314	rs10750522	2.4793e-12	-1.69084	-1.51307	3.71947e-07	-1.6635	-1.52834
132886373	rs10750523	2.69336e-12	-1.7594	-1.3617	4.56997e-07	-1.70833	-1.27759
132886676	rs113059533	3.58478e-11	-0.532612	-3.70051e-10	4.48464e-06	-0.70218	-3.70051e-10
132887303	rs143188499	1.34301e-11	-1.30687e-10	-1.51439	2.07989e-06	-1.30687e-10	-1.47052
132887335	rs12788472	3.27792e-12	-1.60576	-1.31893	4.51641e-07	-1.69834	-1.29936
132887975	rs79565848	1.56215e-10	-1.30687e-10	0.939342	2.73291e-05	-1.30687e-10	1.10512
132888428	rs80311370	1.83043e-10	-1.30687e-10	1.09783	2.889e-05	-1.30687e-10	1.16066
132888794	rs73033004	1.07595e-11	-1.7361	-3.70051e-10	1.6263e-06	-1.71653	-3.70051e-10
132889300	rs7110728	2.47091e-12	-1.68695	-1.52036	3.74254e-07	-1.65753	-1.52813
132889657	rs4520608	2.71211e-12	-1.76932	-1.34485	4.6295e-07	-1.72988	-1.24309
132889658	rs113197490	1.06398e-11	-1.74729	-3.70051e-10	1.54511e-06	-1.76774	-3.70051e-10
132890544	rs76396463	1.56604e-11	-1.36076	-3.70051e-10	2.17671e-06	-1.42502	-3.70051e-10
132890715	rs73033005	1.08196e-11	-1.73053	-3.70051e-10	1.61642e-06	-1.72262	-3.70051e-10
132891723	rs4936180	2.3919e-12	-1.72183	-1.51798	3.68863e-07	-1.67179	-1.52838
132892304	rs76782628	3.53568e-11	-0.546404	-3.70051e-10	4.14535e-06	-0.78085	-3.70051e-10
132892426	rs78392269	1.36615e-11	-0.250092	-1.24722	2.11518e-06	-0.204432	-1.24927
132892624	rs11223331	3.37567e-12	-1.68276	-1.21254	5.43246e-07	-1.5874	-1.22563
132892876	rs7127303	2.4464e-12	-1.69807	-1.5192	3.69357e-07	-1.67054	-1.52829
132893285	rs76367059	1.14196e-11	-0.422102	-1.25446	1.75901e-06	-0.379084	-1.259
132893293	rs76847017	1.12716e-11	-0.431719	-1.25789	1.73999e-06	-0.388854	-1.2601
132893871	rs4399339	4.4137e-12	-1.12011	-1.50707	4.9833e-07	-1.3723	-1.52703
132893957	rs4418820	4.38983e-12	-1.12746	-1.50514	4.95733e-07	-1.37805	-1.52651
132894570	rs138388786	1.07419e-11	-1.73775	-3.70051e-10	1.70504e-06	-1.66925	-3.70051e-10
132894580	rs61910329	1.27409e-11	-1.56708	-3.70051e-10	1.81765e-06	-1.60529	-3.70051e-10
132896076	rs10791270	3.06126e-12	-1.48985	-1.50322	4.51826e-07	-1.47166	-1.52563
132896191	rs10750524	6.15219e-12	-1.10702	-1.18807	9.23916e-07	-0.994414	-1.28756
132896456	rs79834917	4.96713e-12	-1.18199	-1.32706	9.07404e-07	-0.971168	-1.32884
132896471	rs4575288	3.23401e-12	-1.45165	-1.48652	4.55599e-07	-1.47055	-1.51843
132896596	rs74805600	4.99123e-12	-1.17715	-1.32706	9.12537e-07	-0.965528	-1.32884
132896762	rs10894638	3.47011e-12	-1.39186	-1.47585	4.95255e-07	-1.39261	-1.51291
132896775	rs117970255	1.35971e-11	-1.50204	-3.70051e-10	2.03787e-06	-1.49093	-3.70051e-10
132896882	rs11223332	3.37957e-12	-1.40156	-1.49259	4.86399e-07	-1.4023	-1.52127
132897137	rs12360866	3.75534e-12	-1.29639	-1.49232	5.30472e-07	-1.31561	-1.52121
132897222	rs12796515	3.45394e-12	-1.46561	-1.40677	4.73256e-07	-1.57217	-1.37879
132898029	rs11223333	3.23083e-12	-1.45561	-1.48354	4.68575e-07	-1.43912	-1.52178
132898551	rs78950017	4.81377e-12	-1.21636	-1.32405	8.65951e-07	-1.01131	-1.33545
132898754	rs140818492	3.28674e-11	-1.30687e-10	-0.619413	5.78483e-06	-1.30687e-10	-0.447598
132899242	rs74586293	2.77351e-10	-1.30687e-10	1.51339	3.68365e-05	-1.30687e-10	1.40365
132899944	rs79179586	4.76121e-12	-1.21368	-1.33771	8.56591e-07	-1.00818	-1.34945
132900602	rs10736606	3.28539e-12	-1.415	-1.50741	4.70421e-07	-1.43011	-1.52685
132900726	rs58629044	4.80033e-12	-1.19793	-1.34528	8.6614e-07	-0.989765	-1.35678
132900761	rs56030748	4.80033e-12	-1.19793	-1.34528	8.6614e-07	-0.989765	-1.35678
132900882	rs10750525	3.14586e-12	-1.46111	-1.50469	4.50041e-07	-1.4752	-1.52606
132901024	rs78851679	4.67417e-12	-1.19793	-1.37191	8.44684e-07	-0.989765	-1.38186
132901028	rs76649986	4.79007e-12	-1.19793	-1.34742	8.75436e-07	-0.989765	-1.3461
132901087	rs7483004	3.24001e-12	-1.42429	-1.51203	4.65687e-07	-1.4392	-1.52788
132901200	rs117541425	4.54513e-12	-1.24554	-1.3523	6.67827e-07	-1.27031	-1.33625
132901269	rs7480107	2.85981e-12	-1.68628	-1.37486	4.70117e-07	-1.57334	-1.38427
132901620	rs80006937	4.87736e-12	-1.17733	-1.34996	8.83196e-07	-0.965731	-1.36131
132901746	rs117120454	5.24867e-11	-0.151334	-3.70051e-10	6.81402e-06	-0.283855	-3.70051e-10
132901900	rs75244602	4.98119e-12	-1.15626	-1.34996	9.05109e-07	-0.941223	-1.36131
132901992	rs79777226	4.98119e-12	-1.15626	-1.34996	9.05109e-07	-0.941223	-1.36131
132902201	rs35538167	2.83194e-12	-1.65395	-1.41698	4.05608e-07	-1.71507	-1.39014
132902337	rs56764042	4.7216e-12	-1.20683	-1.35291	8.50868e-07	-1.00017	-1.36417
132902421	rs57853212	4.69967e-12	-1.21149	-1.35291	8.46248e-07	-1.00561	-1.36417
132902450	rs4343032	3.52246e-12	-1.34812	-1.50462	4.45958e-07	-1.48256	-1.52781
132902594	rs4638316	3.56557e-12	-1.33401	-1.50656	4.51067e-07	-1.4709	-1.52808
132902992	rs7117316	4.33358e-12	-1.25734	-1.38816	7.75569e-07	-1.05942	-1.39757
132903301	rs59352604	4.05416e-12	-1.32661	-1.38554	7.49214e-07	-1.09653	-1.39504
132903466	rs147242207	1.35712e-11	-1.30687e-10	-1.50394	2.11388e-06	-1.30687e-10	-1.45431
132903516	rs58959572	4.0544e-12	-1.31876	-1.39333	7.50822e-07	-1.08685	-1.40257
132903754	rs75680315	4.02902e-12	-1.32249	-1.39588	7.45546e-07	-1.09145	-1.40503
132903790	rs79260768	2.06287e-10	-1.30687e-10	1.21738	3.24037e-05	-1.30687e-10	1.27544
132904118	rs79037004	3.94683e-12	-1.32032	-1.41866	7.25588e-07	-1.08878	-1.43483
132904142	rs79674889	3.93782e-12	-1.32032	-1.42095	7.2406e-07	-1.08878	-1.43694
132904304	rs78097964	3.90405e-12	-1.32444	-1.42544	7.17418e-07	-1.09385	-1.44108
132904381	rs79004175	3.90405e-12	-1.32444	-1.42544	7.17418e-07	-1.09385	-1.44108
132904771	rs60410888	3.79744e-12	-1.34795	-1.42962	6.94213e-07	-1.12288	-1.44493
132904786	rs58121307	3.66672e-12	-1.35915	-1.45344	9.02619e-07	-0.838595	-1.4667
132904805	rs58345984	3.79744e-12	-1.34795	-1.42962	6.94213e-07	-1.12288	-1.44493
132904908	rs60952582	3.78595e-12	-1.34795	-1.43265	6.92283e-07	-1.12288	-1.44771
132904948	rs57745333	3.81428e-12	-1.33627	-1.43687	6.99638e-07	-1.10845	-1.45158
132905014	rs57848990	2.9565e-12	-1.60129	-1.4266	4.69096e-07	-1.52454	-1.43525
132905173	rs11820926	3.88364e-12	-1.31618	-1.43894	7.1582e-07	-1.08369	-1.45348
132905369	rs4369418	3.34895e-12	-1.40003	-1.50322	4.68053e-07	-1.43643	-1.52558
132905593	rs11223334	3.29849e-11	-0.615844	-3.70051e-10	3.24575e-06	-1.02549	-3.70051e-10
132905687	rs10791271	3.27291e-12	-1.44364	-1.48258	4.55981e-07	-1.48319	-1.50495
132905763	rs10894639	2.8396e-12	-1.60611	-1.46212	4.26431e-07	-1.55483	-1.50031
132905919	rs75858510	1.70817e-10	-1.30687e-10	1.0287	2.9748e-05	-1.30687e-10	1.18992
132906064	rs11223335	2.75111e-12	-1.60611	-1.49378	4.20597e-07	-1.55483	-1.51409
132906361	rs4375452	2.74842e-12	-1.58762	-1.51325	3.72275e-07	-1.66263	-1.52833
132906515	rs35086194	2.32951e-11	-1.76675	0.803096	3.37075e-06	-1.72105	0.733353
132907153	rs117729556	1.32451e-11	-1.30687e-10	-1.52826	1.99759e-06	-1.30687e-10	-1.51089
132907172	rs4622273	3.64248e-12	-1.29774	-1.52149	5.05612e-07	-1.357	-1.52782
132907345	rs4641493	1.78359e-11	-1.75463	0.523947	2.44678e-06	-1.76661	0.458544
132907676	rs10791272	3.44429e-12	-1.35918	-1.516	4.72372e-07	-1.42749	-1.52534
132907987	rs4590883	3.21315e-12	-1.43097	-1.51368	4.55404e-07	-1.46127	-1.52813
132908062	rs12295256	1.04652e-11	-1.76384	-3.70051e-10	1.54454e-06	-1.76811	-3.70051e-10
132908085	rs4592431	2.35672e-12	-1.72798	-1.52665	3.5716e-07	-1.70836	-1.52405
132908211	rs35225233	3.17266e-12	-1.62325	-1.33407	4.58925e-07	-1.68102	-1.30068
132909293	rs4387353	2.81686e-12	-1.54791	-1.52836	4.00449e-07	-1.60659	-1.51141
132909417	rs138224578	1.59035e-11	-1.34535	-3.70051e-10	2.02906e-06	-1.49526	-3.70051e-10
132909518	rs78423337	1.34782e-11	-1.51082	-3.70051e-10	1.70241e-06	-1.67079	-3.70051e-10
132909848	rs569859683	2.17453e-11	-1.0325	-3.70051e-10	2.13732e-06	-1.44328	-3.70051e-10
132910459	rs113240933	1.60319e-11	-1.33732	-3.70051e-10	1.74444e-06	-1.6464	-3.70051e-10
132910603	rs12222232	2.28138e-11	-1.66294	0.67841	3.10266e-06	-1.66049	0.589917
132910633	rs142659183	3.75825e-11	-1.30687e-10	-0.485355	8.3468e-06	-1.30687e-10	-0.0809591
132910891	rs117225963	6.32176e-11	0.0346882	-3.70051e-10	3.39863e-05	1.32312	-3.70051e-10
132911017	rs76992410	1.22963e-11	-1.60259	-3.70051e-10	1.61675e-06	-1.72242	-3.70051e-10
132911101	rs11223336	2.25886e-12	-1.76872	-1.52831	4.91932e-07	-1.39333	-1.51892
132911154	rs7129438	3.25878e-12	-1.49518	-1.43536	6.67634e-07	-1.23304	-1.37381
132912552	rs77315801	1.08371e-11	-1.72892	-3.70051e-10	1.56113e-06	-1.75743	-3.70051e-10
132912844	rs11223337	2.53485e-12	-1.71548	-1.46628	4.71893e-07	-1.69609	-1.25775
132913432	rs11825737	2.52113e-12	-1.70205	-1.48513	4.72589e-07	-1.64435	-1.30802
132913662	rs12279774	1.3664e-11	-1.74845	0.251317	2.0469e-06	-1.72857	0.242059
132913867	rs12292966	1.06872e-11	-1.74285	-3.70051e-10	1.55737e-06	-1.75984	-3.70051e-10
132914048	rs7127639	3.0908e-12	-1.48401	-1.49945	4.72338e-07	-1.46317	-1.48973
132914697	rs12419190	6.41505e-12	-1.38335	-0.869893	3.09327e-06	-0.510307	-0.563302
132914764	rs55790138	2.28313e-12	-1.75923	-1.52712	3.73068e-07	-1.74873	-1.4401
132915076	rs146620041	1.15192e-11	-1.66787	-3.70051e-10	1.94115e-06	-1.53956	-3.70051e-10
132915245	rs143705346	1.44953e-11	-1.43807	-3.70051e-10	2.89401e-06	-1.1402	-3.70051e-10
132915573	rs150366641	1.49029e-11	-1.41034	-3.70051e-10	3.00608e-06	-1.1022	-3.70051e-10
132915612	rs6590674	3.16364e-12	-1.58706	-1.37311	5.45201e-07	-1.58634	-1.2231
132916140	rs66725248	2.51062e-12	-1.69116	-1.5002	4.61563e-07	-1.62967	-1.3463
132916467	rs147972678	1.55811e-11	-1.36583	-3.70051e-10	2.88364e-06	-1.14378	-3.70051e-10
132916674	rs10894640	3.32623e-12	-1.42138	-1.48867	1.01063e-06	-0.679047	-1.51321
132916692	rs12275435	1.47485e-11	-1.76511	0.344351	2.18929e-06	-1.75411	0.334853
132917254	rs11223338	2.36918e-12	-1.75021	-1.49914	4.15863e-07	-1.73887	-1.34137
132917612	rs4482038	2.38966e-12	-1.74882	-1.49192	4.24004e-07	-1.73713	-1.32372
132917803	rs4448698	2.29926e-12	-1.76929	-1.51002	3.91928e-07	-1.76967	-1.36984
132918464	rs11223339	4.66661e-12	-1.60929	-0.962169	1.68718e-06	-1.02971	-0.65007
132919039	rs80068028	3.05436e-12	-1.47333	-1.52199	3.56541e-07	-1.71044	-1.5237
132919385	rs7933116	1.65199e-11	-1.76969	0.462365	2.43416e-06	-1.76581	0.452573
132919699	rs117859172	1.87454e-11	-1.30687e-10	-1.18094	2.32565e-06	-1.30687e-10	-1.35884
132919732	rs7933468	1.39006e-11	-1.47996	-3.70051e-10	2.03907e-06	-1.49034	-3.70051e-10
132919816	rs75774195	1.06114e-11	-1.74997	-3.70051e-10	1.57215e-06	-1.75039	-3.70051e-10
132919890	rs75164010	1.0705e-11	-1.74118	-3.70051e-10	1.5741e-06	-1.74915	-3.70051e-10
132920409	rs4509773	3.28955e-12	-1.42958	-1.49157	6.20452e-07	-1.35727	-1.32287
132920767	rs112599274	1.04358e-11	-1.76665	-3.70051e-10	1.5565e-06	-1.7604	-3.70051e-10
132920785	rs10791273	3.2483e-12	-1.44219	-1.49157	6.11882e-07	-1.37118	-1.32287
132921351	rs12363709	5.10397e-12	-1.55319	-0.928691	2.08056e-06	-0.839218	-0.630981
132921598	rs142616426	2.22563e-11	-1.30687e-10	-1.00927	2.39388e-06	-1.30687e-10	-1.32992
132921811	rs10750527	3.1625e-12	-1.46068	-1.49985	5.8738e-07	-1.3916	-1.34332
132921895	rs7108715	3.16207e-12	-1.46068	-1.49999	5.87271e-07	-1.3916	-1.34351
132922433	rs76594318	1.45719e-10	-1.30687e-10	0.869788	2.38257e-05	-1.30687e-10	0.967928
132922722	rs4644652	2.77613e-12	-1.56733	-1.52351	5.01174e-07	-1.47504	-1.4186
132923321	rs11223340	2.37313e-12	-1.76117	-1.48651	3.6889e-07	-1.73741	-1.46268
132923888	rs4373939	2.33288e-12	-1.7683	-1.49649	3.61937e-07	-1.7541	-1.46502
132924338	rs11223341	3.28903e-12	-1.5872	-1.3341	7.30824e-07	-1.36397	-1.15245
132924414	rs12365003	3.49958e-12	-1.53158	-1.32767	7.99682e-07	-1.28286	-1.14352
132924522	rs140579704	3.02234e-11	-1.30687e-10	-0.703276	4.13726e-06	-1.30687e-10	-0.782803
132924568	rs7102095	2.95712e-12	-1.75651	-1.27117	4.72918e-07	-1.74828	-1.20339
132924574	rs11223342	3.30001e-12	-1.59356	-1.32441	7.33702e-07	-1.37348	-1.13901
132924682	rs10894641	2.4193e-12	-1.76827	-1.46015	3.62187e-07	-1.7285	-1.48993
132925125	rs10894642	2.71318e-12	-1.60757	-1.5062	4.65314e-07	-1.59916	-1.36872
132925310	rs10894644	2.56114e-12	-1.69856	-1.47288	4.05456e-07	-1.67228	-1.4333
132925444	rs9665994	2.64482e-12	-1.62477	-1.51452	4.36905e-07	-1.62022	-1.41066
132925691	rs12292250	1.04213e-11	-1.76195	-0.00608986	1.56068e-06	-1.74307	-0.0146514
132925787	rs4937745	2.68738e-12	-1.60757	-1.51576	4.52124e-07	-1.59916	-1.39748
132926007	rs77982710	1.06306e-11	-1.74815	-3.70051e-10	1.58347e-06	-1.74322	-3.70051e-10
132926545	rs117514809	1.77412e-11	-1.30687e-10	-1.23601	2.51111e-06	-1.30687e-10	-1.28211
132926639	rs79917427	1.05217e-11	-1.75845	-3.70051e-10	1.6065e-06	-1.72878	-3.70051e-10
132926928	rs11223348	2.97385e-12	-1.70024	-1.32179	5.75282e-07	-1.59088	-1.16485
132927254	rs7107891	2.95902e-12	-1.50231	-1.52472	5.1814e-07	-1.43781	-1.42254
132927345	rs12576515	2.34406e-12	-1.75417	-1.50585	3.58253e-07	-1.75071	-1.47865
132927596	rs7122639	2.6543e-12	-1.60856	-1.52715	4.52901e-07	-1.52527	-1.46965
132927972	rs146749648	1.35937e-11	-1.30687e-10	-1.50229	1.96455e-06	-1.30687e-10	-1.52757
132928435	rs7126587	2.5694e-12	-1.64185	-1.52637	4.21176e-07	-1.63437	-1.43317
132929236	rs7951990	2.77436e-11	-1.24805	0.459162	7.55088e-06	-1.52757	1.34639
132930923	rs7946066	2.9014e-11	-1.68733	0.943214	5.16414e-06	-1.4934	0.932302
132931116	rs74840370	1.69759e-11	-1.30687e-10	-1.2801	2.20232e-06	-1.30687e-10	-1.41333
132931152	rs12291968	1.71389e-11	-1.76405	0.493512	2.50133e-06	-1.76966	0.483643
132932547	rs117048237	1.31561e-11	-1.53501	-3.70051e-10	2.6183e-06	-1.24031	-3.70051e-10
132932664	rs10894645	2.44542e-12	-1.75379	-1.46389	3.8562e-07	-1.76503	-1.39071
132932840	rs4937746	2.48476e-12	-1.74595	-1.45577	4.57959e-07	-1.75231	-1.2315
132932983	rs11603858	6.70011e-12	-1.71043	-0.499338	1.0727e-06	-1.62398	-0.508677
132932993	rs150190346	1.14778e-11	-1.67148	-3.70051e-10	2.04427e-06	-1.4878	-3.70051e-10
132933284	rs7117608	2.48754e-12	-1.67237	-1.52823	3.95238e-07	-1.66784	-1.46326
132933693	rs11223349	1.6386e-11	-1.30687e-10	-1.31546	2.75099e-06	-1.30687e-10	-1.19087
132934100	rs55973658	7.04892e-12	-1.76918	-0.38984	1.04653e-06	-1.76184	-0.395523
132934391	rs12362615	3.8089e-12	-1.74675	-1.0278	5.04909e-07	-1.73348	-1.15273
132934432	rs12361143	2.27514e-12	-1.76193	-1.52792	3.34866e-07	-1.76898	-1.52788
132934460	rs59367759	8.00964e-12	-1.11423	-0.91702	1.3754e-06	-1.1827	-0.701392
132934661	rs12272872	5.4103e-12	-1.33786	-1.08573	7.55715e-07	-1.33203	-1.1509
132934724	rs11223350	2.64595e-12	-1.73036	-1.4085	3.64097e-07	-1.71545	-1.49772
132934866	rs7946990	1.05035e-11	-1.76019	-3.70051e-10	1.64611e-06	-1.70442	-3.70051e-10
132935041	rs73035089	1.43703e-11	-1.44673	-3.70051e-10	3.32664e-06	-1.00087	-3.70051e-10
132935157	rs56008595	3.34756e-12	-1.76916	-1.1345	4.25845e-07	-1.76958	-1.28694
132935388	rs10894646	2.40333e-12	-1.72125	-1.51379	4.06518e-07	-1.58093	-1.52204
132935481	rs11223351	3.54324e-12	-1.71191	-1.13494	8.39162e-07	-1.26994	-1.10825
132935547	rs11223352	1.57333e-11	-1.30687e-10	-1.35612	2.47885e-06	-1.30687e-10	-1.29504
132935940	rs6590675	3.52893e-11	-0.548315	-3.70051e-10	7.00409e-06	-0.256342	-3.70051e-10
132936339	rs35911891	2.97476e-11	-0.719145	-3.70051e-10	5.78699e-06	-0.447225	-3.70051e-10
132936734	rs7952100	2.81369e-12	-1.74414	-1.33325	3.59746e-07	-1.76651	-1.45869
132936793	rs35216320	3.12559e-11	-0.669687	-3.70051e-10	6.07532e-06	-0.398603	-3.70051e-10
132937514	rs7934739	3.63518e-11	-0.518649	-3.70051e-10	7.2391e-06	-0.223341	-3.70051e-10
132937614	rs7934652	2.52983e-12	-1.76912	-1.41462	4.3762e-07	-1.64456	-1.38468
132937649	rs11223353	1.41395e-11	-1.30687e-10	-1.46292	2.17606e-06	-1.30687e-10	-1.42532
132937682	rs11223354	1.41804e-11	-1.30687e-10	-1.46004	2.18394e-06	-1.30687e-10	-1.42171
132938222	rs7938415	2.73135e-12	-1.76747	-1.33963	5.13561e-07	-1.5397	-1.32952
132938307	rs9651672	5.52435e-12	-1.57304	-0.829685	5.97529e-07	-1.74402	-0.973771
132938574	rs2060123	2.63497e-12	-1.72607	-1.41695	4.05484e-07	-1.71743	-1.38808
132938656	rs1541881	7.90765e-12	-1.76414	-0.279927	1.02417e-06	-1.70363	-0.475327
132939005	rs1541882	3.58796e-11	-0.531724	-3.70051e-10	7.1346e-06	-0.23788	-3.70051e-10
132939131	rs117654306	1.3628e-11	-1.30687e-10	-1.49977	2.01252e-06	-1.30687e-10	-1.50345
132939345	rs80080933	1.21579e-11	-1.61392	-3.70051e-10	1.65839e-06	-1.69699	-3.70051e-10
132939600	rs58936969	4.61254e-12	-1.7314	-0.851711	5.73262e-07	-1.74851	-1.01074
132939611	rs10894647	6.29459e-12	-1.58676	-0.685447	6.89664e-07	-1.74882	-0.825569
132939770	rs10791275	2.43025e-12	-1.69836	-1.52554	3.35156e-07	-1.76972	-1.52627
132940017	rs11825349	3.13785e-12	-1.76135	-1.20701	6.10807e-07	-1.50318	-1.19263
132940342	rs11223355	1.49669e-11	-1.30687e-10	-1.40606	2.40293e-06	-1.30687e-10	-1.32615
132940344	rs1541883	4.60302e-12	-1.64287	-0.942311	8.74685e-07	-1.73833	-0.598396
132940480	rs1541884	3.36176e-12	-1.73031	-1.16912	7.95161e-07	-1.3791	-1.05295
132941042	rs4601796	3.56897e-12	-1.66793	-1.17169	5.38592e-07	-1.73064	-1.09099
132941181	rs4406836	3.54903e-12	-1.66364	-1.18158	5.73076e-07	-1.73323	-1.02635
132941636	rs4454727	3.91459e-12	-1.75611	-0.99107	5.43072e-07	-1.76509	-1.04826
132941787	rs11601881	3.07561e-12	-1.48786	-1.50053	4.16761e-07	-1.6192	-1.45888
132942042	rs117278293	1.0641e-11	-1.74718	-3.70051e-10	1.54206e-06	-1.76972	-3.70051e-10
132942143	rs7925745	4.73926e-12	-1.75611	-0.799898	6.69368e-07	-1.76509	-0.839164
132942607	rs57254119	3.27669e-12	-1.44708	-1.47798	4.57182e-07	-1.56034	-1.42517
132942770	rs7929651	5.48706e-12	-1.59579	-0.813715	7.75951e-07	-1.74705	-0.709451
132942845	rs6590676	5.59408e-12	-1.57647	-0.813715	7.81635e-07	-1.73975	-0.709451
132942965	rs7106889	4.62466e-12	-1.752	-0.828495	7.19631e-07	-1.76707	-0.764788
132943059	rs12792823	1.22906e-11	-1.60306	-3.70051e-10	2.0517e-06	-1.48417	-3.70051e-10
132943074	rs77891122	1.34546e-11	-1.51258	-3.70051e-10	2.02906e-06	-1.49526	-3.70051e-10
132944133	rs11223356	4.86082e-12	-1.7506	-0.780092	7.58074e-07	-1.76358	-0.716236
132944196	rs35079381	2.37005e-11	-0.946399	-3.70051e-10	4.47699e-06	-0.703886	-3.70051e-10
132944669	rs142930602	1.08401e-11	-1.72864	-3.70051e-10	1.56028e-06	-1.75797	-3.70051e-10
132944806	rs1864707	8.01413e-12	-0.537701	-1.49299	2.08106e-06	0.0402591	-1.51022
132944885	rs118174355	1.28099e-11	-1.56167	-3.70051e-10	1.54816e-06	-1.76577	-3.70051e-10
132944960	rs34607145	2.18863e-11	-1.02603	-3.70051e-10	3.79576e-06	-0.868953	-3.70051e-10
132944990	rs10750528	4.51062e-12	-1.64213	-0.963326	6.24696e-07	-1.76191	-0.91142
132945399	rs11223357	6.15911e-12	-1.42332	-0.870638	8.49377e-07	-1.61775	-0.748336
132945546	rs246	3.67672e-12	-1.45242	-1.35745	1.19804e-06	-0.774428	-1.24772
132945755	rs7941670	3.84591e-12	-1.71748	-1.04741	8.28329e-07	-1.39524	-0.995947
132945759	rs116867176	1.35953e-11	-1.50217	-3.70051e-10	2.03206e-06	-1.49379	-3.70051e-10
132945838	rs7941497	3.78802e-12	-1.71825	-1.0618	7.76543e-07	-1.42825	-1.02749
132945881	rs35181483	2.24161e-11	-1.00212	-3.70051e-10	3.89692e-06	-0.842651	-3.70051e-10
132946022	rs148513701	1.11085e-11	-1.70419	-3.70051e-10	1.8302e-06	-1.59841	-3.70051e-10
132946071	rs10750529	3.5247e-12	-1.76968	-1.08242	5.88968e-07	-1.66943	-1.06279
132946266	rs144400296	1.40815e-11	-1.46703	-3.70051e-10	2.67501e-06	-1.21888	-3.70051e-10
132946403	rs55864038	1.1607e-11	-1.66029	-3.70051e-10	1.95805e-06	-1.53089	-3.70051e-10
132946613	rs60252858	6.91665e-12	-0.649699	-1.52826	1.78557e-06	-0.104573	-1.51852
132946789	rs766679	5.9007e-12	-0.808544	-1.52828	1.20556e-06	-0.503291	-1.5126
132947217	rs10894648	2.49575e-12	-1.7563	-1.441	4.65024e-07	-1.60462	-1.36388
132947233	rs11223358	3.71214e-12	-1.46652	-1.33377	4.6053e-07	-1.73468	-1.24353
132947881	rs7105675	2.35704e-12	-1.75678	-1.49771	4.2605e-07	-1.60763	-1.44841
132948054	rs6590677	2.54819e-12	-1.65375	-1.52276	3.39147e-07	-1.76252	-1.52164
132948244	rs7106048	2.42473e-12	-1.71221	-1.51396	4.28516e-07	-1.52219	-1.52807
132948330	rs75961988	6.46513e-12	-0.738764	-1.50671	1.41936e-06	-0.423373	-1.42926
132948517	rs4486642	2.81269e-12	-1.62386	-1.45389	3.61436e-07	-1.74253	-1.47797
132948606	rs4486643	3.97495e-12	-1.3646	-1.36728	4.35326e-07	-1.64386	-1.39063
132948609	rs74655545	1.24777e-11	-1.58795	-3.70051e-10	1.57588e-06	-1.74802	-3.70051e-10
132949017	rs744098	3.01121e-12	-1.60107	-1.40848	3.74681e-07	-1.76394	-1.42058
132949473	rs1007018	2.4617e-12	-1.76832	-1.44272	3.58685e-07	-1.72568	-1.50247
132949999	rs4448699	1.42523e-11	-0.631264	-0.823713	1.17571e-06	-0.994522	-1.04644
132950359	rs527646	3.06682e-12	-1.54051	-1.45075	3.78314e-07	-1.68186	-1.49301
132950556	rs61910339	1.22149e-11	-1.76013	0.150888	2.33739e-06	-1.69706	0.343257
132950610	rs11824392	1.08535e-11	-1.71204	-0.0153693	3.07129e-06	-1.62792	0.547178
132950848	rs11223359	2.31986e-12	-1.75462	-1.51576	3.35749e-07	-1.76972	-1.52451
132950919	rs4936181	3.4966e-12	-1.33918	-1.52092	4.09881e-07	-1.57909	-1.51563
132950990	rs7118991	5.77543e-12	-1.63098	-0.7273	9.94833e-07	-1.60011	-0.607904
132951121	rs75861298	1.34402e-11	-1.51364	-3.70051e-10	1.83199e-06	-1.59743	-3.70051e-10
132951440	rs1560530	5.97052e-12	-1.64198	-0.683079	1.01356e-06	-1.62882	-0.560545
132951771	rs187220793	1.04122e-11	-1.76891	-3.70051e-10	1.67805e-06	-1.6852	-3.70051e-10
132952217	rs7123173	9.86262e-12	-0.622741	-1.2004	1.2431e-06	-0.818471	-1.16676
132952988	rs186030132	1.10822e-11	-1.70655	-3.70051e-10	1.78471e-06	-1.62358	-3.70051e-10
132953384	rs505525	5.89332e-12	-1.24038	-1.09769	1.23668e-06	-1.4644	-0.526005
132955070	rs485633	3.47258e-12	-1.54247	-1.32452	7.06201e-07	-1.66239	-0.888299
132955490	rs578013	5.43507e-12	-1.28322	-1.1358	1.08879e-06	-1.4785	-0.639273
132955765	rs75345474	3.2003e-11	-1.30687e-10	-0.646065	5.39673e-06	-1.30687e-10	-0.517044
132955766	rs568550	5.0402e-12	-1.28322	-1.21123	9.58826e-07	-1.4785	-0.766385
132955819	rs568399	5.11452e-12	-1.27035	-1.20947	9.69634e-07	-1.47449	-0.759181
132956609	rs10791278	8.03343e-12	-0.928198	-1.10008	1.40034e-06	-1.27512	-0.591002
132956841	rs10791279	9.83066e-12	-0.837396	-0.988992	1.82859e-06	-1.17435	-0.42494
132957330	rs10894649	1.08528e-11	-0.822707	-0.904762	2.12991e-06	-1.15686	-0.289895
132957443	rs10750530	8.27664e-12	-1.04937	-0.949087	1.68697e-06	-1.36013	-0.319772
132958174	rs66628883	8.35125e-12	-0.774933	-1.21455	1.57289e-06	-0.790329	-0.959595
132959348	rs6590678	1.04214e-11	-1.76804	-3.70051e-10	1.54206e-06	-1.76971	-3.70051e-10
132960066	rs58742723	9.06518e-12	-0.443476	-1.46398	1.33263e-06	-0.402855	-1.51283
132961563	rs139157084	1.22877e-11	-1.6033	-3.70051e-10	1.86568e-06	-1.57921	-3.70051e-10
132962221	rs7122481	1.04088e-11	-1.76924	-3.70051e-10	1.55329e-06	-1.76246	-3.70051e-10
132962859	rs1346977	3.38572e-12	-1.47064	-1.42168	5.05104e-07	-1.67067	-1.21516
132963191	rs1346978	3.0089e-12	-1.5199	-1.49041	4.36314e-07	-1.70593	-1.3263
132964039	rs1901914	2.8178e-12	-1.5616	-1.51434	4.1496e-07	-1.69387	-1.38854
132964161	rs79414705	1.0404e-11	-1.7697	-3.70051e-10	1.55825e-06	-1.75928	-3.70051e-10
132964216	rs73039137	9.51526e-12	-0.453649	-1.40535	1.43363e-06	-0.3634	-1.47923
132964251	rs73039139	8.43179e-12	-0.498342	-1.48154	1.31321e-06	-0.409613	-1.52075
132964258	rs1901915	3.34972e-12	-1.39211	-1.51091	4.7816e-07	-1.56061	-1.38004
132964299	rs1901916	2.82606e-12	-1.76295	-1.31006	3.63574e-07	-1.76693	-1.44768
132964446	rs11223361	1.37218e-11	-1.49291	-3.70051e-10	2.11596e-06	-1.45333	-3.70051e-10
132964596	rs10791280	3.63021e-12	-1.32363	-1.49897	5.09063e-07	-1.53418	-1.34384
132965523	rs11600739	8.91476e-12	-0.473529	-1.45066	1.36742e-06	-0.383953	-1.50596
132967288	rs9633972	2.92256e-12	-1.55028	-1.48915	4.36161e-07	-1.68958	-1.343
132967612	rs78945484	1.10922e-11	-1.70565	-3.70051e-10	1.60901e-06	-1.72722	-3.70051e-10
132967820	rs67088660	8.65982e-12	-0.4924	-1.4608	1.36712e-06	-0.378885	-1.51125
132967913	rs77299131	2.68412e-11	-1.30687e-10	-0.821955	3.87442e-06	-1.30687e-10	-0.848442
132968026	rs10894650	2.74217e-12	-1.75358	-1.34957	5.38905e-07	-1.76315	-1.05791
132968255	rs113624930	8.85267e-12	-0.433716	-1.49746	1.43184e-06	-0.317677	-1.5262
132968324	rs7946743	3.08606e-12	-1.75257	-1.23243	5.50419e-07	-1.7677	-1.03221
132968554	rs77619064	1.37097e-11	-1.49379	-3.70051e-10	1.78158e-06	-1.62534	-3.70051e-10
132968796	rs12294492	3.02336e-12	-1.54659	-1.45893	4.5599e-07	-1.71599	-1.27213
132968870	rs149177243	1.33365e-11	-1.30687e-10	-1.52139	1.96393e-06	-1.30687e-10	-1.52789
132969196	rs76298235	3.13986e-12	-1.75386	-1.21385	5.64041e-07	-1.76722	-1.00824
132969436	rs4936183	3.33212e-12	-1.44851	-1.45977	4.9728e-07	-1.6495	-1.25194
132969839	rs4290236	3.39958e-12	-1.42079	-1.46745	4.89234e-07	-1.62963	-1.28812
132969972	rs12577041	2.95435e-12	-1.76442	-1.26419	5.3267e-07	-1.75908	-1.07361
132970276	rs12575127	2.99523e-12	-1.76442	-1.25045	5.42333e-07	-1.75908	-1.05563
132970456	rs56206566	3.88077e-12	-1.52928	-1.22658	6.62306e-07	-1.55231	-1.06256
132971750	rs7931020	1.05154e-11	-1.75905	-3.70051e-10	1.54205e-06	-1.76972	-3.70051e-10
132971955	rs73039157	1.34266e-11	-1.51466	-3.70051e-10	2.03942e-06	-1.49017	-3.70051e-10
132972317	rs141197687	1.56307e-10	-1.30687e-10	0.939928	2.65171e-05	-1.30687e-10	1.07495
132972570	rs2382619	2.91144e-12	-1.56467	-1.47858	4.53696e-07	-1.684	-1.30916
132972740	rs2060124	2.68338e-12	-1.75095	-1.37386	5.15789e-07	-1.76797	-1.09692
132973050	rs56114686	1.05063e-11	-1.75992	-3.70051e-10	1.55603e-06	-1.7607	-3.70051e-10
132973141	rs1453829	2.88679e-12	-1.57183	-1.47992	4.50207e-07	-1.68861	-1.31228
132973354	rs1453828	2.68836e-12	-1.74491	-1.37806	5.19372e-07	-1.76938	-1.08859
132974016	rs715352	4.31492e-12	-1.19486	-1.45495	6.01598e-07	-1.49672	-1.21428
132974172	rs140856695	1.53657e-11	-1.30687e-10	-1.37976	2.14955e-06	-1.30687e-10	-1.43758
132975782	rs36147757	2.63858e-12	-1.69195	-1.4497	4.72039e-07	-1.76756	-1.18597
132976042	rs143005655	1.40677e-11	-1.46801	-3.70051e-10	1.8154e-06	-1.60653	-3.70051e-10
132976589	rs61910342	1.14851e-11	-1.67084	-3.70051e-10	1.94645e-06	-1.53683	-3.70051e-10
132976899	rs80093223	1.05429e-11	-1.75644	-3.70051e-10	1.54224e-06	-1.7696	-3.70051e-10
132977510	rs73039166	1.11435e-11	-1.70104	-3.70051e-10	1.72503e-06	-1.65759	-3.70051e-10
132978109	rs139813059	2.03597e-11	-1.30687e-10	-1.09833	3.10556e-06	-1.30687e-10	-1.06964
132978232	rs10791281	2.63105e-12	-1.63051	-1.514	3.38663e-07	-1.76901	-1.51657
132978361	rs79798233	2.75204e-12	-1.73934	-1.36021	4.62328e-07	-1.76971	-1.20461
132978394	rs10791282	2.48483e-12	-1.67987	-1.52181	3.6989e-07	-1.7694	-1.42799
132978441	rs10791283	2.52609e-12	-1.66558	-1.51965	3.75857e-07	-1.769	-1.41239
132979075	rs483129	2.93407e-12	-1.53592	-1.49958	7.93725e-07	-1.03417	-1.39969
132979733	rs10736607	1.29045e-11	-1.55432	-3.70051e-10	1.55109e-06	-1.76388	-3.70051e-10
132979926	rs11604733	1.54291e-11	0.125661	-1.5013	3.74882e-06	0.645347	-1.52674
132980574	rs1453830	3.05207e-12	-1.50174	-1.49434	3.69215e-07	-1.67191	-1.52731
132981065	rs10750531	3.0272e-12	-1.50992	-1.49434	3.67404e-07	-1.67682	-1.52731
132981446	rs1431780	3.04144e-12	-1.50992	-1.48965	3.67377e-07	-1.67682	-1.52738
132981753	rs7101401	3.08267e-12	-1.48891	-1.49719	3.67692e-07	-1.67766	-1.52569
132981833	rs7101444	3.1093e-12	-1.4803	-1.49719	3.69518e-07	-1.67271	-1.52569
132981977	rs7117841	2.92445e-12	-1.54269	-1.4961	3.49368e-07	-1.72833	-1.52614
132982232	rs1541879	3.07976e-12	-1.49906	-1.48798	3.64383e-07	-1.68481	-1.52758
132982283	rs1541878	9.41169e-12	-0.509767	-1.36017	1.68236e-06	-0.409037	-1.2736
132982603	rs4319525	3.16347e-12	-1.48115	-1.47907	3.71225e-07	-1.66545	-1.52833
132982714	rs985631	2.51826e-12	-1.66668	-1.52165	3.71497e-07	-1.75717	-1.43588
132982748	rs985630	3.11585e-12	-1.49566	-1.47973	3.66773e-07	-1.67748	-1.52837
132982887	rs79992292	1.09277e-11	-1.72059	-3.70051e-10	1.609e-06	-1.72723	-3.70051e-10
132983037	rs985629	4.08366e-12	-1.76145	-0.943451	4.85522e-07	-1.73843	-1.18693
132983250	rs4376912	3.47694e-12	-1.50651	-1.35924	9.08671e-07	-1.23969	-1.05892
132983261	rs4261296	3.37158e-12	-1.53442	-1.36209	8.28766e-07	-1.32697	-1.06368
132983306	rs6590681	5.2548e-12	-1.73145	-0.721302	1.35259e-06	-1.72996	-0.170849
132983408	rs4548631	5.18234e-12	-1.71733	-0.749311	7.023e-07	-1.53892	-1.01731
132983506	rs4405324	7.44865e-12	-1.74344	-0.360417	8.35178e-07	-1.63126	-0.751684
132983528	rs77607382	2.15261e-11	-1.58732	0.54469	3.77997e-06	-1.66935	0.796229
132983645	rs80140185	1.05134e-11	-1.75924	-3.70051e-10	1.55348e-06	-1.76234	-3.70051e-10
132983679	rs4536228	4.56474e-12	-1.65619	-0.93734	5.05471e-07	-1.76192	-1.12319
132983895	rs7110406	5.71328e-12	-1.58739	-0.781706	5.46413e-07	-1.76178	-1.04543
132984035	rs75265929	1.64447e-11	-1.58	0.268104	4.64576e-06	-1.38346	0.716575
132984092	rs7110459	4.54065e-12	-1.65566	-0.94316	4.76997e-07	-1.76972	-1.17336
132984302	rs1431779	5.07498e-12	-1.57963	-0.907944	5.01882e-07	-1.74641	-1.14582
132984585	rs1431778	5.12023e-12	-1.58652	-0.892172	5.06943e-07	-1.74878	-1.13341
132984634	rs1431777	5.03153e-12	-1.59329	-0.902877	5.01562e-07	-1.75103	-1.14184
132985158	rs1346975	4.97147e-12	-1.59829	-0.909886	5.03138e-07	-1.74393	-1.1458
132985347	rs74952227	2.19233e-11	-1.30687e-10	-1.02434	5.6794e-06	-1.30687e-10	-0.465991
132985416	rs79087975	1.90579e-11	-1.30687e-10	-1.16441	2.21004e-06	-1.30687e-10	-1.40983
132985441	rs12575991	1.52905e-11	-1.6722	0.28754	2.60563e-06	-1.71332	0.468159
132985658	rs7115553	1.59227e-11	-1.64977	0.305625	2.70194e-06	-1.69599	0.48712
132985714	rs4517531	3.6932e-12	-1.76425	-1.04116	4.89606e-07	-1.65388	-1.26311
132985731	rs4417277	3.60088e-12	-1.75861	-1.0721	4.89434e-07	-1.63154	-1.28581
132985732	rs4417278	3.60088e-12	-1.75861	-1.0721	4.89434e-07	-1.63154	-1.28581
132986021	rs10894651	3.75519e-12	-1.63811	-1.15065	8.74179e-07	-1.46333	-0.873972
132986166	rs7119374	1.64457e-11	-1.6526	0.340774	2.79713e-06	-1.6982	0.523959
132986178	rs7119176	3.6576e-12	-1.75703	-1.05806	5.01566e-07	-1.65331	-1.23954
132986373	rs7119415	1.93918e-11	-1.58113	0.434091	3.45285e-06	-1.6405	0.676864
132986489	rs2891029	3.63811e-12	-1.76542	-1.05501	4.96147e-07	-1.68322	-1.2205
132987009	rs76596169	3.1261e-12	-1.76331	-1.2088	5.25796e-07	-1.69772	-1.14796
132987216	rs4427573	5.52513e-12	-1.74948	-0.653109	7.48362e-07	-1.56977	-0.922939
132987288	rs79483183	2.12534e-11	-1.68815	0.63278	3.59582e-06	-1.71795	0.794881
132987372	rs77328135	4.75632e-11	-0.249836	-3.70051e-10	4.95506e-06	-0.602428	-3.70051e-10
132987796	rs73594474	4.79763e-11	-0.241187	-3.70051e-10	4.99277e-06	-0.594846	-3.70051e-10
132988296	rs113803432	4.46262e-10	1.98901	-3.70051e-10	3.47925e-05	1.34657	-3.70051e-10
132988579	rs1158780	3.33997e-12	-1.76156	-1.14437	4.55248e-07	-1.67309	-1.31666
132989139	rs11223367	3.53113e-12	-1.76757	-1.08271	4.81864e-07	-1.66565	-1.26728
132989341	rs55754342	1.41261e-11	-1.65991	0.196046	2.46943e-06	-1.64219	0.343337
132989403	rs35454982	2.07684e-11	-1.72985	0.651392	4.2148e-06	-1.6801	0.915867
132990652	rs7130241	3.16979e-12	-1.6422	-1.31602	4.94133e-07	-1.76628	-1.14151
132990687	rs117845025	1.0901e-11	-1.72304	-3.70051e-10	1.5443e-06	-1.76826	-3.70051e-10
132990776	rs7117370	3.13463e-12	-1.68632	-1.28307	5.40101e-07	-1.76963	-1.04921
132991106	rs487270	7.05076e-12	-1.3207	-0.83806	5.71197e-07	-1.70897	-1.05389
132991583	rs476637	4.42997e-12	-1.75093	-0.872572	5.64058e-07	-1.72004	-1.0554
132991763	rs570969	2.32892e-12	-1.76602	-1.50047	4.13285e-07	-1.69118	-1.39527
132992119	rs11600394	5.70201e-12	-1.75695	-0.614129	1.26711e-06	-1.72615	-0.239947
132992176	rs58346691	4.45491e-11	-0.315303	-3.70051e-10	4.67919e-06	-0.659712	-3.70051e-10
132992485	rs564448	2.35732e-12	-1.76845	-1.48591	4.39478e-07	-1.66155	-1.36345
132992524	rs73594487	4.58269e-11	-0.287022	-3.70051e-10	4.79632e-06	-0.634988	-3.70051e-10
132992699	rs7123002	5.8076e-11	-0.0501415	-3.70051e-10	5.15647e-06	-0.562586	-3.70051e-10
132992755	rs75562644	1.09065e-11	-1.44236	-0.280175	2.90288e-06	-1.57687	0.439737
132992970	rs75136636	1.56629e-11	-1.3606	-3.70051e-10	2.24007e-06	-1.39633	-3.70051e-10
132993735	rs525545	3.0965e-12	-1.76029	-1.22133	4.92613e-07	-1.75633	-1.15454
132994459	rs497481	3.49481e-12	-1.76619	-1.09443	4.9962e-07	-1.67261	-1.22414
132994604	rs481086	2.39966e-12	-1.76945	-1.46712	4.59632e-07	-1.65938	-1.32079
132994955	rs117968216	1.87269e-11	-1.18194	-3.70051e-10	2.41808e-06	-1.31987	-3.70051e-10
132995271	rs145681868	1.78879e-11	-1.22777	-3.70051e-10	2.32331e-06	-1.35985	-3.70051e-10
132995294	rs475353	2.45642e-12	-1.7694	-1.44379	4.59152e-07	-1.64842	-1.3328
132995516	rs140901729	1.60185e-11	-1.33815	-3.70051e-10	3.14171e-06	-1.05807	-3.70051e-10
132995547	rs149833265	2.38631e-11	-1.30687e-10	-0.93956	2.58159e-06	-1.30687e-10	-1.25443
132996397	rs547962	2.50347e-12	-1.76838	-1.42583	4.62611e-07	-1.65117	-1.32254
132997286	rs116984928	1.36227e-11	-1.30687e-10	-1.50016	1.97812e-06	-1.30687e-10	-1.52069
132997823	rs514075	7.77116e-12	-1.17722	-0.884251	7.33822e-07	-1.52338	-0.988948
132998113	rs12796181	1.23103e-11	-1.60146	-3.70051e-10	1.81072e-06	-1.60911	-3.70051e-10
132998331	rs488322	5.25474e-10	2.29088	-0.138471	3.27662e-05	1.58754	-0.300978
132998479	rs191975856	1.06506e-11	-1.74628	-3.70051e-10	1.54604e-06	-1.76714	-3.70051e-10
132998841	rs55976085	4.14079e-12	-1.23509	-1.45592	6.89669e-07	-1.16911	-1.40527
133000260	rs117649991	1.0417e-11	-1.76845	-3.70051e-10	1.54757e-06	-1.76615	-3.70051e-10
133000347	rs10894652	2.51384e-12	-1.67823	-1.51185	4.87918e-07	-1.39505	-1.52539
133001658	rs510720	4.01199e-12	-1.54172	-1.18089	6.07638e-07	-1.75718	-0.94383
133002178	rs1594524	2.45533e-12	-1.76191	-1.45173	4.07962e-07	-1.61506	-1.48436
133002424	rs79537689	1.41178e-11	-1.46446	-3.70051e-10	2.12336e-06	-1.44984	-3.70051e-10
133003293	rs77665383	1.16482e-11	-1.65675	-3.70051e-10	2.18507e-06	-1.42119	-3.70051e-10
133003677	rs11223368	3.65626e-12	-1.76719	-1.04826	5.42812e-07	-1.72539	-1.08844
133004236	rs101259	2.85324e-12	-1.76927	-1.29417	4.1237e-07	-1.76687	-1.3218
133004849	rs4245113	1.11233e-11	-1.70285	-3.70051e-10	1.65475e-06	-1.69919	-3.70051e-10
133005131	rs1901913	3.76316e-11	1.02606	-1.5101	1.07458e-05	1.67386	-1.50218
133005679	rs1000687	3.7611e-12	-1.44938	-1.3378	8.32636e-07	-1.2209	-1.16509
133007834	rs11821620	6.17761e-11	1.54001	-1.52839	1.84874e-05	2.24189	-1.52764
133007943	rs73041167	5.90188e-11	1.49393	-1.52797	1.75985e-05	2.19114	-1.52616
133008293	rs10894653	3.573e-11	0.975433	-1.51133	6.29267e-06	1.14978	-1.51323
133008300	rs10894654	5.20053e-12	-1.20223	-1.2609	7.86017e-07	-1.36464	-1.07897
133008447	rs11602118	3.78662e-12	-1.43288	-1.34754	8.37284e-07	-1.20346	-1.17696
133008497	rs11223369	3.54918e-11	0.956055	-1.49865	6.243e-06	1.12979	-1.50117
133009021	rs11223370	3.78403e-11	1.03654	-1.51506	6.6785e-06	1.21278	-1.51672
133009268	rs11223371	3.82946e-11	1.03257	-1.49916	6.75224e-06	1.2087	-1.50166
133009671	rs7119950	5.62962e-12	-1.17977	-1.20408	8.40609e-07	-1.36857	-1.0079
133010264	rs11601079	5.95413e-11	-0.0252233	-3.70051e-10	7.52279e-06	-0.1849	-3.70051e-10
133010276	rs11605231	5.95413e-11	-0.0252233	-3.70051e-10	7.52279e-06	-0.1849	-3.70051e-10
133010504	rs143064089	1.04111e-11	-1.76902	-3.70051e-10	1.54229e-06	-1.76957	-3.70051e-10
133011002	rs72653406	4.1381e-12	-1.68253	-1.00913	7.50634e-07	-1.75219	-0.737482
133011080	rs146874757	1.33326e-11	-1.52168	-3.70051e-10	2.88625e-06	-1.14288	-3.70051e-10
133012261	rs7101918	4.04638e-12	-1.4407	-1.27337	8.98374e-07	-1.23393	-1.07608
133012403	rs73023511	9.32591e-11	1.94911	-1.52562	2.89681e-05	2.69107	-1.52772
133012999	rs73023512	9.33748e-11	1.94911	-1.52438	2.89875e-05	2.69107	-1.52705
133013086	rs10750532	6.058e-11	-0.00792872	-3.70051e-10	7.64784e-06	-0.168414	-3.70051e-10
133013087	rs12419748	3.84944e-12	-1.49734	-1.26663	9.12439e-07	-1.2416	-1.05287
133013597	rs4937749	5.50255e-11	-0.104098	-3.70051e-10	6.88866e-06	-0.27296	-3.70051e-10
133014138	rs11223373	5.97918e-12	-1.21145	-1.11216	9.27358e-07	-1.38388	-0.894369
133014147	rs77471322	1.48999e-11	-1.30687e-10	-1.41054	2.30746e-06	-1.30687e-10	-1.36669
133014247	rs73023514	9.55853e-11	1.97081	-1.52268	2.97156e-05	2.71484	-1.526
133014503	rs4323877	1.80727e-10	2.31521	-1.23011	3.245e-05	2.55523	-1.27837
133014686	rs55954240	7.12405e-11	1.67366	-1.5195	2.14971e-05	2.3889	-1.52381
133014957	rs73023519	1.6144e-11	-1.33035	-3.70051e-10	2.35426e-06	-1.34661	-3.70051e-10
133015578	rs754048	4.14356e-12	-1.41621	-1.27413	8.96867e-07	-1.23459	-1.07709
133017116	rs4936184	4.91619e-12	-1.63938	-0.879976	7.24667e-07	-1.6836	-0.841281
133017463	rs67296539	3.70254e-10	3.32592	-1.52363	0.000113209	4.04169	-1.51528
133017890	rs12787504	3.03444e-12	-1.63864	-1.36322	4.19542e-07	-1.64389	-1.42754
133018136	rs11223374	1.34189e-11	-1.30687e-10	-1.51523	1.99622e-06	-1.30687e-10	-1.51158
133019543	rs145963785	2.09259e-11	-1.07091	-3.70051e-10	2.27542e-06	-1.38067	-3.70051e-10
133019683	rs4430517	9.63469e-12	-1.06281	-0.783716	1.63283e-06	-1.14815	-0.564379
133019923	rs2116390	9.87915e-12	-1.07616	-0.745305	1.65905e-06	-1.15005	-0.546538
133020409	rs117439167	1.04266e-11	-1.76753	-3.70051e-10	1.60681e-06	-1.72859	-3.70051e-10
133020645	rs7130004	9.90578e-12	-0.726711	-1.09207	1.54919e-06	-0.854359	-0.910748
133020705	rs10791284	3.9405e-12	-1.65716	-1.08343	6.5878e-07	-1.71517	-0.905035
133020841	rs140059794	3.56936e-11	-1.30687e-10	-0.536922	4.62087e-06	-1.30687e-10	-0.672255
133021124	rs61176663	1.33544e-11	-1.52005	-3.70051e-10	1.78756e-06	-1.62199	-3.70051e-10
133021428	rs7118286	1.20792e-11	-1.62041	-3.70051e-10	1.85169e-06	-1.58674	-3.70051e-10
133021572	rs57554666	1.33967e-11	-1.51689	-3.70051e-10	1.79191e-06	-1.61955	-3.70051e-10
133021759	rs73596437	1.30541e-11	-1.54279	-3.70051e-10	1.75678e-06	-1.63935	-3.70051e-10
133022171	rs192902198	1.08119e-11	-1.73124	-3.70051e-10	1.54207e-06	-1.76971	-3.70051e-10
133022266	rs147535298	2.94412e-11	-1.30687e-10	-0.7295	4.90017e-06	-1.30687e-10	-0.613566
133022507	rs11605052	4.83143e-12	-1.75111	-0.785642	9.48158e-07	-1.76858	-0.487489
133022601	rs117018138	2.72403e-11	-1.30687e-10	-0.807197	4.73336e-06	-1.30687e-10	-0.648201
133022707	rs111580011	7.54952e-11	0.212175	-3.70051e-10	1.23839e-05	0.313563	-3.70051e-10
133022768	rs73023525	2.99015e-12	-1.50722	-1.50935	3.35912e-07	-1.76642	-1.52732
133022813	rs73023526	2.87785e-12	-1.53793	-1.51692	3.37202e-07	-1.76902	-1.52089
133022952	rs61632329	5.47759e-12	-1.73997	-0.671257	9.66907e-07	-1.76958	-0.466908
133023384	rs140490231	1.44321e-11	-1.44244	-3.70051e-10	1.83546e-06	-1.59554	-3.70051e-10
133023741	rs56818011	7.307e-12	-1.66617	-0.45689	1.52327e-06	-1.75909	-0.0228934
133023806	rs66478746	2.42076e-12	-1.74194	-1.48588	5.39008e-07	-1.38947	-1.4314
133023857	rs143107672	1.44829e-11	-1.43893	-3.70051e-10	2.12532e-06	-1.44891	-3.70051e-10
133024044	rs4328223	1.83362e-11	-0.957501	-0.245517	5.46411e-06	-0.582894	0.0782579
133024387	rs73023532	2.38116e-12	-1.76514	-1.47916	4.44931e-07	-1.59129	-1.42138
133025627	rs76883876	3.03679e-12	-1.47351	-1.52758	4.48768e-07	-1.49359	-1.5105
133025775	rs7108146	3.35995e-11	-0.796803	0.199419	5.3181e-06	-1.18215	0.65043
133026153	rs11602730	3.86537e-11	-0.725713	0.268462	5.79978e-06	-1.1729	0.727879
133026354	rs2163561	2.69235e-11	-0.977948	0.159054	4.35639e-06	-1.30599	0.574792
133026971	rs75302811	1.4193e-11	-1.30687e-10	-1.45914	2.1789e-06	-1.30687e-10	-1.42402
133027279	rs117455381	1.05314e-11	-1.75753	-3.70051e-10	1.80704e-06	-1.61114	-3.70051e-10
133027455	rs79510798	7.97416e-11	0.266898	-3.70051e-10	1.30985e-05	0.369658	-3.70051e-10
133029066	rs61910348	2.20128e-11	-1.02027	-3.70051e-10	3.21005e-06	-1.03655	-3.70051e-10
133029084	rs73596446	2.12046e-11	-1.05767	-3.70051e-10	2.98953e-06	-1.10772	-3.70051e-10
133030122	rs73023597	7.18105e-12	-1.08662	-1.05383	1.60221e-06	-0.818196	-0.913258
133030566	rs4937750	3.03133e-11	-0.876686	0.176377	4.5473e-06	-1.27155	0.583251
133030594	rs513650	1.10642e-11	-1.70818	-3.70051e-10	1.85946e-06	-1.58255	-3.70051e-10
133030595	rs4937751	2.75112e-11	-1.02221	0.224907	4.54797e-06	-1.36401	0.675857
133030840	rs7929891	2.70962e-11	-1.03356	0.221053	4.32069e-06	-1.37236	0.632941
133031358	rs73023601	1.87393e-10	1.12131	-3.70051e-10	1.97306e-05	0.779335	-3.70051e-10
133031484	rs7108112	3.08339e-11	-0.883929	0.20065	5.05399e-06	-1.21365	0.630989
133031494	rs1563154	1.36182e-11	-1.30687e-10	-1.50049	1.96616e-06	-1.30687e-10	-1.52675
133032251	rs1077373	3.28653e-11	-0.8171	0.197622	4.73663e-06	-1.21591	0.568394
133032299	rs7112210	2.33894e-11	-0.962817	0.00320648	3.67974e-06	-1.25351	0.353519
133032317	rs80253582	3.04625e-11	-1.30687e-10	-0.695397	5.74115e-06	-1.30687e-10	-0.455177
133032524	rs147805727	1.06859e-11	-1.74297	-3.70051e-10	1.69661e-06	-1.6742	-3.70051e-10
133032755	rs4937752	1.76792e-11	-1.45322	0.213709	2.91955e-06	-1.71747	0.586066
133033859	rs1431773	1.33151e-11	-1.6757	0.152705	3.53694e-06	-1.76377	0.824199
133036105	rs4937753	4.40349e-12	-1.68988	-0.939621	9.23759e-07	-1.72918	-0.552959
133037027	rs728341	4.10866e-12	-1.67502	-1.02378	8.48628e-07	-1.71707	-0.649899
133037241	rs1835725	4.89979e-12	-1.68749	-0.835208	1.02422e-06	-1.74926	-0.429646
133037292	rs1431774	4.00291e-12	-1.75536	-0.969513	8.53865e-07	-1.76181	-0.59901
133037343	rs1431775	4.02507e-12	-1.74984	-0.969513	8.56496e-07	-1.75873	-0.59901
133037827	rs7936411	3.94663e-12	-1.74127	-0.997766	8.42659e-07	-1.75935	-0.614681
133037884	rs7936420	4.00998e-12	-1.74882	-0.974292	8.15579e-07	-1.76368	-0.643017
133038032	rs79082056	3.42663e-11	-0.577731	-3.70051e-10	3.82006e-06	-0.862571	-3.70051e-10
133038070	rs74810563	3.30055e-11	-0.615221	-3.70051e-10	3.69729e-06	-0.895237	-3.70051e-10
133038247	rs7937126	3.83901e-12	-1.75257	-1.01411	7.76591e-07	-1.76213	-0.69355
133038418	rs10894655	4.04806e-12	-1.74473	-0.968931	8.35376e-07	-1.76139	-0.621317
133038610	rs480035	1.47659e-11	-1.41958	-3.70051e-10	2.18643e-06	-1.42057	-3.70051e-10
133038676	rs4937754	4.03929e-12	-1.74473	-0.9711	8.1694e-07	-1.76139	-0.643633
133039199	rs7104871	4.09883e-12	-1.73662	-0.96457	8.26903e-07	-1.75648	-0.636429
133040030	rs12792847	4.25088e-12	-1.74037	-0.924394	9.26334e-07	-1.75881	-0.52055
133041348	rs7949158	4.0534e-12	-1.73858	-0.973757	8.54049e-07	-1.7577	-0.602899
133041637	rs4937755	4.02385e-12	-1.73984	-0.979809	8.47796e-07	-1.75723	-0.610721
133041906	rs4937756	3.63724e-12	-1.72875	-1.09192	7.10813e-07	-1.75133	-0.792853
133042592	rs1367861	3.55807e-12	-1.72746	-1.11521	6.94477e-07	-1.75624	-0.811189
133042658	rs1367862	3.51219e-12	-1.74305	-1.11261	7.03495e-07	-1.76626	-0.788272
133042686	rs1367863	3.48017e-12	-1.74305	-1.12176	6.94941e-07	-1.76626	-0.800506
133042704	rs12362114	1.08989e-11	-1.72323	-3.70051e-10	1.61571e-06	-1.72306	-3.70051e-10
133042777	rs1431776	3.68235e-12	-1.74053	-1.06782	7.49459e-07	-1.76272	-0.728516
133043234	rs513787	9.60643e-12	-1.68494	-0.164525	2.12559e-06	-1.58742	0.138629
133043258	rs475056	1.18392e-11	-1.66357	0.0230918	2.87384e-06	-1.53529	0.388099
133043658	rs7106454	2.67819e-11	-0.824167	-3.70051e-10	2.31369e-06	-1.36399	-3.70051e-10
133043728	rs60852973	2.73655e-11	-1.51077	0.708162	3.05524e-06	-1.45454	0.368557
133043841	rs79802711	2.51845e-11	-1.30687e-10	-0.885665	3.36057e-06	-1.30687e-10	-0.990727
133043878	rs112590453	3.37616e-12	-1.57748	-1.31767	5.11025e-07	-1.69241	-1.18176
133043895	rs520024	2.3279e-12	-1.76601	-1.50092	3.42506e-07	-1.7523	-1.52201
133044057	rs79860538	2.741e-12	-1.7463	-1.35727	4.92643e-07	-1.76752	-1.14329
133044380	rs528190	5.96232e-12	-1.70755	-0.618883	9.19674e-07	-1.7503	-0.536272
133045529	rs483043	7.60408e-12	-1.50771	-0.575503	7.54042e-07	-1.68494	-0.800204
133045603	rs7115383	2.45867e-12	-1.76333	-1.44895	3.80837e-07	-1.76544	-1.40278
133045858	rs10894656	3.16645e-12	-1.74882	-1.21046	4.53703e-07	-1.61433	-1.37882
133045940	rs71477430	3.10362e-11	-0.676739	-3.70051e-10	4.06316e-06	-0.800875	-3.70051e-10
133046766	rs113362986	1.27994e-11	-1.56249	-3.70051e-10	1.82491e-06	-1.6013	-3.70051e-10
133046926	rs538171	4.63063e-11	0.775188	-1.0518	2.44153e-06	-0.134268	-1.17594
133047507	rs7116982	2.39248e-12	-1.7461	-1.49347	3.48078e-07	-1.76639	-1.49177
133047993	rs1563155	5.50563e-12	-1.43179	-0.974337	5.62959e-07	-1.65113	-1.12626
133048299	rs116920183	2.33097e-11	-1.30687e-10	-0.963025	3.0445e-06	-1.30687e-10	-1.0895
133048383	rs559280	3.18391e-11	0.496395	-1.14759	1.75155e-06	-0.386915	-1.25542
133048659	rs515197	3.81724e-11	0.614897	-1.08468	2.13599e-06	-0.22702	-1.21689
133048721	rs142396774	4.66163e-11	-0.269943	-3.70051e-10	5.39621e-06	-0.517141	-3.70051e-10
133049146	rs2567681	4.26404e-12	-1.46446	-1.19721	4.80995e-07	-1.75312	-1.18162
133049561	rs524165	5.89126e-12	-1.26873	-1.06969	5.8244e-07	-1.57373	-1.16963
133050486	rs11223381	1.04104e-11	-1.76909	-3.70051e-10	1.61926e-06	-1.72087	-3.70051e-10
133051088	rs76691510	5.10827e-11	-0.178449	-3.70051e-10	7.47882e-06	-0.190763	-3.70051e-10
133051091	rs11606197	2.48915e-12	-1.68656	-1.5134	5.11934e-07	-1.34463	-1.52777
133051231	rs34845256	3.0456e-11	-0.695609	-3.70051e-10	3.71416e-06	-0.890685	-3.70051e-10
133051416	rs11606651	1.64916e-11	-1.30904	-3.70051e-10	4.76317e-06	-0.641925	-3.70051e-10
133051595	rs113543022	1.45769e-11	-1.43245	-3.70051e-10	1.85476e-06	-1.58508	-3.70051e-10
133051988	rs79792159	1.41448e-11	-1.46255	-3.70051e-10	1.81425e-06	-1.60717	-3.70051e-10
133052267	rs483591	4.90349e-12	-1.68396	-0.837991	6.74511e-07	-1.76964	-0.826962
133052376	rs566977	3.26331e-11	0.340268	-0.966835	2.15172e-06	-0.338264	-1.09831
133052404	rs484610	3.20432e-11	0.318247	-0.963054	2.12007e-06	-0.356392	-1.095
133052417	rs117761629	7.17796e-11	0.161706	-3.70051e-10	4.9766e-06	-0.598091	-3.70051e-10
133053270	rs111481947	1.53486e-11	-1.38087	-3.70051e-10	1.92783e-06	-1.54644	-3.70051e-10
133053490	rs138783976	1.34449e-11	-1.30687e-10	-1.5133	1.96385e-06	-1.30687e-10	-1.52793
133053689	rs113437904	1.5121e-11	-1.39581	-3.70051e-10	1.9062e-06	-1.55773	-3.70051e-10
133053807	rs10894658	2.33326e-12	-1.73665	-1.52797	3.70542e-07	-1.67833	-1.51729
133054198	rs80209618	1.31554e-11	-1.53506	-3.70051e-10	1.73506e-06	-1.65179	-3.70051e-10
133054364	rs113752995	1.35647e-11	-1.50442	-3.70051e-10	1.76055e-06	-1.63721	-3.70051e-10
133054485	rs11223382	6.99022e-12	-0.686032	-1.48135	9.14871e-07	-0.827496	-1.46431
133054656	rs78113780	1.49443e-11	-1.40756	-3.70051e-10	2.07494e-06	-1.47291	-3.70051e-10
133054760	rs78173704	1.37124e-11	-1.49359	-3.70051e-10	1.77413e-06	-1.62952	-3.70051e-10
133054870	rs74916433	1.32096e-11	-1.53095	-3.70051e-10	1.74013e-06	-1.64888	-3.70051e-10
133054934	rs113966154	1.4826e-11	-1.41551	-3.70051e-10	1.87826e-06	-1.57249	-3.70051e-10
133054973	rs571720	2.11466e-11	-1.06042	-3.70051e-10	4.77044e-06	-0.640399	-3.70051e-10
133055629	rs80033352	1.38302e-11	-1.48504	-3.70051e-10	1.78501e-06	-1.62341	-3.70051e-10
133055664	rs12417211	7.20283e-12	-0.680684	-1.45674	9.86959e-07	-0.779944	-1.43602
133056110	rs75372334	1.34001e-11	-1.51663	-3.70051e-10	1.75806e-06	-1.63863	-3.70051e-10
133057260	rs558298	5.80806e-12	-1.23572	-1.11693	1.11924e-06	-0.917828	-1.17236
133057421	rs55649525	4.81485e-12	-1.72286	-0.817328	9.47695e-07	-1.51635	-0.740204
133057481	rs55983503	4.60228e-12	-1.70546	-0.879882	9.12476e-07	-1.49508	-0.799347
133057798	rs11223384	2.3595e-12	-1.76847	-1.48497	3.49228e-07	-1.74627	-1.50859
133057855	rs535920	7.70752e-12	-1.56918	-0.500518	9.38507e-07	-1.7253	-0.541006
133057864	rs535956	8.00312e-12	-1.55156	-0.480504	9.72756e-07	-1.70907	-0.521388
133057966	rs575803	7.81566e-12	-1.56376	-0.492	9.44295e-07	-1.7275	-0.532656
133058127	rs574712	4.98169e-12	-1.4004	-1.10572	9.05786e-07	-1.12156	-1.18023
133058335	rs67585544	1.05215e-11	-1.75848	-3.70051e-10	1.80509e-06	-1.61223	-3.70051e-10
133058717	rs514337	1.97141e-11	-0.180428	-0.950133	1.64199e-06	-0.835406	-0.87152
133059019	rs7107699	3.70772e-11	-0.498892	-3.70051e-10	4.16985e-06	-0.774957	-3.70051e-10
133059597	rs10894659	4.63348e-12	-1.11361	-1.46498	5.28701e-07	-1.41111	-1.42906
133060166	rs2891030	2.62632e-11	-0.843726	-3.70051e-10	3.64196e-06	-0.910316	-3.70051e-10
133060271	rs510960	9.49433e-12	-1.61938	-0.24182	1.40243e-06	-1.74816	-0.116473
133060310	rs1869444	3.60636e-12	-1.74558	-1.08361	5.77694e-07	-1.75643	-0.995115
133060712	rs112210449	1.64464e-11	-1.31179	-3.70051e-10	2.03284e-06	-1.49341	-3.70051e-10
133060903	rs76703859	1.31156e-11	-1.53809	-3.70051e-10	2.55761e-06	-1.26376	-3.70051e-10
133060971	rs7938176	2.53123e-12	-1.75128	-1.43191	4.23787e-07	-1.67281	-1.38855
133060998	rs2382620	2.7868e-12	-1.76227	-1.32473	4.00565e-07	-1.70548	-1.41224
133061067	rs2382621	2.92777e-12	-1.75483	-1.28282	4.06733e-07	-1.72232	-1.38012
133061435	rs12788051	2.72226e-11	-0.807847	-3.70051e-10	3.65098e-06	-0.907842	-3.70051e-10
133061866	rs79031594	1.34503e-11	-1.51289	-3.70051e-10	2.54803e-06	-1.26752	-3.70051e-10
133062408	rs7121368	6.8624e-12	-1.12776	-1.05808	7.04642e-07	-1.64881	-0.904096
133062995	rs61910353	3.25666e-12	-1.72242	-1.20877	4.49772e-07	-1.72589	-1.27596
133063327	rs476840	1.93211e-11	-0.805017	-0.345679	1.9895e-06	-1.36152	-0.153435
133063409	rs61910354	1.74502e-11	-1.25254	-3.70051e-10	1.69219e-06	-1.67681	-3.70051e-10
133063654	rs528685	2.68651e-11	-0.402006	-0.419058	2.50164e-06	-0.911713	-0.374178
133064026	rs66856360	2.85721e-12	-1.59931	-1.46274	5.60777e-07	-1.35501	-1.42626
133064057	rs11223386	2.84235e-11	-0.764677	-3.70051e-10	3.81819e-06	-0.863061	-3.70051e-10
133064533	rs2096821	1.62878e-11	-1.32148	-3.70051e-10	2.01761e-06	-1.50092	-3.70051e-10
133064819	rs79705075	1.48562e-11	-1.30687e-10	-1.41348	2.39846e-06	-1.30687e-10	-1.32801
133064843	rs7102837	2.88005e-11	-0.7515	-3.70051e-10	3.57787e-06	-0.92807	-3.70051e-10
133065436	rs476154	1.29782e-11	-1.2867	-0.26192	1.82307e-06	-1.53908	-0.0632378
133065775	rs77380254	1.18992e-11	-1.59887	-0.0365606	1.89869e-06	-1.74522	0.183547
133065782	rs7123286	2.87482e-11	-0.753319	-3.70051e-10	3.57196e-06	-0.929723	-3.70051e-10
133066171	rs113886251	1.6942e-11	-1.2821	-3.70051e-10	2.08047e-06	-1.47024	-3.70051e-10
133066362	rs4598679	5.14797e-12	-1.72087	-0.75242	7.40319e-07	-1.7286	-0.77491
133066456	rs147577959	4.53003e-11	-1.30687e-10	-0.29858	4.86411e-06	-1.30687e-10	-0.620954
133066546	rs74788614	1.10931e-11	-1.70557	-3.70051e-10	1.54234e-06	-1.76953	-3.70051e-10
133066712	rs7124533	2.55116e-11	-0.872759	-3.70051e-10	3.30507e-06	-1.00738	-3.70051e-10
133067076	rs113510802	1.6137e-11	-1.33078	-3.70051e-10	2.08327e-06	-1.4689	-3.70051e-10
133067225	rs11820373	3.77012e-12	-1.72318	-1.0616	5.00456e-07	-1.76961	-1.12547
133067229	rs138272649	2.38238e-11	-1.30687e-10	-0.941209	3.63928e-06	-1.30687e-10	-0.911051
133067347	rs78656210	4.41428e-12	-1.74531	-0.88174	7.03202e-07	-1.76292	-0.792027
133068080	rs492972	1.56773e-11	-1.48196	0.122283	2.11138e-06	-1.63871	0.183217
133068485	rs505690	3.64935e-11	-0.283421	-0.231338	3.29572e-06	-0.802897	-0.207315
133068502	rs117294837	1.55018e-11	-1.30687e-10	-1.37094	2.42584e-06	-1.30687e-10	-1.31666
133068557	rs505494	3.49695e-11	-0.293888	-0.263529	3.05827e-06	-0.812177	-0.272813
133068628	rs11223387	2.6311e-11	-0.841907	-3.70051e-10	3.40049e-06	-0.978917	-3.70051e-10
133068751	rs71477432	2.66063e-11	-0.830746	-3.70051e-10	3.43572e-06	-0.968611	-3.70051e-10
133069320	rs476892	4.33132e-11	-0.33306	-0.010376	4.57415e-06	-0.698021	0.0156047
133069322	rs11826488	4.97803e-12	-1.61936	-0.887503	5.86956e-07	-1.74926	-0.986381
133069348	rs59221458	1.10445e-11	-1.70996	-3.70051e-10	1.71763e-06	-1.66189	-3.70051e-10
133069420	rs515478	2.75522e-11	-0.325067	-0.470746	2.65361e-06	-0.774554	-0.45236
133069972	rs76014673	4.84043e-12	-1.72816	-0.806731	7.57453e-07	-1.76851	-0.712122
133070130	rs542651	3.75756e-11	-0.347272	-0.138267	3.84853e-06	-0.710291	-0.144856
133070824	rs78247979	5.30105e-12	-1.75044	-0.69355	8.57822e-07	-1.76418	-0.592012
133071164	rs113925374	1.91837e-11	-1.15784	-3.70051e-10	2.29677e-06	-1.37133	-3.70051e-10
133071326	rs493151	1.91371e-11	-0.715041	-0.445225	2.19875e-06	-0.986669	-0.42828
133071392	rs509892	1.90712e-11	-0.700286	-0.463428	2.18641e-06	-0.973948	-0.446626
133071478	rs112843879	1.92823e-11	-1.15271	-3.70051e-10	2.3063e-06	-1.36719	-3.70051e-10
133071523	rs11607110	4.93327e-12	-1.71896	-0.796932	8.09848e-07	-1.76954	-0.644202
133071675	rs113806037	1.93202e-11	-1.15074	-3.70051e-10	2.30996e-06	-1.36561	-3.70051e-10
133071681	rs1869445	1.39858e-11	-1.30687e-10	-1.47385	1.96295e-06	-1.30687e-10	-1.52839
133071687	rs489949	2.67079e-11	-0.292536	-0.5344	2.47169e-06	-0.807098	-0.490836
133072142	rs7948052	7.07248e-12	-0.711236	-1.44445	9.00818e-07	-0.903558	-1.40373
```
