## Supplementary material for "Characterization of shared and ancestry-specific signals driving complex traits using multi-ancestry fine-mapping": susiex_nc3.cs80.summary

```
# chr11:132072282-133072282
CS_ID	CS_LENGTH	CS_PURITY	MAX_PIP_SNP	BP	REF_ALLELE	ALT_ALLELE	REF_FRQ	BETA	SE	-LOG10P	MAX_PIP	POST-HOC_PROB_POP1	POST-HOC_PROB_POP2
1	13	0.984753	rs1939514	132572894	C,C	T,T	0.499006,0.514881	-0.0227622,-0.0384905	0.00395431,0.00855314	8.06562,5.16811	0.230704	0.999998	0.998773
2	32	0.636424	rs1940400	132389627	A,A	G,G	0.66998,0.637897	0.0185631,0.00596352	0.00420473,0.0088943	4.99527,0.298823	0.122448	0.988985	0.212027
```
