## Supplementary material for "Characterization of shared and ancestry-specific signals driving complex traits using multi-ancestry fine-mapping": orig_s1_snps

```
rs67593439
rs7951982
rs12276910
rs7927989
rs78276040
rs7927918
rs56012080
rs73025643
rs7125997
rs146438508
rs35789380
rs4937777
rs7129716
rs35679530
rs7926705
rs4937778
rs4937779
rs6590713
rs76946697
rs73025647
rs11823416
rs12280379
rs61657317
rs12283798
rs4937780
rs12284032
rs12284182
rs4937781
rs116706402
rs148646149
rs142054993
rs145238737
rs149175842
rs112381553
rs12269873
rs76860084
rs12270154
rs4936193
rs137996089
rs79968430
rs6590714
rs6590715
rs12419575
rs73025655
rs11223488
rs34987475
rs4937782
rs4937783
rs13377259
rs71477444
rs76052809
rs73025662
rs67204326
rs4937784
rs77998059
rs4937785
rs61912410
rs4245117
rs12294146
rs77089749
rs7118965
rs73587643
rs6590716
rs79094382
rs56174341
rs4937787
rs35618674
rs4937788
rs61912411
rs12788589
rs73587651
rs56405523
rs12796600
rs73025668
rs73025670
rs73025671
rs73025672
rs73025673
rs7110247
rs34226771
rs117070048
rs57033693
rs7936263
rs116977150
rs73025680
rs4366501
rs61262683
rs73025684
rs35290444
rs73025685
rs11223489
rs34606138
rs181503816
rs73025687
rs11223490
rs11223491
rs11223492
rs73025693
rs61172426
rs34810428
rs11824805
rs55858766
rs55863421
rs61255508
rs6590717
rs73587663
rs56313485
rs76471104
rs11223493
rs7114449
rs12285739
rs78912802
rs56359414
rs56065855
rs55951010
rs6590718
rs74774493
rs77150015
rs4131674
rs7107604
rs12792779
rs35468298
rs35309700
rs7108670
rs7108751
rs56151569
rs76730282
rs34838605
rs78450513
rs7117082
rs4937789
rs4936194
rs4936195
rs73029122
rs73029124
rs77516434
rs12803064
rs12802455
rs75706358
rs34536590
rs7926500
rs4372469
rs139302011
rs4373944
rs4373945
rs10791292
rs35027810
rs77422754
rs4130016
rs4378414
rs148044153
rs12799484
rs4402307
rs4460831
rs4539336
rs4554901
rs4570596
rs4403819
rs117900389
rs12361255
rs11223496
rs11223497
rs11223498
rs4427583
rs73029134
rs55827149
11:133404335_G_T
rs56142555
rs73029137
rs10894686
rs117543069
rs147332410
rs143032280
rs57510128
rs11820795
rs73029139
rs67784708
rs71477446
rs191102914
rs10894690
rs66794106
rs67508147
rs67249722
rs66774922
rs66898018
rs149356704
rs73029145
rs12574416
rs7934518
rs7934721
rs61912415
rs61912416
rs11223500
rs10894691
rs34453165
rs10894692
rs10894693
rs10894694
rs10894695
rs11223501
rs68107944
rs11223502
rs11223503
rs61912417
rs75001098
rs117924958
rs73029151
rs61912418
rs73029153
rs61912419
rs75233764
rs79254271
rs11223504
rs11223505
rs77323321
rs73029156
rs12292311
rs7121227
rs73029159
rs117852485
rs7947266
rs73029161
rs73029162
rs77035861
rs73029166
rs118175364
rs73029167
rs73029168
rs11826406
rs11824475
rs7924634
rs140197954
rs7941028
rs12363758
rs144742448
rs7123529
rs10894696
rs78665620
rs74536099
rs79091434
rs80184365
rs61912420
rs11223506
rs11223507
rs11223508
rs11223509
rs143998547
rs11223510
rs79981233
rs7122319
rs10894697
rs10894698
rs7126632
rs10894699
rs35108347
rs11223511
rs76223390
rs11223512
rs73031235
rs11223513
rs73031237
rs73031238
rs10894700
rs73031240
rs3923896
rs3923897
rs4491248
rs10894701
rs7946923
rs11223514
rs7126093
rs4499019
rs3924072
rs12295558
rs7103796
rs7103922
rs73031246
rs34214271
rs10894702
rs112750140
rs77809740
rs79340281
rs11223516
rs10894703
rs10894704
rs7130218
rs75850861
rs12223019
rs7107660
rs12365556
rs57214368
rs4937791
rs4936196
rs146338531
rs11826497
rs11828595
rs4609619
rs10791293
rs111965356
rs4074579
rs4937792
rs11606099
rs72472267
rs11599983
rs6590719
rs61342290
rs4936197
rs111707985
rs12291876
rs12285119
rs61911476
rs76110193
rs10894705
rs4937793
rs191925122
rs61911477
rs4936199
rs73031256
rs12290536
rs7105748
rs9705167
rs9705178
rs183407626
rs11223521
rs73031259
rs12271362
rs61911478
rs61911479
rs10894708
rs7123063
rs11223524
rs139337040
rs75059626
rs11223525
rs61911480
rs61911481
rs4937794
rs73031267
rs148218935
rs56406748
rs73031268
rs61911482
rs7126622
rs77309164
rs142233980
rs11606737
rs76168608
rs4245119
rs10894710
rs4937795
rs75059469
rs75576882
rs7121096
rs12288861
rs12282797
rs117176177
rs11223527
rs111611619
rs4128621
rs4128620
rs4128622
rs11223529
rs12418740
rs56127358
rs7111779
rs61911483
rs7112193
rs7952524
rs12576929
rs61911504
rs73031283
rs55659044
11:133481113_T_C
rs11223530
rs5006740
rs4310633
rs77682140
rs4547105
rs4334029
rs7114493
rs141328383
rs4937796
rs4937802
rs80274217
rs10791295
rs4542428
rs4468364
rs10750534
rs10750535
rs7933366
rs75432766
rs7108451
rs7123241
rs11605248
rs10791296
rs12576622
rs12576606
rs10791297
rs78097034
rs80312197
rs75385999
rs11223532
rs35891331
rs7924646
rs75856022
rs5009633
rs12577191
rs4245120
rs12574078
rs73032753
rs4340068
rs10791298
rs10791299
rs4351831
rs149333612
rs4418823
rs4494315
rs79789505
rs11822149
rs7940046
rs139867268
rs76690200
rs7940977
rs187814508
rs77568917
rs79100559
rs6590720
rs78267950
rs7122540
rs75596932
rs6590721
rs7108783
rs149844506
rs75263914
rs7127453
rs7127862
rs7127785
rs28605203
rs75109229
rs60512520
rs75676171
rs35025295
rs11223533
rs79602230
rs149497293
rs12365724
rs149192094
rs4937803
rs113313411
rs118150193
rs10894714
rs55940646
rs10894715
rs10894716
rs147309073
rs11223535
rs10894717
rs11223536
rs12574050
rs4937804
rs11512671
rs143903406
rs184500821
rs56237336
rs147332343
rs115590294
rs3134441
rs12222376
rs145213356
rs55721319
rs61911510
rs11601948
rs113215234
rs143204563
rs3134440
rs112625580
rs77299694
rs3134536
rs75363033
rs79905882
rs3134537
rs78966098
rs12281748
rs12575830
rs12282011
rs12575883
rs3134535
rs4603319
rs2375252
rs3104215
rs115410762
rs1566015
rs2132490
rs117606955
rs2173000
rs6590722
rs3134533
rs75546299
rs4937805
rs3104216
rs117933879
rs73032790
rs11223538
rs12365329
rs9704138
rs12364129
rs116527934
rs9645677
rs7127195
rs9645678
rs7128036
rs7127986
rs737316
rs11223542
rs117467264
rs4614467
rs903814
rs2279694
rs2047296
rs113563229
rs11223543
rs74965332
rs7109463
rs7109808
rs111501346
rs7110106
rs10894722
rs11223544
rs10791302
rs35613296
rs61911540
rs75554117
rs75255906
rs55754446
rs753301
rs753300
rs7944079
rs1126295
rs1126296
rs4937808
rs58755028
rs55952723
rs924110
rs11603232
rs11223545
rs11828680
rs11223546
rs10750538
rs12277713
rs147540586
rs10894723
rs6590724
rs10732252
rs113465969
rs10791303
rs6590725
rs6590726
rs66724730
rs79288929
rs7933451
rs903815
rs1982924
rs7116186
rs11223553
rs2132487
rs2132488
rs61911544
rs11604563
rs11600927
rs1496244
rs7483343
rs10894724
rs1496246
rs11607924
rs79672798
rs10750539
rs11223556
rs73035002
rs74384949
rs1496248
rs11608087
rs11600457
rs142801543
rs7948542
rs4550237
rs4937814
rs11820612
rs116856324
rs11223560
rs6590727
rs11223561
rs76708978
rs10894726
rs713279
rs713278
rs10894727
rs11223562
rs34031548
rs186797108
rs4936202
rs4397868
rs55794705
rs55812121
rs12794178
rs150172134
rs10894728
rs1995032
rs7125406
rs1353468
rs4937815
rs4937816
rs55786149
rs2375251
rs78595173
rs4937817
rs4245123
rs79876406
rs77218080
rs75550078
11:133578452_C_G
rs75323470
rs112722782
rs10791306
rs10791307
rs11826935
rs117727523
rs4937819
rs12791420
rs10894729
rs111999823
rs10894730
rs10894731
rs4936203
rs11223565
rs60971512
rs10894732
rs10894733
rs7478695
rs55834955
rs1079304
rs1079305
rs1039090
rs4937820
rs10894734
rs10894735
rs11223567
rs4937821
rs78197462
rs11223568
rs11223569
rs903817
11:133588410_G_C
11:133588410_G_A
rs4936204
rs10894736
rs4936205
rs10894737
rs7126938
rs12364512
rs4534597
rs76888054
rs60034005
rs73594803
rs10894738
rs67250568
rs7130699
rs7130793
rs61911584
rs61911585
rs61911586
rs7927483
rs7927424
rs61911587
rs7108925
rs12421623
rs11821200
rs11828072
rs34835651
rs35048422
rs11828109
rs56773187
rs59373565
rs57715089
rs12805289
rs35410155
rs7113215
rs74956966
rs12806223
rs12806225
rs7116867
rs748798
rs748797
rs61911593
rs75534319
rs748799
rs80060612
rs35436000
rs903818
rs10894739
rs3751102
rs3751103
rs11826106
rs11821467
rs10894740
rs144530694
rs7116371
rs12799518
rs748647
rs10791308
rs148054171
rs4245124
rs10791309
rs10894741
rs113112501
rs7945576
rs12802451
rs138504763
rs11223572
rs34161433
rs9988837
rs9988836
rs144978799
rs78763890
rs12279437
rs4937822
rs11603570
rs12288646
rs4937823
rs35741643
rs4937824
rs4937825
rs12283603
rs58143384
rs11223573
rs11223574
rs149459053
rs143818517
rs148178719
rs73038632
rs73038693
rs4937826
rs10791310
rs12224157
rs149066833
rs10894742
rs7944209
rs7944602
rs12276816
rs117258015
rs11223576
rs10431101
rs11223577
rs78790234
rs6590728
rs11223578
rs1496241
rs1496242
rs11223579
rs78938317
rs61911602
rs61458219
rs11606733
rs11600622
rs1496243
rs79369108
rs61911603
rs12806439
rs768507
rs2889035
rs117058629
rs10791311
rs12272716
rs10894743
rs1982923
rs140938503
rs12803513
rs142478835
rs61911604
rs78757276
rs113683615
rs144434513
rs75352063
rs4936207
rs116937996
rs76142157
rs79849085
rs12577877
rs58961684
rs143080888
rs12804866
rs117550154
rs79310265
rs11512672
rs2220960
rs1603389
rs12282901
rs7940605
rs79359512
rs61911608
rs61911609
rs4937829
rs118105919
rs10894744
rs2375250
rs4936208
rs113516967
rs61911610
rs7104887
rs12416939
rs61911611
rs4937830
rs12290776
rs12290778
rs146491525
rs11223585
rs10894745
rs12285633
rs61911613
rs2132489
rs7926898
rs73040826
rs143266417
rs74739625
rs74542082
rs10791315
rs61911614
rs10791316
rs34502061
rs142316860
rs34393193
rs35409856
rs141404207
rs150814950
rs35965631
rs61911624
rs7117087
rs12283631
rs4937832
rs10791317
rs12283860
rs6590730
rs7942610
rs7942611
rs10750540
rs903816
rs67110673
rs61911626
rs76169643
rs7130384
rs10791318
rs7106178
rs34790786
rs10732872
rs11223586
rs10732873
rs10894747
rs34731155
rs58773458
rs59722096
rs12795042
rs77828662
rs7111235
rs7114538
rs4132718
rs4132717
rs4448704
rs4256997
rs4379863
rs4551783
rs35045599
rs7107654
rs7111368
rs7111177
rs7933520
rs148976811
rs7112045
rs75665395
rs10894748
rs10791319
rs35408653
rs61911632
rs9667033
rs55988347
rs144011855
rs34144682
rs12799645
rs12800478
rs118026652
rs10791320
rs4073744
rs7110505
rs7480395
rs2851123
rs2723604
rs2723603
rs1944729
rs1944730
rs149489281
rs35223779
rs34946222
rs7131488
rs12788682
rs34763330
rs2851124
rs71477454
rs4529892
rs2723602
rs4529893
rs12280972
rs7936122
rs34962430
rs117555331
rs34619364
rs200196615
rs2723601
rs77882697
rs7130532
rs12785628
rs2156677
rs35681297
rs7108241
11:133679333_G_C
rs1105602
11:133679758_G_C
rs2723600
rs79310618
rs71477455
rs2723599
rs2851122
rs2853118
rs2851121
rs10894749
rs12797371
rs12795650
rs12796225
rs12221971
rs1806831
rs2723596
rs113109719
rs2853119
rs4936209
rs2723594
rs12576074
rs2851128
rs150079936
rs2723593
rs2723592
rs2723591
rs2723590
rs9667066
rs2723589
rs2853120
rs35923604
rs2723588
rs2851127
rs11606584
rs11822562
rs115124044
rs4937835
rs2851126
rs2723587
rs9667722
rs73042834
rs116278498
rs61911648
rs9667736
rs190620151
rs9667845
rs10791321
rs7131428
rs74911058
rs2851125
rs4320967
rs7102034
rs7120412
rs7120204
rs7120562
rs66615241
rs142676521
rs73042846
rs73042847
rs73042849
rs77309249
rs2723616
rs715797
rs715798
rs73042852
rs7110432
rs141822165
rs12418092
rs1105494
rs73042854
rs61911649
rs73042857
rs73042860
rs2097101
rs80292708
rs10791322
rs10791323
rs11604410
rs114421546
rs7928888
rs138667167
rs10791324
rs2723615
rs76303907
rs2853117
rs1893850
rs2851115
rs2851116
rs2723614
rs2851117
rs2851118
rs80035044
rs2851119
rs2723613
rs118050303
rs2853116
rs2156675
rs2853115
rs117131838
rs2851120
rs10791325
rs148405947
rs116660928
rs2723608
rs2250123
rs2250025
rs2723607
rs2723605
rs2723598
rs71477456
rs2257010
rs2257004
11:133712594_C_G
rs2187449
rs75786498
rs5019134
rs55801927
rs76588534
rs10750541
rs10750542
rs10791328
rs117628948
rs2282602
rs2282603
rs116930496
rs2282604
rs2298738
rs2156676
rs12418442
rs10791329
rs189559878
rs11223599
rs10750543
rs147796800
rs150080475
rs10750544
rs11223600
rs143018013
rs10750545
rs10750546
rs79301708
rs1944734
rs147858258
rs73028346
rs73028348
rs117439990
rs35751200
rs77267419
rs1944733
rs1944732
rs1944731
rs7128438
rs61910564
rs10894752
rs78406218
rs10791330
rs77737960
rs73028354
rs116001048
rs10750547
rs10750548
rs80068472
rs75659599
rs77395601
rs76458353
rs78606729
rs10750549
rs4937837
rs2156681
rs12417860
rs12417869
rs10791332
rs4489760
rs10791333
rs7104994
rs7121600
rs35375713
rs7946883
rs7946895
rs4937839
rs4937840
rs4269938
rs4937841
rs4937842
rs12420447
rs61744922
rs10894754
rs12419337
rs61910566
rs10791334
rs10750550
rs28809030
rs28784006
rs12417695
rs117710873
rs7118985
rs35842351
rs11223607
rs74644696
rs1114367
rs10750551
rs76604194
rs73030342
rs77334117
rs28847040
rs78868297
rs76043546
rs78629006
rs10791335
rs10894755
rs10736608
rs10750552
rs79436031
rs10750553
rs12282364
rs11223609
rs78856946
rs2156680
rs2156679
rs74663115
rs4353292
rs4412766
rs1119851
rs79424350
rs4463860
rs1119852
rs11512674
rs12286164
rs11533204
rs11534483
rs2187450
rs7130231
rs1120247
rs1120246
rs1120245
rs1120244
rs61910575
11:133745646_T_A
rs10894756
rs10791336
rs11535731
rs73030363
rs61910576
rs140543114
rs59743120
rs149542860
rs148249473
rs141199124
rs139431478
rs188710963
rs61910578
rs4536234
rs113781015
rs111586771
rs1843289
rs117998008
rs329663
rs146952862
rs4937846
rs7931768
rs12574238
rs4937847
rs329664
rs11223611
rs11223612
rs150704395
rs117909361
rs1485197
rs329665
rs77113601
rs4937849
rs117812008
rs1485196
rs1485195
rs6590732
rs1682861
rs546381
rs12418227
rs201344887
rs12418266
rs76403833
rs36086419
rs148370253
rs76465140
rs651067
rs7948061
rs484210
rs1077251
rs1793681
rs79231264
rs77626841
rs10894759
rs79883545
rs75520597
rs329647
rs75050187
rs167913
rs4937850
rs10791337
rs329648
rs329649
rs329650
rs74547909
rs329651
rs3802918
rs73032038
rs329652
rs55807834
rs4936211
rs329653
rs537736236
rs11223616
rs10894761
rs117677995
rs80000413
rs73032046
rs34013297
rs510306
rs10894762
rs329674
rs167916
rs1106561
rs329675
rs11223617
rs626583
rs329676
rs35883589
rs77973039
rs748919
rs75990128
rs117543931
rs73032062
rs901035
rs76291967
rs329677
rs3824992
rs116842826
rs3802923
rs3802922
rs3802921
rs3802920
rs3741104
rs73032070
rs4937856
rs10791338
rs12800905
rs12801289
rs11223621
rs34631144
rs596430
rs34274954
rs140976709
rs79137364
rs34845616
rs2027788
rs73032079
rs2062368
rs329670
rs117328238
rs329669
rs329668
rs329667
rs11223625
rs329666
rs167915
rs1612416
rs1793680
rs329673
rs329672
rs10894763
rs191300
rs1682859
rs35571160
rs11223626
rs149466003
rs229285
rs11223627
rs329671
11:133801778_C_T
rs484869
rs10894764
rs486560
rs12792462
rs73034256
rs663350
rs329637
rs77750788
rs329636
rs111254337
rs146371753
rs329635
rs73034263
rs10894765
rs145205826
rs12278050
rs558709
rs644854
rs11223630
rs645376
rs476821
rs11223632
rs1682862
rs12804787
rs10444323
rs329641
rs12270042
rs10894767
rs329642
rs329643
rs329644
rs329645
rs141060929
rs11223634
rs329646
rs79071988
rs595986
rs71477460
rs28428505
rs4937860
rs59210593
rs11223635
rs140831590
rs111949841
rs12291005
rs10894768
rs10894769
rs189068196
rs91583
rs689380
rs500166
rs688502
rs688500
rs73034287
rs502834
rs507378
rs695134
rs77597368
rs79061073
rs11223638
rs564123
rs11223639
rs11223640
rs77184211
rs11223641
rs147928946
rs77899339
rs329640
rs118031494
rs11223642
rs73034295
rs146005464
rs4936213
rs75059851
rs678495
rs665448
rs34732290
rs694424
rs11223643
rs12273435
rs12792661
rs12291823
rs3802924
rs73034300
rs73036062
rs73036063
rs145706023
rs73036064
rs3758927
rs561561
rs73036065
rs10894771
rs10791341
rs493888
rs12276787
rs56096503
rs144335194
rs112310582
rs7930741
rs612823
rs61908397
rs7109293
rs150339634
rs592960
rs669257
rs329683
rs71477463
rs12287285
rs150978363
rs55839361
rs2000852
rs329682
rs2000853
rs7122746
rs7106806
rs7106715
rs12278054
rs11223646
rs11223647
rs11603091
rs12418760
rs7127156
rs329681
rs73036081
rs11223648
rs11223649
rs11223650
rs55747998
rs56241440
rs11223651
rs11223652
rs11223654
rs73036086
rs73036087
rs329680
rs11223655
rs11223656
rs11223657
rs11223658
11:133843315_A_G
11:133843315_A_C
rs71477464
rs329678
rs78510304
rs57204268
rs11223659
rs12576981
rs12290617
rs329662
rs329661
rs12282724
rs329660
rs12283206
rs55880610
rs329659
rs73036101
rs1038480
rs12286758
rs329658
rs329657
rs329656
rs329655
rs7121423
rs11223661
rs190605264
rs143319767
rs329654
rs12294011
rs4936214
rs4936215
rs71477467
rs4936216
rs75614200
rs12366213
rs167914
rs536866
rs329688
rs142961255
rs12791197
rs329686
rs12273396
rs71477468
rs7939344
rs12807621
rs7939047
rs329685
rs146202776
rs80185175
rs750666
rs56088265
rs901036
rs329684
rs116196846
rs729870
rs117346476
rs74384545
rs71477469
rs77688740
rs12364540
rs71477470
rs11223663
rs73596887
rs11606293
rs73596889
rs75691728
rs113770106
rs7928003
rs7928009
rs10791342
rs76634388
rs11607463
rs11223665
rs2019649
rs7935665
rs12577993
rs4937861
rs55976701
rs71477471
rs73038289
rs7929735
rs12796170
rs1985297
rs118151645
rs1981428
rs116476029
rs4937863
rs10791343
rs73038292
rs7925153
rs76604746
rs75307428
rs61111310
rs57317637
rs183700436
rs113843383
rs374120148
rs143390400
rs586802
rs586313
rs643328
rs142028789
rs595065
rs12804684
rs608671
rs694100
rs596422
rs517437
rs609317
rs617323
rs75206103
rs522824
rs647198
rs12805690
rs12805364
rs524588
rs651203
rs679024
rs679033
rs679105
rs497741
rs4936219
rs620436
rs561836
rs673235
rs659896
rs479721
rs479821
rs604241
rs144333889
rs73040213
rs629164
rs11607468
rs627899
rs619091
rs619534
rs78971498
rs71477472
rs118020883
rs627455
rs4937864
rs79444669
rs669067
rs667712
rs140629813
rs11607396
rs678998
rs75883489
rs612737
rs149917570
rs58406308
rs11607952
rs71472111
rs78103586
rs35190975
rs138404240
rs75183845
rs61908451
rs486111
rs145959276
rs682386
rs74380652
rs80092584
rs724095
rs7127632
rs7938718
rs7938834
rs585939
rs7942638
rs142517745
rs75906836
rs611504
rs611976
rs1007024
rs608838
rs12417643
rs12361880
rs558007
11:133904158_G_C
rs2236657
rs144773657
rs12281234
rs687187
rs12363010
rs112466467
rs3132800
rs3132823
rs11223668
rs111988095
rs78740049
rs880483
rs3893083
rs56365738
rs11223669
rs141091170
rs879601
rs36016102
rs1260049
rs1144231
rs1144232
rs2276073
rs574524
rs3168117
rs71477475
rs77945499
rs145038796
rs55674758
rs12793703
rs59212866
rs7127134
rs1784502
rs1784395
rs1564848
rs7927885
rs182145059
rs1146198
rs57921965
rs141919179
rs79468019
rs75701441
rs1146199
rs71472112
rs71486976
rs147834844
rs7126672
rs12276797
rs2846633
rs10894772
rs138303318
rs2017948
rs1784389
rs1784390
rs34174902
rs12270892
rs12270911
rs12790084
rs146323495
rs11223673
rs1784391
rs67559465
rs59054177
rs58777499
rs1260057
rs112381654
rs75395822
rs11223674
rs12226601
rs12803490
rs4937866
rs11223675
rs1146200
rs10894773
rs78068339
rs80088979
rs585166
rs143236689
rs147423409
rs12275749
rs661820
rs11601844
rs79809863
rs7941172
rs12277727
rs636162
rs643843
rs694410
rs11223677
rs11607765
rs7115486
rs12273384
rs686008
rs112381940
rs1107368
rs73040299
rs144554045
rs137931489
rs11223679
rs646763
rs35590990
rs641501
rs583109
rs595102
rs34671397
11:133941636_C_T
11:133941636_C_G
rs76745913
rs670123
rs617391
rs618378
rs4936220
rs7358529
rs682833
rs670332
rs671974
rs603009
rs117874575
rs1267746
rs11223683
rs2509224
rs10750554
rs7358423
rs10894777
rs187263525
rs150290629
rs118048650
rs657838
rs671800
rs117034809
rs143952788
rs644247
rs654160
rs117177496
rs642831
rs470590
rs141155239
rs11223685
rs470514
rs143372477
rs56412659
rs470956
rs11603717
rs2155086
rs647837
rs12363949
rs621698
rs659196
rs470553
rs630896
rs470880
rs470481
rs470531
rs592902
rs12793689
rs71486980
rs471007
rs1259687
rs470855
rs470780
rs143752163
rs626322
rs71486981
rs674487
rs2510345
rs1784500
rs77739582
rs11223686
rs470796
rs631156
rs630723
rs470836
rs76781792
rs11223688
rs470982
rs11223689
rs470437
rs117622121
rs470434
rs470372
rs470474
rs470536
rs75201238
rs470461
rs470944
rs145873987
rs470522
rs470694
rs470388
rs470456
rs470451
rs9666359
rs144079249
rs12794831
rs651291
rs1143811
rs1143812
rs188849552
rs191736013
rs146270304
rs637517
rs148057824
rs11223690
rs470639
rs470409
rs470854
rs470565
rs76045481
rs470960
rs470961
rs470953
rs11223692
rs11223693
rs147892622
rs1267813
rs11223694
rs639165
rs626717
rs12363210
rs11223695
rs11604360
rs658544
rs11604455
rs621953
rs1259915
rs11223697
rs658450
rs470882
rs470966
rs470425
rs470957
rs12574945
rs470483
rs486017
rs11223699
rs610684
rs12363101
rs611170
rs622111
rs117605476
rs623823
rs7942767
rs625740
rs624504
rs11223700
rs73042005
rs470829
rs73042006
rs12287552
rs11601362
rs12275818
rs470547
rs470500
rs71486988
rs34478348
rs9804672
rs75269604
rs470846
rs470830
rs11223702
rs7101690
rs470952
rs10894778
rs117280057
rs11223703
rs4937867
rs11223704
rs470719
rs470713
rs470407
rs71486989
rs625641
rs117929630
rs470659
rs470570
rs11223705
rs12286321
rs2155088
rs470452
rs470564
rs11223706
rs470417
rs79978516
rs74724065
rs470680
rs4264164
rs11223709
rs470587
rs111473077
rs7947419
rs1783814
rs28695595
rs470936
rs470935
rs470459
rs470600
rs6590734
rs470608
rs2276266
rs79808512
rs12575294
rs11223713
rs646998
rs10894780
rs117694275
rs34732010
rs470809
rs10791345
rs116981082
rs12284250
rs117678455
rs60632066
rs12797399
rs12803146
rs11605753
rs1815858
rs11223714
rs116943226
rs627592
rs646513
rs12270157
rs113163924
rs694186
rs111796206
rs113489119
rs595584
rs610382
rs610829
rs7945622
rs12795060
rs55689702
rs597320
rs190101200
rs11223715
rs7936421
rs11223716
rs12289084
rs641024
rs643447
rs11822625
rs655627
rs6590735
rs11223717
rs117812491
rs117140117
rs117599215
rs94499
rs2014708
rs1259158
rs76533258
rs12789117
rs117530549
rs73042025
rs611384
rs622260
rs624477
rs35943668
rs1143814
rs55683807
rs71486991
rs1451636
rs146885915
rs12294320
rs581591
rs12785656
rs589670
rs56208262
rs609631
rs192194673
rs605930
rs11601638
rs617971
rs625815
rs79935816
rs142331383
rs113332288
rs77093306
rs12788980
rs621516
rs632858
rs632886
rs632951
rs118039763
rs142193056
rs635024
rs11223718
rs192276573
rs144684440
rs115462785
rs35268670
rs148236892
rs73731
rs2305381
rs79714405
rs11606866
rs79435162
rs12807349
rs10791346
rs10750555
rs11223719
rs10736610
rs10736611
rs2186759
rs10750556
rs10736612
rs10894781
rs139150736
rs12796673
rs10791347
rs7126232
rs147745316
rs2276265
rs11223722
rs10894782
rs138786254
rs3737446
rs140649554
rs113005558
rs78356102
rs7131644
rs76742192
rs71486993
rs116967022
rs10894783
rs74843747
rs10791348
rs4424683
rs80290899
rs10894784
rs1146210
rs12292394
rs77011790
rs11223723
rs12294111
rs1125399
rs12573858
rs58224221
rs11223724
rs11820053
rs7105263
rs74648805
rs11607466
rs11607531
rs11223725
rs7940071
rs117961334
rs34903942
rs10750557
rs7934522
rs2305380
rs2305379
rs2305378
rs12276543
rs896409
rs10791349
rs118002761
rs10894785
rs117114087
rs10894786
rs7108464
rs10894787
rs10791350
rs75110728
rs146025664
rs117510345
rs117266153
rs1551184
rs145672187
rs116945950
rs1031381
rs1031380
rs11223729
rs2010438
rs117909594
rs75634068
rs56125740
rs144391118
rs12803807
rs11607699
rs11223730
rs7130894
rs4937869
rs523621
rs79840688
rs12290171
rs543528
rs11223731
rs12361161
rs522134
rs34536650
rs117101984
rs1259022
rs12800423
rs573929
rs61703311
rs71486994
rs35378544
rs574608
rs71486995
rs10894788
rs4362160
rs2282562
rs143057364
rs71486996
rs139327854
rs7936592
rs12808353
rs12180
rs34780562
rs34003681
rs12803414
rs492761
rs13982
rs2305382
rs12799304
rs138794908
rs60169309
rs74446206
rs570113
rs12278812
rs12292140
rs112372624
rs71486997
rs1048761
rs11223734
rs1551182
rs11223736
rs1551183
rs117017916
rs3758925
rs3758924
rs7941201
rs112509884
rs12417114
rs35141157
rs473041
rs517424
rs10894789
rs12793620
rs11223738
rs12801902
rs113488591
rs498602
rs12226809
rs7943666
rs74339999
rs73603086
rs561945
rs71486998
rs71486999
rs73043942
rs7112898
rs10791351
rs514417
rs58897957
rs57534561
rs12800650
rs71487000
rs10894790
rs79204670
rs1839796
rs478881
rs66594429
rs193278330
rs11223741
rs7111570
rs10894791
rs182450238
rs55823731
rs554874
rs553991
rs529419
rs486119
rs141940391
rs2443557
rs2443558
rs11223742
rs3132809
rs181828569
rs67473835
rs76849136
rs140570171
rs150318707
rs1669258
rs3132810
rs536449
rs79233751
rs12805143
rs503676
rs11223743
rs472287
rs10791352
rs75230921
rs579856
rs4936224
rs117880051
rs10894792
rs492383
rs521637
rs495732
rs74680874
rs78910050
rs10894793
rs2850255
rs12278484
rs2581883
rs7123222
rs139930622
rs58159886
rs4936225
rs4936226
rs1144230
rs959046
rs477832
rs3824995
rs10894794
rs1146196
rs485752
rs59246351
rs1146195
rs1272233
rs2846390
rs146035058
rs521321
rs143429004
rs1144229
rs1144228
rs542707
rs1144227
rs576900
rs570020
rs570106
rs1258844
rs1144225
rs546420
rs544629
rs1146194
rs1144224
rs1146193
rs1144223
rs1144222
rs512731
rs138123223
rs473798
rs1899113
rs1144221
rs483244
rs77345352
rs1258842
rs1837566
rs1595895
rs1146192
rs55783201
rs117392808
rs138763205
11:134171497_A_G
rs1144219
rs493499
rs495623
rs1893054
rs565713
rs10750558
rs10894796
rs145197829
rs12272129
rs2510356
rs489131
rs569316
rs7924934
rs493501
rs573028
rs139039256
rs113825217
rs526507
rs548378
rs11223753
rs1144218
rs553231
rs751719
rs1144216
rs73604928
rs11223754
rs1144215
rs1144214
rs579409
rs486360
rs512958
rs515699
rs574328
rs1144213
rs578825
rs481252
rs150057622
rs80003954
rs117825742
rs1146191
rs1146190
rs512359
rs568044
rs68192549
rs576408
rs513412
rs185541336
rs12362267
rs117890629
rs11600362
rs11606054
rs11606067
rs1146189
rs3133072
rs11223756
rs548465
rs1146188
rs530357
rs11223757
rs117314533
rs182429394
rs3133073
rs10894797
rs3098651
rs7124693
rs7950541
rs7950754
rs1258854
rs1258853
rs117328287
rs10894798
rs55932086
rs11223758
rs56257797
rs11223759
rs7123380
rs7949029
rs11223760
rs10894799
rs10791354
rs74325146
rs117959046
rs78358510
rs71487002
rs9888274
rs1258852
rs11223761
rs11223762
rs1258851
rs71489003
rs73028701
rs71489004
rs733091
rs12419831
rs370186550
rs111433290
rs142200643
rs72653410
rs56262016
rs11223765
rs117883178
rs10894800
rs67013198
rs73030608
rs10750560
rs61026557
rs59278384
rs10791355
rs73604957
rs78612862
rs78651735
rs80229287
rs73030611
rs61908675
rs10791356
rs147248452
rs58937199
rs79273268
rs117840580
rs6590738
rs73604976
rs7940114
rs61740182
rs3802928
rs78338710
rs73604978
rs7103356
rs2360226
rs73604982
rs893948
rs138188089
rs59891316
rs143917163
rs73604984
rs11223768
rs113758502
rs114575165
rs57640823
rs60335566
rs143740341
rs148146726
rs143895855
rs2119298
rs187607212
rs7932366
rs79250858
rs35355076
rs117706499
rs11601964
rs60460137
rs4262740
rs7103363
rs7103469
rs61908678
rs61908679
rs4936230
rs4937877
11:134235710_A_G
rs11603105
rs10894801
rs4937879
rs55914067
rs11223771
rs10791357
rs117422861
rs117642318
rs2119297
rs2884942
rs146664631
rs7127277
rs79893499
rs3741101
rs3741100
rs78260611
rs181188278
rs80082975
rs75110218
rs138825953
rs10791358
rs3741099
rs60002415
rs61908682
rs4937880
rs148209758
rs11608146
rs12808458
rs10894802
rs10894803
rs78472963
rs3741098
rs78491612
rs3741097
rs79378578
rs893947
rs876543
rs876542
rs9783402
rs78173727
rs61908683
rs7112912
rs56112441
rs7113199
rs11223774
rs12363198
rs10894804
rs11223775
rs10894805
rs11223776
rs147142161
rs117400758
rs893953
rs58447122
rs893952
rs78977082
rs1045721
rs4937881
rs56111637
rs7951640
rs61533638
rs61908686
rs729687
rs117247957
rs61908687
rs56284733
rs7108927
rs12806537
rs10894806
rs61908689
rs10791359
rs11223777
rs12416903
rs10894807
rs75219147
rs11223778
rs10894808
rs78488408
rs77862725
rs893951
rs117717831
rs11600729
rs59803683
rs76291070
rs11825461
rs76810643
rs10894809
rs7936835
rs11223780
rs137895654
rs77954628
rs893950
rs113202812
rs7103855
rs73032534
rs79256507
rs80021729
rs58475265
rs74639401
rs74622686
rs60337613
rs78212286
rs75373472
rs111711955
rs77478906
rs78975867
rs71489005
rs79449985
rs77897340
rs75842822
rs2360225
rs877456
rs55751035
rs75898877
rs7928758
rs878987
rs746430
rs79891796
rs75474440
rs746431
rs77110747
rs117909688
rs114206447
rs117494618
rs76369658
rs2165313
rs11820880
rs7929612
rs7948031
rs78642342
rs4937882
rs75190711
rs79416046
rs11823810
rs34702205
rs56007027
rs11822913
rs11600529
rs11822935
rs11825120
rs76956658
rs7945585
rs11826381
rs10894810
rs11223783
rs78033321
rs11602310
rs1866769
rs1866768
rs1866767
rs141612007
rs1078938
rs11223784
rs11223785
rs61908692
rs7932600
rs56766695
rs56387937
rs189860259
rs75184941
rs11223787
rs113328990
rs141030320
rs149812084
rs117730848
rs11824649
rs11223790
rs56134226
rs56330625
rs55986667
rs61908710
rs28378882
rs28625034
rs28402124
rs7108503
rs7108756
rs7109198
rs143095342
rs78760579
rs138658921
rs11223791
rs192339929
rs7939238
rs7939439
rs74851810
rs116881269
rs75025590
rs75312852
rs57755918
rs78751202
rs78372629
rs74624785
rs115693066
rs78321440
rs114643775
rs11223794
rs75964412
rs76357811
rs75179193
rs77513169
rs74905937
rs77567768
rs80019091
rs75763034
rs75489569
rs79448119
rs114935428
rs116625946
rs80250181
rs77320703
rs78051451
rs114128017
rs1440480
rs115819612
rs116220896
rs75206735
rs7950161
rs118186995
rs78953519
rs7950509
rs7937105
rs7950651
rs116533830
rs116010421
rs116315535
rs115567362
rs115535116
rs114478866
rs115043373
rs114930714
rs116624615
rs75242015
rs55646072
rs56129946
rs77095918
rs115944529
rs76218250
rs75155778
rs4937883
rs77867811
rs77482429
rs111801796
rs2165312
rs116864079
rs12421953
rs1561613
rs2119299
rs113239695
rs55943924
rs117707859
rs142189358
rs7938670
rs7941825
rs78658268
rs893949
rs733856
rs4937884
rs10750561
rs139498401
rs10894811
rs113879779
rs7106392
rs7932638
rs12099116
rs1561612
rs920481
rs76323259
rs920480
rs12281210
rs12294512
rs57562569
rs59406253
rs10219279
rs7937081
rs10219432
rs7937326
rs2884941
rs1561611
rs11223798
rs1561610
rs1975391
11:134301569_A_T
rs75629659
rs11223799
rs10791360
rs4936231
rs4937885
rs10750562
rs10791361
rs10894812
rs7949167
rs6590740
rs7935849
rs4937886
rs4937887
rs4937888
11:134303908_C_A
rs4937889
rs117364006
rs77627888
rs7925223
rs10791362
rs10750563
rs10736613
rs10791363
rs10750568
rs7933196
rs147934215
rs112631011
11:134307327_A_G
11:134307327_A_T
rs4245129
rs4245130
rs80056794
rs4245131
rs11223807
rs4937890
rs11223808
rs56323805
rs10894814
rs10791364
rs7484072
rs4643092
rs4606493
rs139520105
rs4575291
rs4460830
rs4575292
rs10894815
rs11223809
rs55917458
rs56126629
rs4264165
rs75992462
rs10732874
rs10750569
rs7935549
rs7950809
rs7935790
rs11223812
rs11223813
rs11223814
rs12576256
rs12802834
rs10894817
rs12287744
rs11223816
rs10894818
rs55888805
rs7938546
rs7934317
rs4390362
rs142249028
rs11223819
rs11223820
rs10128718
rs10128652
rs35624240
rs116972688
rs35419292
rs117207029
rs73034335
rs7926191
rs77224575
rs11601026
rs4245132
rs4245133
rs11223824
rs4937891
rs73034340
rs10791367
rs10894821
rs11223825
rs10894822
rs10791368
rs11223826
rs10791369
rs11223827
rs11223828
rs10894823
rs11223829
rs34304413
rs10894826
rs4937892
rs10160471
rs75873500
rs10160807
rs10791370
rs12802879
rs73034363
rs12226875
rs7115342
rs10894827
rs11223841
rs11223842
rs7115253
rs118160491
rs4075617
rs4335562
rs11223843
rs146176963
rs4937893
rs35483338
rs34572307
rs66853247
rs67260687
rs34064974
rs4937894
rs73034383
rs11223844
rs67206424
rs67901227
rs35135125
rs117367361
rs7106366
rs4495909
rs4559699
rs3935519
rs73034390
rs4937896
rs12272687
rs7350520
rs78071771
rs10894828
rs10791371
rs139199299
rs7117021
rs9783310
rs73034394
rs4937897
rs10894829
rs10791372
rs11223852
rs139485257
rs117359673
rs12418947
rs12282091
rs4128665
rs4128667
rs4128666
rs117203407
rs4579940
rs4567482
rs4522185
rs35379631
rs4936232
rs4936233
rs117886721
rs4245134
rs11223855
rs117003879
rs7130091
rs4937898
rs4937899
rs73036312
rs75517460
rs4592433
rs10791373
rs4245135
rs11223856
rs12281937
rs10894830
rs10791374
rs11824640
rs11819954
rs60829123
rs4281495
rs7941895
rs61910482
rs11223857
rs61910483
rs118055182
rs7121146
rs55987993
rs10894831
rs11223858
rs12419998
rs12285787
rs75968835
rs56737742
rs11223859
rs77636696
rs56291804
rs7925572
rs6590741
rs76905127
rs11606721
rs11600556
rs76131411
rs10894832
rs11223860
rs141912147
rs7111077
rs61349996
rs117976727
rs75560348
rs4076615
rs4076616
rs11607792
rs4335563
rs11601681
rs11603653
rs11601698
rs7116103
rs7119746
rs145236052
rs12279152
rs11602971
rs12418713
rs77116101
rs12418724
rs11223862
rs59375486
rs148727964
rs7119754
rs4457763
rs11223863
rs11223864
rs4469900
rs113209969
rs111884379
rs113079643
rs10894833
rs11223867
rs4471437
rs192571773
rs61910487
rs143730481
rs11223869
rs113242741
rs11223870
rs111671280
rs7116689
rs59254338
rs35231649
rs11606333
rs7117302
rs73036335
rs4512874
rs4576835
rs4268526
rs4578403
rs7104774
rs141377421
rs12577387
rs75965086
rs117994471
rs79817170
rs77200068
rs11223871
rs11223872
rs11223873
rs7109883
rs11223874
rs11223875
rs7950968
rs4937902
rs7936220
rs61910490
rs4937904
rs79999058
rs59057270
rs11600295
rs118110327
rs55981903
rs80179645
rs11223877
rs10791376
rs77373036
rs4937905
rs58327513
rs7116272
rs11605721
rs12804946
rs12804812
rs61191138
rs12574933
rs73036346
rs4582990
rs11223878
rs61910491
rs61910492
rs4528346
rs75712899
rs7946411
rs10894834
rs61910493
rs11604268
rs4936235
rs11602401
rs77070540
rs12796502
rs75252979
rs61910496
rs66537956
rs35097692
rs73036358
rs79126357
rs77103005
rs4937906
rs111425423
rs370946961
rs117005362
rs74826231
rs77167234
rs7937148
rs78958473
rs78153233
rs74451874
rs117433606
rs77035130
rs117129241
rs114321875
rs117149759
rs12276453
rs75493105
rs73036363
rs75187237
rs3924981
rs117207410
11:134380772_C_G
11:134380772_C_T
rs77547169
rs4427580
rs4245136
rs4606492
rs4357701
rs11223879
rs61230581
rs148488042
rs60718772
rs59652355
rs79359932
rs56668652
rs4444092
rs56722435
rs61464189
rs57004182
rs147799100
rs59601502
rs73593238
rs55991038
rs61910520
rs61910521
rs7925307
rs61910522
rs61910523
rs377250313
rs76042035
rs116896039
rs76026394
rs74872374
rs79327862
rs61910525
rs79208916
rs10750572
rs12221828
rs78800140
rs111793124
rs117786140
rs73036375
rs117404344
rs116382317
rs11223880
rs73036378
rs118173946
rs61910526
rs61910527
rs79048621
rs12797672
rs7951177
rs73036381
rs73036383
rs58930470
rs7933606
rs7933502
rs12419058
rs139634358
rs61910528
rs61910529
rs3934863
rs4430529
rs3935330
rs3935329
rs61910530
rs61910531
rs61910532
rs79863231
rs61910533
rs12363840
rs61910534
rs61910535
rs114351283
rs7948792
rs7949323
rs7949139
rs73036387
rs7936175
rs12420612
rs61910536
rs7128583
rs61910537
rs73036390
rs10894835
rs57234634
rs11223883
rs7936730
rs10894836
rs7952453
rs61910539
rs11600008
rs11223884
rs74751604
rs61910540
rs79127612
rs73036394
rs61910542
rs4936236
rs4936237
rs4936238
rs77018746
rs12418354
rs10791377
rs10750573
rs11223887
rs55659847
rs7944093
rs33999186
rs12273199
rs11223888
rs12287910
rs34002219
rs3924413
rs76546472
rs4936239
rs140898628
rs6590742
rs6590743
rs6590744
rs148221923
rs7109085
rs111533208
rs11602388
rs10894837
rs11600683
rs12272206
rs11600736
rs75982612
rs118011998
rs113038685
rs112326404
rs75381052
rs34796975
rs34791591
rs73593274
rs6590745
rs7129387
rs35072498
rs61911864
rs76022972
rs12417998
rs61911865
rs4319528
rs11602023
rs61911866
rs11223889
rs7103313
rs4325325
rs36014265
rs4625482
rs12278035
rs10894838
rs7107863
rs7930732
rs73593283
rs7108293
rs3922657
rs4491247
rs6590746
rs4439525
rs3922656
rs12280153
rs11603227
rs11223892
rs11223893
rs7934698
rs10894839
rs11223894
rs75521445
rs77944592
rs7938789
rs7941918
rs73593289
rs10791378
rs11223895
rs11223896
rs11825319
rs7942818
rs7945798
rs34599072
rs78636935
rs118003852
rs4525252
rs73038339
rs12287648
rs34861820
rs61908863
rs10791379
rs10791380
rs76125015
rs10791381
rs73038346
rs78705591
rs7936692
rs80312081
rs78303050
rs76776526
rs4937907
rs7940755
rs185653746
rs12806825
rs12288735
rs117361488
rs76904687
rs61908866
rs75201574
rs6590748
rs77149270
rs117494807
rs11223899
rs61908867
rs73038356
rs112166515
rs34944754
rs112771030
11:134424666_C_T
rs80122627
rs111330466
rs117997732
rs79907142
rs4597081
rs35766096
rs111515971
rs7118423
rs61908868
rs112478156
rs13377274
rs34835978
rs61908870
rs77245804
rs11223900
rs79594901
rs73595010
rs10894842
rs146628105
rs74525686
rs12800764
rs12800788
rs73038361
rs7113440
rs56306313
rs79779799
rs11223901
rs11223902
rs12788981
rs115679273
rs61440209
rs76006627
rs12789838
rs11223903
rs74804910
rs11223904
rs4936241
rs11223906
rs73038365
rs75822471
rs12574383
rs12575528
rs12574399
rs78817699
rs11223907
rs113377801
rs78338245
rs73038367
rs75706939
rs60813067
rs61908871
rs12786284
rs79081419
rs77522230
rs78410889
rs115857977
rs78605372
rs77074429
rs75524069
rs58575564
rs73038373
rs74624226
rs56952827
rs12787203
rs79198148
rs61908906
rs7931782
rs7929054
rs6590749
rs199811230
rs4937908
rs56203349
rs76980607
rs76331104
rs73038376
rs12287452
rs4132239
rs4129604
rs61908908
rs74718041
rs4337056
rs57497809
rs10894843
rs11223908
rs76705841
rs34070697
rs117259126
rs61908909
rs139365293
rs117168003
rs4937909
rs73038382
rs12798731
rs4497424
rs4362161
rs117378328
rs61908910
rs4937911
rs11223909
rs182049155
rs73038390
rs4612821
rs73038394
rs73038395
rs55684306
rs12099351
rs4937912
rs56301156
rs56059242
rs7946099
rs55850119
rs76529930
rs75580958
rs35327266
rs73040303
rs34655993
rs11223911
rs79812921
rs73040307
rs78926050
rs73040310
rs34802094
rs61908914
rs61908915
rs34949447
rs4937913
rs35121889
rs34120367
rs4937914
rs4937915
rs4937916
rs73040313
rs61908917
rs10894844
11:134447496_G_C
rs61908918
rs7936986
11:134448221_A_T
11:134448221_A_G
rs11604010
rs10894845
rs73040321
rs10894846
rs12785691
rs11604071
rs9919597
rs9919596
rs9919607
rs11600437
rs77025048
rs11223912
rs58123928
rs35546913
rs73040326
rs75823873
rs149663319
rs12807438
rs4482042
rs12806964
rs78915334
rs4620733
rs73040329
rs7122711
rs61908920
rs10791382
rs35839531
rs7936271
rs117553346
rs77351446
rs73040336
rs6590750
rs4937917
rs4937918
rs61908921
rs10894848
rs4411287
rs35115231
rs73040345
rs113356750
rs11606886
rs12799211
rs10894849
rs7112435
rs7949949
rs4245137
rs4245138
rs7934933
rs4427582
rs11223914
rs61908922
rs36064214
rs56076615
rs55798634
rs77801868
rs80326185
rs10894850
rs73040355
rs12801679
rs55933015
rs112556389
rs75391778
rs77746587
rs66468974
rs4131399
rs11606213
rs11606238
rs11602494
rs4245139
rs118073102
rs10791383
rs7108471
rs34135450
rs201547588
rs117110769
rs76866690
rs4937919
rs4937920
rs7925548
rs7926027
rs10894851
rs117320654
rs10894852
rs12279808
rs73040368
rs10791384
rs141801863
rs7934008
rs7937048
rs11827000
rs4300405
rs66501666
rs11825830
rs10894854
rs61908934
rs10750575
rs7113773
rs73040374
rs7128409
rs113937925
rs9988879
rs4411286
rs55678025
rs56277140
rs4315093
rs6421618
rs7929012
rs7928820
rs61908937
rs7107009
rs7106815
rs35705393
rs78340072
rs7118368
rs73040383
rs7104740
rs76987945
rs11825064
rs34669406
rs80266720
rs11820355
rs73040388
rs11828056
rs56296358
rs67343751
rs56373923
rs11828122
rs117595179
rs1944864
rs1944865
rs78690751
rs61908939
rs61908940
rs4550236
rs56234949
rs3017971
rs55930649
rs3017972
rs3017973
rs76034627
rs76144535
rs77786544
rs3019689
rs3017974
rs12365376
rs1944866
rs144917586
rs7113634
rs74442558
rs187521497
rs9667811
rs112175954
rs58664545
rs57687175
rs61154338
rs78767978
rs3017976
rs12807546
rs3019687
rs117958217
rs7118231
rs117858576
rs3019686
rs2156701
rs4245140
rs2156702
rs2156703
rs11600468
rs2156704
rs2000856
rs73041925
rs3019685
rs2000858
rs2000859
rs78767721
rs67824656
rs34061097
rs77854805
rs61908941
rs74678563
rs76253546
rs2226891
rs2097112
rs11606878
rs56167774
rs11821186
rs3019684
rs139661099
rs3019683
rs117527190
rs2097113
rs7950440
rs61908942
rs2097114
rs3019682
rs77025955
rs3017978
rs3019681
rs3019680
rs3019679
rs3019678
rs111912033
rs3017979
rs117235040
rs3019677
rs2000860
rs3019676
rs4937922
rs3019675
rs139884218
rs3019674
rs3019673
rs79071997
rs117810621
rs75617828
rs3017980
rs140309251
rs3019672
rs3017982
rs2187463
rs2187464
rs2187465
rs2156705
rs79185239
rs3017983
rs3019671
rs11223920
rs56275520
rs3019670
rs58623219
rs12799142
rs3017984
rs73596940
rs73596941
rs3019669
rs3019668
rs2000861
rs61393915
rs2000862
rs3019667
rs80332462
rs79389752
rs1944879
rs1944878
rs1944877
rs72653411
rs7122771
rs3019638
rs11603590
rs7115305
rs7115692
rs10894855
rs144701259
rs3019639
rs3019640
rs3019641
rs78655969
rs7119913
rs3019642
rs77630771
rs3017970
rs3017969
rs77708699
rs3017968
rs3019643
rs3019644
rs6590752
rs4936242
rs4343039
rs4937923
rs4937924
rs144572213
rs4466855
rs4545574
rs4529891
rs3017967
rs2187466
rs76516420
rs3017966
rs3019645
rs75686794
rs3019646
rs75762143
rs3019647
rs12788924
rs7106125
rs3019648
rs3019649
rs3019650
rs3017965
rs7939984
rs7940245
rs949113
rs114464315
rs3017964
rs949112
rs3019651
rs949111
rs3017963
rs3019652
rs7127121
rs12225149
rs60121522
rs3019653
rs3019654
rs80265266
rs77886449
rs3018015
rs3019655
rs3019656
rs61910765
rs11223922
rs3018014
rs3019657
rs77092254
rs78781241
rs73596977
rs80169340
rs67161990
rs3018013
rs3019658
rs3018012
rs11223923
rs11223924
rs11223925
rs3019659
rs77914414
rs11824296
rs949110
rs11600381
rs3018011
rs3018010
rs3018009
rs3019660
rs7126414
rs61910767
rs184832932
rs3019661
rs67296766
rs3018008
rs76146326
rs61910768
rs3018007
rs73041988
rs11223926
rs76857718
rs74765580
rs3019662
rs12806052
rs2226892
rs7117773
rs7121394
rs61910769
rs7946593
rs3019663
rs11532042
rs11821359
rs115112203
rs35025195
rs3018005
rs3018004
rs61910771
rs11603151
rs117801553
rs3018003
rs73041997
rs34407612
rs3019664
rs68085330
rs3019665
rs11223927
rs74341855
rs3018001
rs114529218
rs11223928
rs1123501
rs76472145
rs75113790
rs73044012
rs60471450
rs35032478
rs3019637
rs3017987
rs74856908
rs999786
rs999785
rs73044019
rs3017988
rs3017989
rs117649968
rs3017990
rs3017991
rs1893868
rs1893867
rs1944876
rs75358483
rs12799360
rs12286733
rs949109
rs56238628
rs12799798
rs12800919
rs11825823
rs76186275
rs76089077
rs11825865
rs11828282
rs11223929
rs58525585
rs35232768
rs11223930
rs11223931
rs73044042
rs3017992
rs949108
rs7925030
rs34659273
rs59613820
rs34453616
rs73044048
rs3019635
rs949107
rs117606022
rs56155831
rs77902622
rs76357751
rs7929550
rs3019634
rs7939971
rs3019633
rs3017993
rs55914913
rs61910793
rs35156693
rs3017994
rs12791109
rs11223932
rs113715049
rs11223933
rs74733798
rs11605130
rs1944875
rs3016419
rs12797910
rs111788974
rs1944873
rs4442566
rs2096773
rs948044
rs11601492
rs3017995
rs78584303
rs7951841
rs6590757
rs3019632
rs12787566
rs12787586
rs12788101
rs3017996
rs3019631
rs76189767
rs7946497
rs10894856
rs11223934
rs12274504
rs3016427
rs3019630
rs61910795
rs117623017
rs56657264
rs11608127
rs3016428
rs11602502
rs11600343
rs1939727
rs77220772
rs12797790
rs11223935
rs80204957
rs10894857
rs11825627
rs11820994
rs12791408
rs77126359
rs61910796
rs55662799
rs55980538
rs73044092
rs56205450
rs61910798
rs78875342
rs61910799
rs61910800
rs73044093
rs1939728
rs75090534
rs11603224
rs1939730
rs1939731
rs11223936
rs76585640
rs3016429
rs10894858
rs1892992
rs1892993
rs1892994
rs66801766
rs3019629
rs3017997
rs151326091
rs11600281
rs2155295
rs1944895
rs3016420
rs4439527
rs1944893
rs80111944
rs75037851
rs61327677
rs66533569
rs79693696
rs1893869
rs2155296
rs76184956
rs34559680
rs2000863
rs3017998
rs7111841
rs2096774
rs11607328
rs11607329
rs2156707
rs2155299
rs3016425
rs61910808
rs61910809
rs3017999
rs12098913
rs3737494
rs3737493
rs1939721
rs2282608
rs2282607
rs2282606
rs7930501
rs7930628
rs3016424
rs74373337
rs61910810
rs71489018
rs74420843
rs948046
rs3018000
rs2187467
rs2156706
rs113289947
rs73045824
rs4638321
rs1939720
rs11223939
rs35430067
rs11223940
rs1944870
rs11223941
rs11223942
rs11223943
rs11223944
rs11223946
rs142732943
rs113349494
rs11223947
rs11223948
rs4359223
rs11223949
rs11223950
rs11223951
rs11223952
rs56406309
rs76812821
rs67157022
rs56293116
rs60385395
rs11223953
rs11223954
rs1944871
rs11605138
rs28680389
rs11605177
rs3017985
rs4328229
rs3017986
rs117621222
rs34283089
rs79823690
rs78806216
rs12787907
rs12788448
rs11223955
rs11223956
rs12277397
rs11223957
rs12793743
rs115695236
rs76377465
rs12794860
rs12224700
rs12223636
rs117142885
rs117600708
rs12280702
rs56076806
rs55817948
rs11223958
rs56319966
rs56141511
rs56293148
rs55827241
rs77098915
rs76149265
rs78560583
rs11603967
rs73045848
rs35514221
rs73045849
rs7118729
rs73045850
rs56101047
rs77292504
rs73045855
rs73045856
rs73045858
rs73045859
rs73045861
rs73045862
rs11825685
rs71489020
rs80244059
rs61910818
rs74918341
rs117678668
rs76553909
rs1939726
rs146413968
rs151088786
rs187525059
rs73045865
rs1944872
rs77575039
rs4937933
rs7943590
rs11826073
rs55954495
rs73045868
rs4937935
rs80051554
rs11602026
rs1955023
rs61910820
rs4936244
rs11822810
rs11607297
rs12798771
rs28440152
rs11607363
rs4379864
rs73029942
rs74716350
rs11823478
rs10791385
rs75887390
rs6590759
rs7120885
rs6590760
rs55974288
rs10894859
rs12277680
rs948043
rs7929431
rs34115178
rs6590761
rs6590762
rs56100135
rs56327979
rs4936245
rs4936246
rs61909164
rs61909165
rs4937936
rs7119532
rs61456992
rs12788965
rs181365337
rs34748926
rs149492029
rs73600945
rs1944869
rs77086479
rs73029959
rs10894860
rs11823283
rs12279719
rs115986169
rs11603548
rs7948875
rs7951888
rs7937343
rs56111834
rs11223967
rs61909168
rs11223968
rs117188356
rs7952193
rs73600953
rs11223969
rs7924606
rs112710801
rs116877134
rs34125239
rs140120157
rs11223970
rs10791386
rs11223971
rs12364470
rs117282925
rs59161742
rs12282518
rs12282623
rs7936501
rs79396949
rs61909169
rs11223972
rs61105947
rs4936248
rs73600961
rs11604608
rs12793165
rs12797160
rs74919786
rs7947975
rs2000576
rs948045
rs7130741
rs142244873
rs35868113
rs4937941
rs11607880
rs4937942
rs73029980
rs11824131
rs28361542
rs28694380
rs12789557
rs7929317
rs12789395
rs76060115
rs79557043
rs77333119
rs7929564
rs7943044
rs60437326
rs111211592
rs11825482
rs75434578
rs12286049
rs80209594
rs144148816
rs117392883
rs75021703
rs12361529
rs369081254
rs60622467
rs11223975
rs10894861
rs12360937
rs10894862
rs111258054
rs12360957
rs58887922
rs11223976
rs11223977
rs11223978
rs11223979
rs11223980
rs11223981
rs7930275
rs10894863
rs138709845
rs10894864
rs10894865
rs10894866
rs79359469
rs7931468
rs7946307
rs11223982
rs73030001
rs57952722
rs7934611
rs11223983
rs150727526
rs61909313
rs10791387
rs35397222
rs11223984
rs1892984
rs67344499
rs12807823
rs12807834
rs145343222
rs4614466
rs73031703
rs67182737
rs4937947
rs4937948
rs4936250
rs59291637
rs75967183
rs10750576
rs10791388
rs11600759
rs11223986
rs4937949
rs4937950
rs10894867
rs11223987
rs35818328
rs1944880
rs1944881
rs34226067
rs77169798
rs11223988
rs11223989
rs4937951
rs11223990
rs73031710
rs1892988
rs56735222
rs11223991
rs73031712
rs76093320
rs7481161
rs140259716
rs11601707
rs189733109
rs10894868
rs4937953
rs1944882
rs73031719
rs73031721
rs58822187
rs73031723
rs746541
rs7942145
rs11223993
rs1892989
rs11600687
rs141190089
rs1892990
rs1892991
rs7932707
rs1944883
rs76694072
rs73031725
rs1944884
rs6590763
rs67420314
rs6590764
rs6590765
rs11604476
rs11602394
rs6590766
rs73031729
rs948047
rs79384329
rs73031730
rs80332289
rs11602945
rs11605136
rs73031731
rs73031733
rs1944885
rs1944886
11:134624641_A_T
rs10894870
rs7929855
rs4569023
rs4539335
rs4454738
rs4548634
rs4269937
rs4573692
rs73031743
rs12575477
rs11223995
rs59511896
rs35495944
rs10791389
rs10894871
rs12288121
rs12281154
rs7111624
rs4937954
rs4937955
rs12294419
rs4937956
rs1944887
rs1944888
rs73031752
rs948048
rs948049
rs11223996
rs78974821
rs7948847
rs117640763
rs55870300
rs7948887
rs7952242
rs948050
rs2155300
rs73031758
rs11223997
rs73031759
rs1944889
rs11223998
rs1944890
rs10894872
rs73031763
rs76514242
rs7928150
rs12277245
rs6590767
rs112522138
rs73031766
rs11224000
rs78133315
rs10750577
rs73031768
rs7939430
rs10750578
rs7939769
rs113007184
rs114781441
rs111822320
rs7119012
rs7121975
rs142466206
rs61906986
rs7122072
rs118051174
rs77263182
rs10750580
rs10894873
rs10894874
rs7126788
rs11224001
rs78255544
rs73031774
rs73031776
rs9888241
rs116264730
rs115441303
rs73031782
rs10894875
rs750965
rs11606315
rs11224002
rs78041131
rs10894876
rs7102831
rs73031788
rs11224003
rs1944891
rs1944892
rs11532043
rs74654311
rs11500924
rs11224004
rs7951448
rs141697582
rs1289464
rs1289463
rs10894877
rs11224005
rs11224006
rs10894878
rs1289462
rs1289461
rs61906987
rs1289460
rs1289459
rs1289458
rs1289456
rs1289455
rs1289454
rs1289453
rs182515224
rs73031799
rs1289452
rs7939085
rs73031801
rs138785348
rs7120408
rs1289451
rs12283945
rs7121029
rs7121326
rs7107231
rs71489025
rs116941402
rs10160383
rs1289450
rs73033711
rs1289449
rs1289448
rs73033715
rs11603506
rs1289447
rs1289446
rs78497816
rs1289445
rs1289444
rs67338270
rs73033778
rs73033780
rs79467923
rs7123717
rs77843073
rs2000578
rs1289504
rs1289503
rs143337948
rs80123452
rs73033784
rs73033785
rs61512864
rs12420691
rs12419432
rs56772282
rs11827154
rs74939605
rs1289502
rs76911480
rs59218406
rs141257020
rs57140849
rs73033790
rs137923432
rs73033792
rs11224017
rs1289501
rs117469996
rs55734009
rs880288
rs79898696
rs78466338
rs184598155
rs75896749
rs1472890
rs11224018
rs1289500
rs74600085
rs57661273
rs80283587
rs61323393
rs73033795
rs4936252
rs7119365
rs73033798
rs76587046
rs753353
rs11601150
rs73033799
rs10894879
rs10894880
rs118119536
rs7131512
rs7101583
rs10791392
rs10791393
rs10894881
rs10894882
rs61907013
11:134664519_G_T
rs11224019
rs61907014
rs12272594
rs142120446
rs7934215
rs2076848
rs11826145
rs35781524
rs732804
rs10894884
rs11224020
rs12805123
rs67315789
rs71489026
rs10791394
rs57197430
rs2846164
11:134668493_T_G
rs1289523
rs1039778
rs11224021
rs73035310
rs146429047
rs34695803
rs35488033
rs73035313
rs75563794
rs10750581
rs11224022
rs117453261
rs117018139
rs10750582
rs7931119
rs7931065
rs74743721
rs931932
rs10894887
rs61907020
rs10736617
rs7116815
rs12807278
rs7117049
rs73035318
rs74392170
rs10750583
rs61907021
rs11825380
rs2102431
rs76566554
rs11825547
rs11825571
rs2155302
rs11826078
rs11826107
rs751121
rs78255966
rs2136098
rs1289526
rs142442525
rs35164800
rs147706238
rs77346167
rs150201574
rs12786781
rs11826391
rs77607145
rs116916273
rs12806059
rs75868482
rs75430892
rs117353740
rs77993842
rs61907022
rs117318408
rs11224024
rs77145317
rs116015231
rs117728036
rs35190814
rs34284944
rs79098073
rs61907024
rs74527124
rs57214808
rs142314511
rs151251511
rs78061217
rs7128592
rs10791396
rs11826539
rs78041009
rs906626
rs78217824
rs7103398
rs116991955
rs80091307
rs7106361
rs34265320
rs61907039
rs117453778
rs10791397
rs12799339
rs78492316
rs2000577
rs12804167
rs34965705
rs12804688
rs188837178
rs12786926
rs12785284
rs11224025
rs118075499
rs11819898
rs12786906
rs12223192
rs11224026
rs11820535
rs11224027
rs60907573
rs117748443
rs11224028
rs78351114
rs55808446
rs34542693
rs34536405
rs7936977
rs4293132
rs7936900
rs7940508
rs7940970
rs7927610
rs12360905
rs7108393
rs114618924
rs7123244
rs948051
rs7127211
rs74792113
rs1467017
rs59196059
rs150472138
rs117755556
rs6590770
rs7952462
rs7101439
rs148498453
rs12788379
rs117116064
rs75678793
rs10894888
rs35588559
rs61907047
rs7950621
rs4936253
rs150839797
rs6590773
rs10894890
rs1567299
rs1007705
rs1007704
rs2512917
rs118004397
rs12798506
rs2846187
rs66823972
rs68091574
rs2846186
rs2661962
rs77222285
rs2661963
rs2846185
rs2661964
rs117219020
rs2846184
rs2661965
rs2661966
rs3133340
rs67998008
rs2846183
rs79573039
rs2508831
rs75418283
rs75001757
rs2846182
rs2662004
rs114113036
rs77833531
rs12789362
rs2846181
rs2662003
rs2662002
rs2662001
rs2846180
rs2662000
rs2661999
rs1939725
rs1939724
rs1939723
rs2846177
rs76782000
rs2846176
rs2661997
rs2661996
rs2661995
rs2508829
rs2512916
rs11599970
rs11606147
rs2661994
rs149161620
rs2186715
rs2186714
rs2155304
rs2186713
rs2846175
rs2136100
rs1939722
rs113946880
rs11603669
rs11603673
rs150139607
rs11607861
rs7924471
rs149265711
rs2846174
rs2846173
rs2846172
rs12787678
rs4936254
rs2661992
rs2661991
rs2846171
rs2846170
rs2846169
rs117634064
rs2661990
rs2186712
rs77834843
rs80159203
rs2155303
rs117106374
rs2846168
rs117720555
rs2846167
rs115658840
rs2846166
rs146531248
rs77156945
rs59918499
rs2508827
rs117221770
rs2247155
rs2846159
rs116121759
rs2846160
rs2846161
rs7106918
rs2661987
rs76918426
rs2846147
rs2661986
rs56704033
rs73591671
rs2661985
rs2846148
rs2661984
rs2846149
rs2846150
rs79711577
rs78166768
rs2846151
rs2661983
rs115090355
rs114608555
rs2846152
rs2846153
rs117230929
rs2846154
rs78089118
rs2661982
rs2846155
rs2661981
rs2661980
rs2661979
rs75417593
rs1892987
rs2155298
rs2661978
rs2661977
rs2846146
rs2661976
rs2661975
rs2846145
rs10894891
rs2661974
rs2661973
rs2846144
rs2155297
rs2846143
rs2661972
rs12292249
rs2661971
rs2661970
rs2846142
rs2846141
rs2661969
rs1892986
rs1892985
rs11607528
rs2661968
rs11224035
rs2661967
rs74822169
rs117347862
rs114903043
rs12578074
rs7118455
rs7104195
rs12793067
rs11605126
11:134721852_T_G
rs66472320
rs7131091
rs11822880
rs60428408
rs11224038
rs11828313
rs1995763
rs1995764
rs113342468
rs11601345
rs11603594
rs58005948
rs11224039
rs58174945
rs11224040
rs117581437
rs114161663
rs12786937
rs34631556
rs117210988
rs61907053
rs7930666
rs6590776
rs11224043
rs35342314
rs67693463
rs11224044
rs7938791
rs1508540
rs7120769
rs146200059
rs73039379
rs34781545
rs73039381
rs12795327
rs7125596
rs74516102
rs117219196
rs10791399
rs12801508
rs11224045
rs12803080
rs77341994
rs7951054
rs12808830
rs4936255
rs73039389
rs11224046
rs76602061
rs7115059
rs78167799
rs4937969
rs117076980
rs67844929
rs66483409
rs34697112
rs111718303
rs11224047
rs143588996
rs11224048
rs906628
rs73593415
rs61352759
rs79518674
rs78607875
rs7931903
rs11224049
rs7932186
rs7945641
rs7945671
rs7932439
rs7945804
rs7932673
rs113419799
rs75355374
rs58440468
rs74395207
rs11224050
rs11224051
rs11224052
rs2102432
rs34479807
rs34783672
rs76196664
rs4937970
rs76664429
rs75570090
rs11224055
rs11224056
rs76645552
rs73593442
rs75997706
rs73593443
rs12791869
rs78109250
rs11224057
rs11224058
rs35757568
rs35253035
rs10458997
rs79564337
rs34850354
rs12574331
rs73041210
rs11224059
rs11224060
11:134748945_G_T
rs2136099
rs34351909
rs7939914
rs10894894
rs11602088
rs7940357
rs74426818
rs77351419
rs149222803
rs35113837
rs34569189
rs4937971
rs73043045
rs76332079
rs73043047
rs11224062
rs55680743
rs12417445
rs11224063
rs113984292
rs10894895
rs11224064
rs143666370
rs79941362
rs4937972
rs4937973
rs10791401
rs73043052
rs11224065
rs67888275
rs67038736
rs7120880
rs1677564
rs7113516
rs7129840
rs149272182
rs10894897
rs149822112
rs7104477
rs7108263
rs7108306
rs150765602
rs4937974
rs7125232
rs4937975
rs10791402
rs543517
rs4937976
rs4937977
rs2063220
rs1478751
rs1478750
rs7939829
rs75153491
rs143558582
rs7121798
rs142459367
rs10894898
rs56005038
rs11224066
rs12361181
rs11224068
rs11224069
rs528420
rs529516
rs527199
rs76539275
rs1382498
rs1382497
rs4290245
rs1824830
rs4495910
rs34670930
rs4290246
rs4290247
rs4290248
rs4272797
rs72653413
rs4936257
rs80172584
rs1542997
rs4937978
rs140181679
rs144030967
rs11224070
rs78485315
rs10894899
rs4937979
rs144680066
rs4936258
rs72653414
rs7934970
rs6590778
rs117624783
rs2199668
rs184433587
rs12275675
rs140766270
rs10894900
rs1478747
rs146916874
rs1478744
rs516785
rs2885463
rs79750743
rs55824808
rs10894901
rs1382496
rs117957876
rs10894902
rs10791403
rs72653415
rs12184440
rs61908481
rs74675019
rs73043071
rs1987961
rs906627
rs150562709
rs73043074
rs1154904
rs1154905
rs113076319
rs73043078
rs73043079
rs476135
rs2015703
rs78387323
rs1316723
rs2885465
rs1080724
rs11224073
rs73043085
rs11828067
rs35233026
rs75167671
rs10750584
rs73043088
rs79279327
rs3862649
rs1156313
rs1156314
rs487883
rs76242774
rs1156315
rs117418027
rs7924544
rs1156316
rs2169860
rs2127073
rs73043094
rs77770577
rs2127074
rs2127075
rs55633852
rs2127076
rs7932220
rs11224074
rs11224075
rs77118975
rs4937980
rs12226882
rs10894903
rs10894904
rs10894905
rs72653416
rs79428444
rs73046980
rs12224400
rs73046983
rs56004426
rs55676277
rs55908516
rs56326151
rs2127077
rs56230411
rs77891531
rs513718
rs117622543
rs55674427
rs10894906
rs11224076
rs556680
rs11224077
rs73030913
rs10791404
rs79882188
rs79073036
rs77798045
rs79338945
rs11224078
rs1564245
rs76868057
rs75860940
rs1478748
rs12274491
rs12361563
rs7950628
rs78385504
rs7951313
rs76994777
rs73030923
rs972642
rs11224079
rs7479091
rs73030925
rs72653417
rs55730629
rs1567300
rs56235583
rs77598777
rs7108016
rs75229202
rs73030929
rs35301608
rs35436325
rs113095779
rs11603938
rs113839393
rs73595328
rs75925473
rs80041733
rs7119469
rs12791112
rs12797636
11:134801620_A_G
rs113647196
rs11603097
rs4247669
rs4937983
rs73030935
rs4937984
rs12794004
rs114671494
rs73595332
rs117945047
rs4293133
rs7118700
rs1824832
rs112875587
rs112898155
rs143687994
rs111493561
rs56155920
rs56371732
rs114410742
rs78487945
rs116112008
rs1319913
rs117715537
rs11224084
rs143784037
rs10894907
rs11224085
rs117385230
rs112643271
rs117185008
rs12288344
rs11224086
rs11224087
rs7938605
rs7952210
rs7952020
rs117226076
rs6590779
rs6590780
rs7952694
rs7131575
rs12418128
rs73030946
rs11224088
rs11224089
rs7125601
rs11224090
rs11224091
rs7932513
rs11224092
rs73030948
rs143555526
rs11224093
rs75070742
rs141562848
rs75665793
rs6590781
rs1478743
rs57050214
rs57768460
rs11224097
rs11224098
rs11224099
rs10894909
rs73046806
rs74784905
rs6590782
rs11224100
rs11224101
rs56370036
rs11224102
rs57373089
rs140826452
rs113557900
rs11224103
rs75441444
rs34787259
rs56371880
rs12270697
rs6590783
rs75372522
rs6590784
rs78922543
rs59799738
rs61602763
rs59817129
rs11224104
rs11224105
rs11224106
rs11224107
rs11224108
rs73046818
rs12417657
rs78296108
rs11224109
rs148693773
rs55887002
rs139338139
rs113850297
rs10750585
rs55976618
rs10791405
rs10894910
rs10894911
rs10894912
rs77314322
rs11224110
rs11224111
rs4022298
rs12791469
rs144104432
rs12418444
rs12099070
rs12099074
rs12099365
rs7108597
rs57326741
rs34481541
rs56707491
rs60582819
rs112886196
rs58325068
rs114518124
rs78806407
rs11825133
rs149191565
rs10894913
rs10894914
rs117585853
rs138853682
rs141976922
rs73046831
rs2169859
rs12272293
rs12098967
rs7946054
rs73046832
rs73046833
rs4937987
rs73046835
rs77113911
rs11823733
rs112513390
rs11821804
rs11821825
rs61908486
rs10894915
rs11224112
rs11224113
rs1564252
rs1564251
rs3929245
rs4319529
rs4326814
rs2362400
rs2127072
rs114469675
rs73595350
rs111991631
rs34862180
rs73046842
rs56035516
rs12224806
rs73046845
rs73046846
rs10894916
rs11224114
rs11224115
rs11224116
rs11224117
rs111941834
rs113811783
rs73046850
rs11224118
rs11224119
rs10894917
rs36075441
rs10894918
rs10894919
rs11224120
rs77090483
rs10894920
rs11224121
rs58395327
rs10894921
rs11224122
rs11224123
rs142329479
rs7949928
rs139740536
rs11224124
rs11224125
rs11224126
rs55852933
rs55850305
rs11224127
rs79133487
rs11224128
rs11224129
rs140293404
rs11224132
rs11224133
rs11224134
rs73046861
rs12578083
rs11224135
rs73046863
rs73046865
rs116658034
rs12419785
rs12421260
rs11224136
rs12417054
rs12420108
rs145353230
rs11224137
rs34045277
rs56325224
rs4936260
rs57656365
rs60227782
rs56812889
rs11828702
rs11224138
rs12576843
rs12576856
rs11224139
rs11224140
rs12225258
rs79240382
rs11224141
rs34119715
rs61326643
rs12362099
rs77209311
rs78801199
rs79424047
rs73595358
rs79975954
rs113031831
rs111903941
rs112671079
rs111928536
rs111935857
rs112741070
rs193069229
rs80215193
rs112587102
rs80297410
rs75447419
rs79916460
rs114470962
rs111319511
rs113364078
rs112872974
rs79140932
rs113235518
rs74579087
rs10400402
rs11828905
rs10400252
rs10400302
rs117758837
rs10400403
rs61233187
rs10791406
rs11224142
rs58296310
rs11820300
rs58058991
rs71489101
rs79522212
rs142733500
rs56286717
rs56013364
rs111540035
rs73046879
rs55866950
rs181301693
rs144915235
rs12417240
rs11224144
rs12577588
rs1965277
rs1965276
rs55958142
rs1965275
rs56893576
rs3926659
rs7112780
rs11224145
rs12416857
rs12416859
rs11224146
rs34617743
rs12418350
rs12416928
rs57357975
rs1814589
rs7947083
rs117566658
rs75440354
rs11224147
rs113300041
rs11826779
rs117318814
rs7926353
rs1971950
rs11826814
rs11224154
rs3862650
rs77380308
rs1814588
rs117428548
rs11224155
rs118099451
rs11224156
rs11224157
rs117141571
rs1975955
rs7950207
rs7925993
rs9667532
rs58156923
rs7103725
rs2362407
rs60654334
rs7107712
rs11821037
rs73046892
rs11827913
rs11827949
rs11821080
rs11821103
rs58502710
rs11224158
rs10894925
rs111571863
rs10894926
rs12421968
rs12417884
rs1824828
rs10466629
rs11819902
rs11819904
rs77574837
rs76048371
rs936538
rs936537
rs1351187
rs1871266
rs1351186
rs11821890
rs11821985
rs11224160
rs73595378
rs79036623
rs7107234
rs7123679
rs12418711
rs58639033
rs11224161
rs1871265
rs61908490
rs1478746
rs1478745
rs73595384
rs61908491
rs12222123
rs11224162
rs10894927
rs55866063
rs73595388
rs12275324
rs73595390
rs73595392
rs80347407
rs60887583
rs10894928
rs7102094
rs7102009
rs11224163
rs10750586
rs10750587
rs11822510
rs1600233
rs1600232
rs12292197
rs10894929
rs7109925
rs61908510
rs2363068
rs11224164
rs10894930
rs4502009
rs11224165
rs1463550
rs11224166
rs11224167
rs79417156
rs10894931
rs7131010
rs79914074
rs57609270
rs11224168
rs61908511
rs12419485
rs12284518
rs7104706
rs117674044
rs7108093
rs7122522
rs11224169
rs61908512
rs10894932
rs755110
rs1871264
rs61908513
rs755526
rs755525
rs12366078
rs73597108
rs75088400
rs73597110
rs56165107
rs58732879
rs151216524
rs9736541
rs10894934
rs55924743
rs7101368
rs10894935
rs10894936
rs73048516
rs10894937
rs12364719
rs112859059
rs10894939
11:134880029_A_C
rs7129628
rs12224068
rs11224172
rs10750588
rs11224173
rs117462362
rs61501107
rs150812054
rs185721746
rs10894940
rs11224174
rs11224175
rs10894941
rs186893213
rs10791407
rs57640216
rs10894942
rs11501291
rs61908514
rs11224176
rs145762724
rs11224178
rs11224179
rs11224180
rs59661974
rs12276548
rs11224181
rs12577331
rs113183882
rs56033983
rs12291647
rs12278408
rs11224182
rs61908515
rs11828026
rs56141165
rs2219784
rs1382495
rs73597127
rs11224184
rs11828793
rs11224185
rs75119999
rs12283912
rs12574029
rs1904226
rs725880
rs725879
rs10894943
rs2016039
rs725877
rs55969429
rs7926411
rs7941197
rs61471147
rs77270770
rs3916078
rs73597134
rs73597136
rs1478742
rs1478741
rs7933543
11:134891712_G_A
rs7948888
rs7101375
rs10894944
rs10894945
rs12277107
rs56131964
rs7120263
rs113719850
rs7120419
rs6590785
rs10894946
rs7124203
rs11224188
rs2363069
rs11224189
rs2363070
rs11224190
rs7925371
rs75111583
rs2363071
rs718239
rs1871267
rs12575415
rs12575417
rs139002360
rs7111462
rs7111710
rs61908517
rs112598306
rs12576349
rs7944401
rs12278739
rs7944422
rs1382500
rs11224191
rs1478754
rs10894947
rs11224192
rs1478753
rs61908518
rs10750589
rs12575381
rs12575376
rs79614789
rs1478752
rs10894948
rs79848929
rs67859035
rs1351189
rs1351188
rs117063597
rs73048542
rs11224193
rs11224194
rs12576323
rs1824831
rs79757976
rs10791408
rs60303858
rs2100956
rs1993900
rs58068871
rs61908523
rs78310575
rs10894949
rs737574
rs878675
rs59916146
rs141774531
rs734808
rs57715698
rs4022295
rs373099924
rs60526738
rs12274506
rs11224195
rs10894950
rs12294853
rs55791917
rs56399734
rs118179243
rs73048564
rs7931251
rs55971108
rs11224196
rs73597189
rs1463549
rs1463548
rs1463547
rs10458998
rs10894951
rs73048569
rs11224199
rs59247183
rs12576965
rs10894952
rs10894953
rs74721805
rs75901483
rs11224200
rs142188491
rs58555076
rs570030078
rs57053785
rs10894954
rs12421887
rs11224201
rs79482372
rs74339661
rs10894955
rs75977720
rs7119608
rs11224202
rs73597196
rs7120030
rs11224203
rs11224204
rs10894956
rs11224205
rs11224206
rs11224208
rs73048582
rs11224209
rs111895878
rs138910565
rs1564253
rs73597199
rs12274206
rs80184168
rs11224211
rs11224212
rs11224213
rs11224214
rs11224215
rs149923484
rs73032108
rs73032109
rs11224216
rs11224217
rs6590788
rs7106317
rs7106433
rs35931632
rs79623752
rs7122863
rs7106629
rs73032118
rs7106727
rs12418692
rs56666382
rs58203348
rs7933507
rs34640909
rs7933616
rs4623918
rs4508216
rs146014402
rs55956410
rs117816456
rs7123524
rs12286529
rs61907165
rs12273395
rs4528347
rs12281950
rs73032123
rs79789615
rs118109280
rs4540845
rs143816288
rs12290238
rs11224218
rs73032131
rs7929069
rs7946786
rs7931837
rs12278994
rs28612838
rs28397060
rs10894957
rs55916845
rs10894958
rs61907166
rs12294124
rs61907167
rs78046179
rs4564354
rs143698923
rs11826792
rs141823434
rs4639956
rs141759417
rs56386976
rs143942860
rs61907169
rs11224224
rs11224225
rs12293304
rs7126697
rs7126927
rs11224226
rs77522482
rs4427581
rs73599127
rs75495281
rs10894959
rs4338544
rs4393333
rs4331122
rs4293134
rs12288815
rs12281911
rs12294971
rs73599129
rs12282026
rs73032150
rs12295143
rs61907171
rs11224227
rs11604294
rs11224228
rs74604648
rs11224229
rs4373942
rs76544895
rs11224230
rs10791409
rs7480520
rs56964566
rs7483202
rs7483230
rs4430530
rs4430531
rs7130009
rs12289315
rs7129981
rs4078382
rs11224231
rs5022148
rs73032166
rs4076253
rs192532405
rs11224232
rs77234116
rs10894960
rs11828008
rs116841545
rs11224233
rs4616056
rs11823417
rs80294507
```
