## Supplementary material for "Characterization of shared and ancestry-specific signals driving complex traits using multi-ancestry fine-mapping": orig_s2_snps

```
rs67593439
rs7951982
rs12276910
rs7927989
rs78276040
rs7927918
rs73025643
rs7125997
rs35789380
rs4937777
rs7129716
rs35679530
rs7926705
rs4937778
rs4937779
rs6590713
rs76946697
rs11823416
rs12280379
rs61657317
rs12283798
rs4937780
rs12284032
rs12284182
rs4937781
rs116706402
rs148646149
rs145238737
rs149175842
rs112381553
rs12269873
rs76860084
rs12270154
rs4936193
rs79968430
rs6590714
rs6590715
rs147530609
rs12419575
rs11223488
rs4937782
rs4937783
rs13377259
rs71477444
rs76052809
rs73025662
rs67204326
rs4937784
rs77998059
rs4937785
rs61912410
rs4245117
rs12294146
rs116990008
rs7118965
rs73587643
rs6590716
rs56174341
rs4937787
rs35618674
rs4937788
rs61912411
rs12788589
rs73587651
rs59866002
rs56405523
rs12796600
rs73025668
rs73025670
rs73025671
rs73025672
rs73025673
rs7110247
rs79816429
rs34226771
rs117070048
rs57033693
rs7936263
rs116977150
rs73025680
rs4366501
rs61262683
rs73025684
rs73025685
rs11223489
rs34606138
rs73025687
rs11223490
rs11223491
rs11223492
rs73025693
rs61172426
rs34810428
rs11824805
rs55858766
rs55863421
rs61255508
rs6590717
rs73587663
rs184639030
rs56313485
rs76471104
rs11223493
rs7114449
rs12285739
rs56359414
rs56065855
rs55951010
rs6590718
rs74774493
rs77150015
rs4131674
rs7107604
rs12792779
rs74341222
rs35468298
rs35309700
rs7108670
rs76205504
rs7108751
rs56151569
rs76730282
rs34838605
rs78450513
rs142392739
rs7117082
rs4937789
rs4936194
rs4936195
rs73029122
rs73029124
rs77516434
rs12803064
rs12802455
rs75706358
rs34536590
rs7926500
rs4373944
rs4373945
rs145173919
rs10791292
rs77422754
rs4130016
rs4378414
rs148044153
rs12799484
rs4402307
rs116992071
rs4460831
rs4539336
rs4554901
rs60365595
rs4570596
rs4403819
rs57757269
rs12361255
rs11223496
rs11223497
rs11223498
rs4427583
rs73029134
rs55827149
11:133404335_G_T
rs56142555
rs73029137
rs10894686
rs147332410
rs57510128
rs12225991
rs78264126
rs11820795
rs73029139
rs67784708
rs77098011
rs66794106
rs67508147
rs67249722
rs66774922
rs66898018
rs73029145
rs12574394
rs12574395
rs12574416
rs7934518
rs7934721
rs61912415
rs61912416
rs11223500
rs10894691
rs34453165
rs10894692
rs10894693
rs10894694
rs10894695
rs11223501
rs74824504
rs68107944
rs11223502
rs11223503
rs61912417
rs148430966
rs117175727
rs77977081
rs75001098
rs117924958
rs73029151
rs61912418
rs75707195
rs116882267
rs73029153
rs61912419
rs115764252
rs75233764
rs78427575
rs11223504
rs11223505
rs77323321
rs73029156
rs12576213
rs12292311
rs7121227
rs73029159
rs7947266
rs73029161
rs73029162
rs77035861
rs73029166
rs118175364
rs189350337
rs138142364
rs73029167
rs73029168
rs11826406
rs11824475
rs7924634
rs7941028
rs116995987
rs12363758
rs144742448
rs7123529
rs10894696
rs78665620
rs74536099
rs79091434
rs80184365
rs61912420
rs11223506
rs11223507
rs117603623
rs11223508
rs11223509
rs11223510
rs79981233
rs7122319
rs10894697
rs10894698
rs7126632
rs10894699
rs11223511
rs76223390
rs11223512
rs73031235
rs11223513
rs73031237
rs73031238
rs10894700
rs73031240
rs3923896
rs3923897
rs4491248
rs10894701
rs7946923
rs11223514
rs7126093
rs4499019
rs3924072
rs74441314
rs7103796
rs7103922
rs73031246
rs34214271
rs77469475
rs10894702
rs11223516
rs10894703
rs10894704
rs117514930
rs7130218
rs75850861
rs75307243
rs12223019
rs7107660
rs12365556
rs75573616
rs76777795
rs57214368
rs4937791
rs4936196
rs75717736
rs79646370
rs11826497
rs11828595
rs4609619
rs10791293
rs4074579
rs4937792
rs11606099
rs72472267
rs11599983
rs6590719
rs61342290
rs4936197
rs111707985
rs12291876
rs12285119
rs61911476
rs76110193
rs10894705
rs4937793
rs74813195
rs61911477
rs4936199
rs73031256
rs12290536
rs7105748
rs9705167
rs9705178
rs11223521
rs73031259
rs12271362
rs79881488
rs75107897
rs61911478
rs77621218
rs61911479
rs10894708
rs7123063
rs11223524
rs75059626
rs11223525
rs61911480
rs61911481
rs4937794
rs73031267
rs56406748
rs73031268
rs61911482
rs7126622
rs77309164
rs11606737
rs76168608
rs4245119
rs77887643
rs10894710
rs4937795
rs75059469
rs75576882
rs7121096
rs12282797
rs11223527
rs4128621
rs4128620
rs4128622
rs11223529
rs12418740
rs56127358
rs7111779
rs61911483
rs7112193
rs7952524
rs12576929
rs61911504
rs73031283
rs55659044
11:133481113_T_C
rs11223530
rs5006740
rs4310633
rs77682140
rs4547105
rs4334029
rs7114493
rs4937796
rs4937802
rs80274217
rs10791295
rs4542428
rs4468364
rs10750534
rs10750535
rs7933366
rs7108451
rs7123241
rs11605248
rs10791296
rs12576622
rs12576606
rs10791297
rs191135227
rs78097034
rs80312197
rs75385999
rs11223532
rs35891331
rs7924646
rs75856022
rs5009633
rs12577191
rs4245120
rs12574078
rs73032753
rs4340068
rs10791298
rs10791299
rs4351831
rs149333612
rs4418823
rs4494315
rs79789505
rs11822149
rs7940046
rs76690200
rs7940977
rs77568917
rs6590720
rs78267950
rs7122540
rs75596932
rs6590721
rs7108783
rs149844506
rs75263914
rs7127453
rs7127862
rs7127785
rs28605203
rs75109229
rs60512520
rs75676171
rs35025295
rs11223533
rs79602230
rs149497293
rs12365724
rs149192094
rs4937803
rs113313411
rs147972215
rs118006021
rs118150193
rs10894714
rs55940646
rs10894715
rs10894716
rs147309073
rs11223535
rs10894717
rs11223536
rs12574050
rs4937804
rs11512671
rs143903406
rs184500821
rs56237336
rs3134441
rs12222376
rs145213356
rs55721319
rs61911510
rs11601948
rs113215234
rs3134440
rs112625580
rs77299694
rs3134536
rs75363033
rs3134537
rs12575830
rs12282011
rs12575883
rs3134535
rs4603319
rs2375252
rs3104215
rs115410762
rs1566015
rs2132490
rs2173000
rs6590722
rs3134533
rs4937805
rs3104216
rs117933879
rs11223538
rs12365329
rs9704138
rs12364129
rs9645677
rs7127195
rs9645678
rs7128036
rs7127986
rs737316
rs11223542
rs117467264
rs4614467
rs903814
rs2279694
rs2047296
rs113563229
rs11223543
rs7109463
rs7109808
rs111501346
rs7110106
rs10894722
rs11223544
rs10791302
rs35613296
rs61911540
rs75554117
rs75255906
rs55754446
rs753301
rs753300
rs1126295
rs76358860
rs1126296
rs4937808
rs4936200
rs58755028
rs55952723
rs924110
rs74827467
rs59946994
rs60650345
rs79672317
rs10750538
rs12277713
rs10894723
rs11223547
rs6590724
rs118111890
rs10732252
rs11223548
rs10791303
rs11223550
rs6590725
rs6590726
rs66724730
rs7933451
rs61093079
rs903815
rs1982924
rs7116186
rs11223553
rs11223554
rs142882914
rs2132487
rs61911544
rs76118654
rs1496244
rs7483343
rs10894724
rs1496246
rs79672798
rs10750539
rs11223556
rs73035002
rs1496248
rs7948542
rs11223557
rs4550237
rs4937814
rs11820612
rs57174518
rs11223560
rs115876163
rs6590727
rs11223561
rs76708978
rs10894726
rs76613885
rs713279
rs713278
rs117381778
rs10894727
rs11223562
rs4936202
rs4397868
rs117540074
rs12794178
rs10894728
rs7125406
rs1353468
rs4937815
rs4937816
rs55786149
rs2375251
rs4937817
rs78388670
rs4245123
rs79876406
rs77218080
rs75550078
rs78417459
rs112009363
rs145617653
11:133578452_C_G
rs75323470
rs112722782
rs10791306
rs10791307
rs11826935
rs4937819
rs12791420
rs10894729
rs10894730
rs10894731
rs4936203
rs11223565
rs60971512
rs10894732
rs10894733
rs7478695
rs55834955
rs1079304
rs1079305
rs1039090
rs4937820
rs10894734
rs10894735
rs11223567
rs4937821
rs11223568
rs11223569
rs903817
11:133588410_G_C
11:133588410_G_A
rs4936204
rs10894736
rs4936205
rs10894737
rs7126938
rs12364512
rs4534597
rs76888054
rs60034005
rs77995522
rs73594803
rs10894738
rs67250568
rs7130699
rs7130793
rs61911584
rs61911585
rs61911586
rs7927483
rs61911587
rs7108925
rs12421623
rs11821200
rs11828072
rs34835651
rs35048422
rs11828109
rs117242689
rs56773187
rs59373565
rs57715089
rs12805289
rs7113215
rs12806223
rs12806225
rs7116867
rs748798
rs748797
rs61911593
rs748799
rs80060612
rs35436000
rs903818
rs10894739
rs3751102
rs3751103
rs11826106
rs11821467
rs10894740
rs7116371
rs12799518
rs748647
rs10791308
rs4245124
rs79672038
rs10791309
rs10894741
rs7945576
rs12802451
rs138504763
rs79387451
rs11223572
rs34161433
rs9988837
rs9988836
rs12279437
rs11603570
rs12288646
rs4937823
rs35741643
rs4937824
rs4937825
rs12283603
rs58143384
rs11223573
rs11223574
rs73038632
rs73038693
rs4937826
rs10791310
rs12224157
rs10894742
rs7944209
rs7944602
rs12276816
rs11223576
rs10431101
rs11223577
rs78790234
rs80247275
rs6590728
rs11223578
rs1496241
rs1496242
rs11223579
rs76115552
rs61911602
rs61458219
rs11606733
rs11600622
rs1496243
rs79369108
rs61911603
rs139585842
rs12806439
rs768507
rs2889035
rs10791311
rs12272716
rs10894743
rs1982923
rs140938503
rs12803513
rs80339054
rs61911604
rs113683615
rs4936207
rs185680920
rs12577877
rs74525336
rs58961684
rs12804866
rs116625920
rs75757579
rs79310265
rs11533203
rs2220960
rs1603389
rs12282901
rs61911608
rs61911609
rs4937829
rs10894744
rs2375250
rs74672653
rs61561588
rs4936208
rs61911610
rs7104887
rs12416939
rs61911611
rs75227852
rs4937830
rs12290776
rs12290778
rs11223585
rs10894745
rs12285633
rs61911613
rs2132489
rs78144888
rs7926898
rs73040826
rs74542082
rs10791315
rs61911614
rs10791316
rs34502061
rs34393193
rs35409856
rs141404207
rs150814950
rs35965631
rs61911624
rs7117087
rs12283631
rs4937832
rs10791317
rs12283860
rs6590730
rs74466446
rs7942610
rs7942611
rs10750540
rs59762446
rs903816
rs67110673
rs61911626
rs7130384
rs10791318
rs7106178
rs34790786
rs10732872
rs11223586
rs10732873
rs10894747
rs34731155
rs58773458
rs59722096
rs12795042
rs7111235
rs7114538
rs4132718
rs4132717
rs4448704
rs4256997
rs4379863
rs4551783
rs35045599
rs7107654
rs7111368
rs7111177
rs7933520
rs7112045
rs10894748
rs10791319
rs116864796
rs35408653
rs61911632
rs9667033
rs55988347
rs12799645
rs12800478
rs10791320
rs77230482
rs4073744
rs117445882
rs7110505
rs7480395
rs2851123
rs79197764
rs2723604
rs2723603
rs1944729
rs1944730
rs35223779
rs7131488
rs12788682
rs34763330
rs2851124
rs4529892
rs2723602
rs4529893
rs117927133
rs12280972
rs7936122
rs34962430
rs34619364
rs200196615
rs2723601
rs77882697
rs7130532
rs12785628
rs2156677
rs76948284
rs7108241
rs1105602
rs2723600
rs2723599
rs2851122
rs2853118
rs10894749
rs12797371
rs12795650
rs76403436
rs12796225
rs12221971
rs1806831
rs2723596
rs113109719
rs2853119
rs4936209
rs2723594
rs12576074
rs2851128
rs2723593
rs2723592
rs2723591
rs2723590
rs9667066
rs2723589
rs2853120
rs150606395
rs2723588
rs2851127
rs11223591
rs11822562
rs115124044
rs4937835
rs2851126
rs2723587
rs9667722
rs73042834
rs61911648
rs9667736
rs9667845
rs10791321
rs7131428
rs2851125
rs4320967
rs7102034
rs7120412
rs7120204
rs7120562
rs66615241
rs73042846
rs73042847
rs73042849
rs77309249
rs2723616
rs191281513
rs715797
rs715798
rs73042852
rs7110432
rs12418092
rs1105494
rs73042854
rs61911649
rs73042857
rs2097101
rs80292708
rs10791322
rs10791323
rs11604410
rs114421546
rs7928888
rs10791324
rs2723615
rs2853117
rs1893850
rs2851115
rs2851116
rs2723614
rs2851117
rs2851118
rs80035044
rs2851119
rs2723613
rs118050303
rs2853116
rs2156675
rs2853115
rs2851120
rs10791325
rs148405947
rs116660928
rs2723608
rs2250123
rs2250025
rs2723607
rs2723605
rs2723598
rs2257010
rs2257004
11:133712594_C_G
rs2187449
rs5019134
rs55801927
rs76588534
rs10750541
rs10750542
rs10791328
rs80125544
rs2282602
rs2282603
rs2282604
rs2298738
rs2156676
rs12418442
rs10791329
rs77915106
rs11223599
rs10750543
rs10750544
rs143018013
rs10750545
rs10750546
rs79301708
rs1944734
rs73028348
rs117439990
rs77267419
rs1944733
rs1944732
rs1944731
rs7128438
rs10894752
rs78406218
rs10791330
rs77737960
rs116001048
rs10750547
rs10750548
rs80068472
rs75659599
rs77395601
rs76458353
rs78606729
rs10750549
rs4937837
rs2156681
rs74423959
rs12417860
rs12417869
rs10791332
rs4489760
rs10791333
rs7104994
rs7121600
rs35375713
rs7946883
rs7946895
rs4937839
rs181326274
rs4937840
rs4269938
rs4937841
rs4937842
rs12420447
rs10894754
rs12419337
rs10791334
rs10750550
rs117510329
rs12417695
rs7118985
rs35842351
rs11223607
rs74644696
rs1114367
rs10750551
rs76604194
rs73030342
rs78868297
rs76043546
rs78629006
rs10791335
rs10894755
rs10736608
rs10750552
rs10750553
rs143969142
rs11223609
rs78856946
rs2156680
rs2156679
rs74663115
rs4353292
rs4412766
rs1119851
rs79424350
rs4463860
rs1119852
rs11533204
rs11534483
rs2187450
rs7130231
rs1120247
rs1120246
rs1120245
rs10894756
rs78721575
rs10791336
rs11535731
rs73030363
rs140543114
rs59743120
rs149542860
rs148249473
rs141199124
rs139431478
rs190341233
rs4536234
rs113781015
rs111586771
rs1843289
rs329663
rs4937846
rs7931768
rs12574238
rs4937847
rs329664
rs11223611
rs11223612
rs1485197
rs146855023
rs77113601
rs4937849
rs12576385
rs1485196
rs1485195
rs118029492
rs140400657
rs6590732
rs546381
rs12418227
rs201344887
rs12418266
rs76403833
rs36086419
rs76465140
rs651067
rs7948061
rs1077251
rs79231264
rs77626841
rs10894759
rs79883545
rs75520597
rs329647
rs75050187
rs4937850
rs10791337
rs329648
rs140219725
rs329649
rs74547909
rs139911640
rs329651
rs78812413
rs3802918
rs329652
rs4936211
rs329653
rs80074213
rs11223616
rs10894761
rs73032046
rs34013297
rs510306
rs144639752
rs10894762
rs329674
rs329675
rs117557516
rs148398002
rs11223617
rs626583
rs329676
rs35883589
rs748919
rs75990128
rs73032062
rs901035
rs76291967
rs329677
rs3824992
rs3802923
rs3802922
rs3802921
rs3802920
rs150439793
rs3741104
rs73032070
rs4937856
rs10791338
rs12800905
rs12801289
rs11223621
rs596430
rs118092898
rs34845616
rs2027788
rs73032079
rs3819194
rs2062368
rs329670
rs329669
rs329668
rs329667
rs11223625
rs167915
rs1612416
rs12421671
rs1793680
rs329673
rs329672
rs10894763
rs191300
rs138839852
rs1682859
rs11223626
rs229285
rs11223627
rs329671
rs10894764
rs486560
rs329637
rs329636
rs329635
rs73034263
rs10894765
rs12278050
rs558709
rs644854
rs11223630
rs139001237
rs645376
rs476821
rs11223632
rs117452163
rs1682862
rs12804787
rs10444323
rs329641
rs10894767
rs329642
rs329643
rs329644
rs329645
rs141060929
rs11223634
rs329646
rs595986
rs28428505
rs4937860
rs59210593
rs11223635
rs12291005
rs10894768
rs10894769
rs91583
rs689380
rs500166
rs688502
rs688500
rs73034287
rs502834
rs11223637
rs113939999
rs507378
rs695134
rs75079562
rs78490253
rs11223638
rs564123
rs11223639
rs11223640
rs77184211
rs77899339
rs329640
rs118031494
rs11223642
rs77825526
rs73034295
rs75224781
rs4936213
rs75059851
rs678495
rs665448
rs694424
rs12273435
rs12792661
rs12291823
rs3802924
rs73034300
rs73036062
rs74807084
rs73036063
rs73036064
rs3758927
rs73036065
rs10894771
rs10791341
rs12276787
rs191089934
rs56096503
rs612823
rs61908397
rs7109293
rs117194304
rs669257
rs75145144
rs12287285
rs11223645
rs186882715
rs2000852
rs329682
rs2000853
rs7122746
rs7106806
rs7106715
rs11223646
rs11223647
rs7127156
rs329681
rs73036081
rs11223648
rs147632825
rs11223649
rs11223650
rs55747998
rs56241440
rs11223651
rs11223652
rs11223654
rs73036086
rs117150837
rs73036087
rs329680
rs11223655
rs11223656
rs11223657
rs11223658
rs192015073
11:133843315_A_G
11:133843315_A_C
rs329678
rs57204268
rs11223659
rs12576981
rs118145926
rs12290617
rs329662
rs329661
rs12282724
rs329660
rs12283206
rs1038480
rs12286758
rs329658
rs329657
rs329656
rs78782859
rs329655
rs7121423
rs11223661
rs77289937
rs329654
rs12294011
rs4936214
rs4936215
rs4936216
rs12366213
rs167914
rs536866
rs329688
rs329686
rs7939344
rs12807621
rs7939047
rs329685
rs750666
rs56088265
rs901036
rs329684
rs729870
rs74384545
rs77688740
rs12364540
rs11223663
rs73596887
rs11606293
rs73596889
rs75691728
rs7928003
rs7928009
rs61220133
rs10791342
rs76634388
rs11607463
rs11223665
rs2019649
rs77008451
rs7935665
rs12577993
rs4937861
rs73038289
rs7929735
rs79952283
rs1985297
rs4937863
rs10791343
rs7925153
rs61111310
rs57317637
rs184309470
rs150129458
rs113843383
rs586802
rs586313
rs643328
rs12049844
rs595065
rs608671
rs694100
rs596422
rs75075461
rs517437
rs609317
rs617323
rs75206103
rs522824
rs647198
rs524588
rs651203
rs679024
rs679033
rs679105
rs497741
rs142117747
rs4936219
rs620436
rs561836
rs673235
rs659896
rs479721
rs479821
rs604241
rs629164
rs11607468
rs627899
rs619091
rs619534
rs78971498
rs627455
rs4937864
rs79444669
rs669067
rs667712
rs11607396
rs678998
rs75883489
rs612737
rs58406308
rs11607952
rs146416481
rs78103586
rs74365599
rs74633292
rs75183845
rs144546913
rs117588338
rs486111
rs682386
rs74380652
rs80092584
rs1940394
rs724095
rs7127632
rs7938718
rs7938834
rs585939
rs75906836
rs611504
rs611976
rs1007024
rs608838
rs12417643
rs12361880
11:133904158_G_A
rs2236657
rs76980973
rs12281234
rs687187
rs3132800
rs3132823
rs11223668
rs75579389
rs78740049
rs880483
rs3893083
rs11223669
rs141091170
rs879601
rs1260049
rs1144231
rs1144232
rs2276073
rs574524
rs3168117
rs186350363
rs7941262
rs59212866
rs7127134
rs1784502
rs1784395
rs1564848
rs7927885
rs1146198
rs1146199
rs71472112
rs7126672
rs2846633
rs10894772
rs2017948
rs1784389
rs1784390
rs34174902
rs12270892
rs12270911
rs12790084
rs11223673
rs1784391
rs67559465
rs59054177
rs58777499
rs1260057
rs75395822
rs11223674
rs12226601
rs12803490
rs4937866
rs11223675
rs1146200
rs10894773
rs117114159
rs585166
rs12275749
rs661820
rs11601844
rs7941172
rs12277727
rs191299854
rs636162
rs117160989
rs643843
rs694410
rs11223677
rs11607765
rs7115486
rs12273384
rs686008
rs1107368
rs117346959
rs11223679
rs117919989
rs117247627
rs646763
rs35590990
rs641501
rs583109
rs595102
rs34671397
11:133941636_C_T
11:133941636_C_G
rs670123
rs617391
rs618378
rs4936220
rs74580731
rs77533619
rs77969086
rs7358529
rs682833
rs670332
rs671974
rs603009
rs532810293
rs1267746
rs11223683
rs2509224
rs10750554
rs7358423
rs10894777
rs150290629
rs657838
rs671800
rs644247
rs654160
rs117177496
rs642831
rs470590
rs11223685
rs470514
rs56412659
rs470956
rs11603717
rs2155086
rs151225438
rs1940395
rs647837
rs12363949
rs621698
rs659196
rs470553
rs630896
rs470880
rs470481
rs470531
rs592902
rs12793689
rs471007
rs1259687
rs470855
rs470780
rs626322
rs71486981
rs674487
rs2510345
rs1784500
rs77739582
rs11223686
rs470796
rs631156
rs630723
rs470836
rs147212249
rs117984295
rs117710453
rs470982
rs11223689
rs470437
rs470434
rs470372
rs470474
rs470536
rs470461
rs118064002
rs470944
rs470522
rs470694
rs470388
rs470456
rs470451
rs9666359
rs1143811
rs1143812
rs141492043
rs637517
rs148057824
rs11223690
rs141765155
rs142311708
rs470639
rs470409
rs470854
rs470565
rs470960
rs470961
rs470953
rs79015910
rs143167390
rs1267813
rs11223694
rs639165
rs626717
rs12363210
rs11223695
rs78637865
rs11604360
rs658544
rs11604455
rs621953
rs1259915
rs658450
rs147506050
rs470882
rs75246844
rs470966
rs470425
rs470957
rs12574945
rs470483
rs486017
rs115082297
rs11223699
rs610684
rs12363101
rs611170
rs622111
rs116877466
rs623823
rs150677680
rs7942767
rs625740
rs624504
rs470829
rs12287552
rs11601362
rs12275818
rs147594690
rs470547
rs470500
rs71486988
rs34478348
rs9804672
rs180820255
rs470846
rs470830
rs78780790
rs11223702
rs7101690
rs470952
rs573776995
rs10894778
rs11223703
rs4937867
rs11223704
rs78200504
rs470719
rs470713
rs470407
rs71486989
rs625641
rs141271744
rs470659
rs470570
rs11223705
rs141325245
rs12286321
rs2155088
rs470452
rs470564
rs11223706
rs470417
rs79978516
rs74724065
rs470680
rs4264164
rs11223709
rs470587
rs111473077
rs190415264
rs145416330
rs7947419
rs1783814
rs28695595
rs77286364
rs470936
rs470935
rs470459
rs470600
rs6590734
rs470608
rs2276266
rs12575294
rs11223713
rs4937868
rs646998
rs10894780
rs34732010
rs470809
rs10791345
rs60632066
rs551170278
rs11605753
rs1815858
rs11223714
rs627592
rs646513
rs75633414
rs12270157
rs113163924
rs694186
rs111796206
rs113489119
rs595584
rs610382
rs610829
rs12795060
rs55689702
rs597320
rs11223715
rs7936421
rs11223716
rs117494693
rs118163702
rs641024
rs3824994
rs643447
rs655627
rs6590735
rs11223717
rs94499
rs2014708
rs1259158
rs12789117
rs73042025
rs611384
rs622260
rs624477
rs1143814
rs55683807
rs581591
rs117773971
rs143145542
rs589670
rs609631
rs605930
rs11601638
rs617971
rs625815
rs79935816
rs187464103
rs113332288
rs12788980
rs621516
rs632858
rs632886
rs632951
rs118039763
rs635024
rs11223718
rs115462785
rs35268670
rs201902864
rs148236892
rs149441349
rs73731
rs2305381
rs11606866
rs10791346
rs10750555
rs183917805
rs11223719
rs10736610
rs10736611
rs79792276
rs2186759
rs10750556
rs10736612
rs10894781
rs139150736
rs10791347
rs7126232
rs147745316
rs2276265
rs11223722
rs10894782
rs151320597
rs3737446
rs148924289
rs7131644
rs10894783
rs74843747
rs10791348
rs140927430
rs4424683
rs149515769
rs10894784
rs77011790
rs11223723
rs12294111
rs1125399
rs12573858
rs58224221
rs139833475
rs11223724
rs11820053
rs7105263
rs74648805
rs11607466
rs11607531
rs11223725
rs7940071
rs34903942
rs10750557
rs7934522
rs2305380
rs2305379
rs2305378
rs896409
rs10791349
rs118002761
rs145520500
rs10894785
rs10894786
rs7108464
rs10894787
rs10791350
rs78145364
rs11223728
rs1551184
rs116945950
rs1031381
rs11223729
rs2010438
rs144391118
rs368473129
rs12803807
rs11607699
rs11223730
rs7130894
rs4937869
rs523621
rs543528
rs148544831
rs11223731
rs12361161
rs522134
rs144648369
rs117101984
rs1259022
rs12800423
rs573929
rs61703311
rs574608
rs10894788
rs4362160
rs2282562
rs148077797
rs143496140
rs181351365
rs12180
rs492761
rs2305382
rs76175248
rs138794908
rs570113
rs12292140
rs112372624
rs1048761
rs11223734
rs1551182
rs11223736
rs1551183
rs3758925
rs3758924
rs7941201
rs12417114
rs473041
rs10894789
rs11223738
rs498602
rs12226809
rs7943666
rs2276264
rs74339999
rs73603086
rs561945
rs80190823
rs117744544
rs10791351
rs514417
rs58897957
rs57534561
rs79062198
rs10894790
rs79204670
rs1839796
rs77005816
rs478881
rs66594429
rs11223741
rs10894791
rs55823731
rs554874
rs553991
rs529419
rs486119
rs2443557
rs2443558
rs11223742
rs3132809
rs67473835
rs76849136
rs1669258
rs3132810
rs536449
rs76939617
rs12805143
rs503676
rs11223743
rs472287
rs10791352
rs75230921
rs579856
rs4936224
rs10894792
rs492383
rs521637
rs495732
rs78910050
rs10894793
rs2850255
rs12278484
rs2581883
rs7123222
rs58159886
rs4936225
rs4936226
rs1144230
rs959046
rs3824995
rs10894794
rs142575463
rs1146196
rs485752
rs59246351
rs1146195
rs1272233
rs2846390
rs521321
rs1144229
rs1144228
rs76144707
rs542707
rs1144227
rs576900
rs570020
rs570106
rs1258844
rs58651308
rs1144225
rs546420
rs544629
rs1146194
rs1144224
rs1146193
rs1144223
rs1144222
rs512731
rs11223749
rs473798
rs1899113
rs1144221
rs483244
rs1258842
rs1837566
rs1595895
rs1146192
rs138815180
rs138027562
11:134171497_A_G
rs1144219
rs493499
rs495623
rs75360127
rs1893054
rs565713
rs10750558
rs10894796
rs12272129
rs2510356
rs74914043
rs489131
rs569316
rs7924934
rs493501
rs573028
rs78146715
rs75363727
rs526507
rs548378
rs11223753
rs1144218
rs553231
rs751719
rs1144216
rs73604928
rs1144215
rs1144214
rs579409
rs139183879
rs486360
rs512958
rs515699
rs144171249
rs574328
rs1144213
rs578825
rs481252
rs186922981
rs139323846
rs1146191
rs1146190
rs512359
rs568044
rs76096035
rs68192549
rs576408
rs513412
rs11600362
rs11606054
rs11606067
rs1146189
rs3133072
rs11223756
rs548465
rs1146188
rs530357
rs116986186
rs11223757
rs3133073
rs10894797
rs3098651
rs7124693
rs7950541
rs7950754
rs1258854
rs1258853
rs10894798
rs11223758
rs11223759
rs7123380
rs7949029
rs11223760
rs10894799
rs144318645
rs10791354
rs74325146
rs115748556
rs117959046
rs71487002
rs9888274
rs1258852
rs11223761
rs11223762
rs1258851
rs71489003
rs3802927
rs71489004
rs733091
rs12419831
rs146590970
rs370186550
rs111433290
rs72653410
rs117195816
rs11223765
rs10894800
rs67013198
rs73030608
rs73604952
rs10750560
rs61026557
rs59278384
rs10791355
rs78456660
rs80131016
rs78612862
rs78651735
rs73604961
rs77898355
rs80229287
rs73030611
rs61908675
rs78782546
rs79268578
rs10791356
rs28759680
rs147248452
rs182275207
rs73604966
rs58937199
rs11223766
rs59290979
rs7935721
rs7935729
rs7935733
rs6590738
rs73604976
rs7940114
rs76255106
rs3802928
rs3802929
rs7103356
rs2884943
rs2360226
rs73604982
rs893948
rs79841002
rs73604984
rs116216364
rs2119298
rs79250858
rs35355076
rs139935904
rs11601964
rs74238194
rs60460137
rs4262740
rs7103363
rs7103469
rs61908678
rs61908679
rs4936230
rs4937877
11:134235710_A_G
rs11603105
rs10894801
rs4937879
rs55914067
rs11223771
rs118170929
rs10791357
rs2119297
rs2884942
rs146664631
rs7127277
rs79893499
rs3741101
rs3741100
rs78260611
rs80082975
rs10791358
rs3741099
rs60002415
rs4937880
rs148209758
rs11608146
rs12808458
rs10894802
rs10894803
rs3741098
rs78491612
rs3741097
rs893947
rs9783402
rs78173727
rs7112912
rs56112441
rs7113199
rs11223774
rs12363198
rs10894804
rs11223775
rs10894805
rs11223776
rs893953
rs893952
rs78977082
rs4937881
rs7951640
rs61533638
rs729687
rs2076801
rs56284733
rs12806537
rs61908689
rs10791359
rs11223777
rs12416903
rs10894807
rs75219147
rs11223778
rs10894808
rs117915799
rs78488408
rs140143910
rs893951
rs59803683
rs11825461
rs11825422
rs11820747
rs10894809
rs11223780
rs11223781
rs77954628
rs893950
rs7103855
rs73032534
rs79256507
rs80021729
rs58475265
rs74639401
rs74622686
rs60337613
rs78212286
rs75373472
rs111711955
rs77478906
rs78975867
rs79449985
rs77897340
rs75842822
rs2360225
rs877456
rs55751035
rs74321614
rs7928758
rs878987
rs75474440
rs746431
rs76369658
rs2165313
rs11820880
rs7929612
rs7948031
rs117426441
rs78642342
rs4937882
rs75190711
rs79416046
rs11823810
rs34702205
rs56007027
rs11822913
rs115520674
rs11600529
rs11822935
rs11825120
rs76956658
rs7945585
rs11826381
rs10894810
rs188136902
rs78033321
rs11602310
rs1866769
rs1866768
rs1866767
rs11223784
rs11223785
rs7932600
rs56766695
rs11223786
rs56387937
rs189860259
rs75184941
rs11223787
rs113328990
rs145823398
rs11824649
rs56134226
rs56330625
rs55986667
rs28378882
rs28625034
rs28402124
rs7108503
rs7108756
rs117922338
rs7109198
rs78760579
rs11223791
rs7939439
rs57755918
rs118093188
rs77416809
rs78751202
rs11223794
rs1440480
rs55646072
rs56129946
rs117888273
rs4937883
rs77867811
rs79604026
rs1561613
rs148198139
rs2119299
rs55943924
rs79356686
rs77788507
rs12221557
rs78752425
rs893949
rs11223796
rs733856
rs4340067
rs11223797
rs4937884
rs10750561
rs80223439
rs77265622
rs10894811
rs76677120
rs75801524
rs7106392
rs1561612
rs920481
rs920480
rs12281210
rs12294512
rs117145806
rs10219279
rs7937081
rs10219432
rs7937326
rs2884941
rs1561611
rs78365398
rs1561610
rs1975391
11:134301569_A_T
rs11223799
rs10791360
rs4936231
rs11223800
rs4937885
rs10750562
rs10791361
rs10894812
rs75111533
rs7949167
rs6590740
rs7935849
rs4937886
rs4937887
rs4937888
11:134303908_C_A
rs4937889
rs11223801
rs77627888
rs7925223
rs11223802
rs11223803
rs10791362
rs10750563
rs10736613
rs10791363
rs10750568
rs11223804
rs7933196
rs147934215
rs11223805
rs12221686
11:134307327_A_G
11:134307327_A_T
rs4245129
rs11223806
rs4245130
rs4245131
rs11223807
rs4937890
rs11223808
rs56323805
rs10894814
rs10791364
rs7484072
rs4643092
rs4606493
rs4575291
rs4460830
rs4575292
rs10894815
rs11223809
rs55917458
rs56126629
rs4264165
rs11223810
rs75992462
rs11223811
rs10732874
rs10750569
rs7935549
rs7950809
rs7935790
rs11223813
rs11223814
rs11223815
rs12576256
rs12802834
rs10894817
rs12287744
rs11223816
rs12225170
rs10894818
rs55888805
rs7938546
rs150297471
rs11223817
rs7934317
rs4390362
rs183992250
rs11223819
rs11223820
rs10128718
rs10128652
rs35624240
rs35419292
rs73034335
rs7926191
rs11223822
rs11601026
rs4245132
rs4245133
rs11223824
rs4937891
rs73034340
rs10791367
rs10894821
rs11223825
rs10894822
rs10791368
rs11223826
rs10791369
rs11223827
rs11223828
rs10894823
rs11223829
rs34304413
rs10894826
rs4937892
rs10160471
rs10160807
rs10791370
rs12802879
rs73034363
rs12226875
rs7115342
rs10894827
rs11223841
rs11223842
rs7115253
rs118128114
rs191215581
rs4075617
rs4335562
rs11223843
rs4937893
rs35483338
rs34572307
rs66853247
rs67260687
rs34064974
rs4937894
rs73034383
rs11223844
rs67206424
rs67901227
rs35135125
rs146641473
rs77114565
rs7106366
rs4495909
rs4559699
rs3935519
rs73034390
rs4937896
rs11223846
rs12272687
rs7350520
rs78071771
rs10894828
rs10791371
rs117679632
rs11223847
rs11223848
rs74340720
rs7117021
rs11223849
rs9783310
rs7131504
rs73034394
rs4937897
rs10894829
rs10791372
rs11223851
rs11223852
rs117359673
rs12418947
rs75339183
rs11223853
rs4128665
rs4128666
rs4579940
rs4567482
rs4522185
rs35379631
rs4936232
rs4936233
rs11223854
rs117856120
rs4245134
rs117003879
rs7130091
rs4937898
rs4937899
rs73036312
rs75517460
rs4592433
rs10791373
rs117239456
rs4245135
rs11223856
rs12281937
rs76450250
rs10894830
rs10791374
rs11824640
rs11819954
rs60829123
rs4281495
rs7941895
rs61910482
rs11223857
rs61910483
rs7121146
rs55987993
rs10894831
rs11223858
rs12419998
rs56737742
rs11223859
rs56291804
rs7925572
rs6590741
rs11606721
rs11600556
rs76131411
rs10894832
rs141912147
rs7111077
rs61349996
rs75560348
rs4076615
rs4076616
rs11607792
rs4335563
rs11601681
rs11603653
rs7116103
rs7119746
rs11602971
rs12418713
rs77116101
rs12418724
rs59375486
rs7119754
rs4457763
rs11223863
rs4469900
rs117555492
rs113209969
rs111884379
rs113079643
rs10894833
rs4471437
rs184181614
rs61910487
rs138326487
rs143730481
rs11223869
rs113242741
rs11223870
rs111671280
rs7116689
rs59254338
rs11606333
rs7117302
rs73036335
rs4512874
rs4576835
rs4268526
rs4578403
rs12577387
rs79817170
rs77200068
rs11223871
rs11223872
rs11223873
rs7109883
rs11223874
rs11223875
rs7950968
rs11223876
rs7936220
rs61910490
rs4937904
rs59057270
rs11600295
rs55981903
rs11223877
rs4937905
rs58327513
rs11605721
rs12804946
rs12804812
rs61191138
rs12574933
rs73036346
rs4582990
rs11223878
rs61910491
rs61910492
rs4528346
rs75712899
rs7946411
rs10894834
rs61910493
rs11604268
rs77070540
rs12796502
rs75252979
rs61910496
rs66537956
rs35097692
rs73036358
rs79126357
rs4937906
rs111425423
rs370946961
rs74826231
rs77167234
rs7937148
rs78958473
rs78153233
rs74451874
rs117433606
rs77035130
rs117129241
rs114321875
rs117149759
rs12276453
rs75493105
rs75187237
rs3924981
11:134380772_C_T
rs4427580
rs4245136
rs4606492
rs4357701
rs11223879
rs61230581
rs60718772
rs59652355
rs56668652
rs56722435
rs61464189
rs57004182
rs59601502
rs61910520
rs61910521
rs7925307
rs61910522
rs61910523
rs377250313
rs76042035
rs116896039
rs76026394
rs74872374
rs79327862
rs61910525
rs10750572
rs12221828
rs146311759
rs78800140
rs111793124
rs117786140
rs73036375
rs11223880
rs61910526
rs61910527
rs12797672
rs7951177
rs7933606
rs7933502
rs12419058
rs61910528
rs61910529
rs3934863
rs3935330
rs3935329
rs61910530
rs61910531
rs61910532
rs61910533
rs61910534
rs61910535
rs7948792
rs7949323
rs7949139
rs73036387
rs7936175
rs12420612
rs61910536
rs7128583
rs61910537
rs73036390
rs10894835
rs57234634
rs7936730
rs79076856
rs10894836
rs7952453
rs61910539
rs11600008
rs11223884
rs61910540
rs79127612
rs150138620
rs73036394
rs61910542
rs77356843
rs4936236
rs4936237
rs4936238
rs76028987
rs77018746
rs12418354
rs10791377
rs10750573
rs55659847
rs7944093
rs33999186
rs12273199
rs11223888
rs12287910
rs3924413
rs76546472
rs4936239
rs6590742
rs6590743
rs6590744
rs7109085
rs147509803
rs11602388
rs10894837
rs11600683
rs12272206
rs11600736
rs75982612
rs118011998
rs34796975
rs34791591
rs6590745
rs7129387
rs35072498
rs76022972
rs12417998
rs61911865
rs4319528
rs11602023
rs61911866
rs11223889
rs7103313
rs4325325
rs4625482
rs12278035
rs10894838
rs7107863
rs12418737
rs7930732
rs7108293
rs3922657
rs4491247
rs6590746
rs4439525
rs12280153
rs11603227
rs11223892
rs11223893
rs7934698
rs10894839
rs11223894
rs75521445
rs77944592
rs7938789
rs7941918
rs73593289
rs10791378
rs11223895
rs11223896
rs11825319
rs7942818
rs7945798
rs118003852
rs4525252
rs12287648
rs34861820
rs61908863
rs10791379
rs10791380
rs10791381
rs7936692
rs76776526
rs4937907
rs7940755
rs183119701
rs12806825
rs12288735
rs117361488
rs76904687
rs75201574
rs11223899
rs61908867
rs73038356
rs112166515
rs4936240
rs34944754
11:134424666_C_A
11:134424666_C_T
rs75152599
rs116934354
rs4597081
rs7118423
rs76051920
rs13377274
rs61908870
rs75555646
rs11223900
rs79594901
rs73595010
rs10894842
rs74525686
rs12800764
rs12800788
rs7113440
rs143685771
rs11223901
rs11223902
rs61440209
rs12789838
rs11223903
rs74804910
rs11223904
rs142927122
rs4936241
rs11223906
rs12574383
rs12575528
rs12574399
rs78817699
rs11223907
rs78338245
rs75706939
rs141435516
rs60813067
rs79081419
rs77522230
rs78410889
rs78605372
rs77074429
rs75524069
rs58575564
rs74624226
rs56952827
rs79198148
rs61908906
rs7929054
rs6590749
rs199811230
rs4937908
rs76331104
rs12287452
rs4132239
rs4129604
rs74718041
rs149733594
rs10894843
rs11223908
rs76705841
rs139365293
rs117168003
rs4937909
rs148706998
rs4497424
rs4362161
rs4937911
rs11223909
rs4612821
rs12099351
rs4937912
rs56301156
rs56059242
rs7946099
rs76529930
rs75580958
rs35327266
rs34655993
rs11223911
rs79812921
rs78926050
rs61908915
rs4937913
rs4937914
rs4937915
rs4937916
rs10894844
11:134447496_G_C
rs147103972
rs10894845
rs10894846
rs9919597
rs149713350
rs9919596
rs9919607
rs11223912
rs58123928
rs12807438
rs4482042
rs148795828
rs12806964
rs7122711
rs10791382
rs35839531
rs139773899
rs7936271
rs6590750
rs4937917
rs4937918
rs10894848
rs4411287
rs188571321
rs12799211
rs10894849
rs4245137
rs4245138
rs11223914
rs150357023
rs10894850
rs76670863
rs4245139
rs10791383
rs7108471
rs34135450
rs201547588
rs4937919
rs4937920
rs7925548
rs7926027
rs10894851
rs10894852
rs12279808
rs10791384
rs4300405
rs150843600
rs10894854
rs10750575
rs7113773
rs7128409
rs143431378
rs9988879
rs4411286
rs142629826
rs4315093
rs6421618
rs139372637
rs7107009
rs7106815
rs7118368
rs78180225
rs1944864
rs1944865
rs4550236
rs3017971
rs3017972
rs3017973
rs3019689
rs3017974
rs1944866
rs7113634
rs187521497
rs9667811
rs58664545
rs57687175
rs61154338
rs3017976
rs3019687
rs11223918
rs3019686
rs2156701
rs4245140
rs2156702
rs2156703
rs2156704
rs2000856
rs3019685
rs2000858
rs2000859
rs67824656
rs74678563
rs2226891
rs2097112
rs56167774
rs11821186
rs143857172
rs3019684
rs3019683
rs2097113
rs7950440
rs2097114
rs3019682
rs3017978
rs3019681
rs138447219
rs3019680
rs3019679
rs3019678
rs3017979
rs142370288
rs3019677
rs2000860
rs3019676
rs4937922
rs3019675
rs3019674
rs3019673
rs3017980
rs140309251
rs3019672
rs3017982
rs2187463
rs2187464
rs2187465
rs2156705
rs3017983
rs3019671
rs140012583
rs3019670
rs3017984
rs3019669
rs3019668
rs2000862
rs3019667
rs1944879
rs1944878
rs1944877
rs72653411
rs117893360
rs7122771
rs3019638
rs7115305
rs10894855
rs3019639
rs3019640
rs3019641
rs3019642
rs3017970
rs3017969
rs3017968
rs3019643
rs3019644
rs4936242
rs4343039
rs4937923
rs4937924
rs148455696
rs4466855
rs4545574
rs4529891
rs3017967
rs2187466
rs3017966
rs3019645
rs3019646
rs75762143
rs77167303
rs3019647
rs3019648
rs3019649
rs3019650
rs3017965
rs3017964
rs949112
rs3019651
rs949111
rs117388701
rs78588320
rs3017963
rs3019652
rs7127121
rs12225149
rs3019654
rs3018015
rs3019655
rs3019656
rs11223922
rs3018014
rs3019657
rs3018013
rs3019658
rs3018012
rs11223923
rs11223924
rs11223925
rs3019659
rs949110
rs79399259
rs3018011
rs3018009
rs3019660
rs3019661
rs3018008
rs76146326
rs3018007
rs11223926
rs3019662
rs76317723
rs2226892
rs61910769
rs3019663
rs11532042
rs3018005
rs3018004
rs78180382
rs11603151
rs117801553
rs3018003
rs3019664
rs68085330
rs3019665
rs11223927
rs181269440
rs3018001
rs112667605
rs114529218
rs11223928
rs1123501
rs60471450
rs3019637
rs118027393
rs141868113
rs3017987
rs74856908
rs999786
rs999785
rs117958245
rs3017988
rs3017989
rs3017990
rs3017991
rs1893868
rs1944876
rs949109
rs12799798
rs76186275
rs76089077
rs11223929
rs3017992
rs949108
rs116998863
rs59613820
rs34453616
rs3019635
rs949107
rs79167984
rs3019634
rs3019633
rs3017993
rs3017994
rs11223933
rs1944875
rs3016419
rs2096773
rs948044
rs3017995
rs78584303
rs6590757
rs3019632
rs3017996
rs3019631
rs76189767
rs7946497
rs10894856
rs11223934
rs12274504
rs3016427
rs3019630
rs61910795
rs117623017
rs3016428
rs1939727
rs11223935
rs10894857
rs11825627
rs11820994
rs192471287
rs12791408
rs55662799
rs55980538
rs56205450
rs61910800
rs1939728
rs75090534
rs11603224
rs1939730
rs1939731
rs11223936
rs76585640
rs3016429
rs10894858
rs1892992
rs1892993
rs1892994
rs78466887
rs3019629
rs3017997
rs2155295
rs1944895
rs3016420
rs4439527
rs1944893
rs80111944
rs75037851
rs138452727
rs66533569
rs79693696
rs1893869
rs3016421
rs2155296
rs76184956
rs34559680
rs2000863
rs3017998
rs7111841
rs2096774
rs2156707
rs2155299
rs3016425
rs3017999
rs12098913
rs3737494
rs3737493
rs1939721
rs2282608
rs2282607
rs2282606
rs3016424
rs74420843
rs948046
rs3018000
rs2187467
rs2156706
rs77212654
rs75455923
rs4638321
rs1939720
rs11223939
rs11223940
rs1944870
rs11223941
rs11223942
rs11223944
rs11223946
rs150127616
rs142732943
rs113349494
rs11223947
rs11223948
rs11223949
rs11223950
rs11223951
rs11223952
rs151079608
rs60385395
rs11223953
rs11223954
rs1944871
rs28680389
rs11605177
rs3017985
rs3017986
rs117394358
rs79823690
rs146813810
rs12788448
rs11223955
rs11223956
rs12277397
rs11223957
rs3019627
rs12224700
rs3018002
rs12223636
rs117142885
rs80273906
rs11223958
rs143088551
rs7118729
rs11223959
rs139826270
rs1939726
rs145361304
rs1944872
rs4937933
rs7943590
rs11826073
rs4937935
rs80051554
rs1955023
rs61910820
rs147233849
rs4936244
rs28440152
rs4379864
rs74716350
rs11823478
rs10791385
rs118082978
rs6590759
rs7120885
rs6590760
rs147101156
rs10894859
rs12277680
rs948043
rs7929431
rs6590761
rs6590762
rs4936245
rs4936246
rs61909165
rs4937936
rs7119532
rs61456992
rs34748926
rs73600945
rs4937939
rs4937940
rs73029959
rs10894860
rs11823283
rs12279719
rs7948875
rs75604261
rs7951888
rs56111834
rs11223967
rs11223968
rs7952193
rs73600953
rs11223969
rs34125239
rs11223970
rs10791386
rs11223971
rs4936247
rs12364470
rs59161742
rs12282518
rs11223972
rs61105947
rs4936248
rs73600961
rs11604608
rs117578005
rs78962343
rs7947975
rs2000576
rs75971040
rs2186711
rs7130741
rs35868113
rs4937941
rs4937942
rs11824131
rs28361542
rs28694380
rs7929317
rs76060115
rs79557043
rs77333119
rs7929564
rs7943044
rs60437326
rs111211592
rs11825482
rs12286049
rs12361529
rs60622467
rs11223975
rs10894861
rs10894862
rs111258054
rs12360957
rs58887922
rs11223976
rs7930275
rs10894865
rs10894866
rs7931468
rs7946307
rs73030001
rs57952722
rs7934611
rs11223983
rs61909313
rs10791387
rs35397222
rs11223984
rs11223985
rs1892984
rs67344499
rs12807823
rs12807834
rs72653412
rs4614466
rs77721352
rs4937946
rs67182737
rs4937947
rs4937948
rs4936250
rs59291637
rs75967183
rs10750576
rs10791388
rs11600759
rs11223986
rs4937949
rs4937950
rs10894867
rs11223987
rs35818328
rs1944880
rs78645110
rs34226067
rs58049546
rs77169798
rs11223988
rs11223989
rs4937951
rs11223990
rs73031710
rs117546541
rs1892988
rs56735222
rs11223991
rs56749421
rs73031712
rs76093320
rs7481161
rs11601707
rs10894868
rs4937953
rs1944882
rs58822187
rs746541
rs11600687
rs1892991
rs7932707
rs1944883
rs57891858
rs1944884
rs6590763
rs67420314
rs6590764
rs11223994
rs11826533
rs6590765
rs11821862
rs79046037
rs73606955
rs11604476
rs11602394
rs6590766
rs60707215
rs948047
rs80332289
rs11602945
rs11605136
rs73031733
rs1944885
rs1944886
11:134624641_A_T
rs10894870
rs7929855
rs4569023
rs4539335
rs4454738
rs4548634
rs4269937
rs4573692
rs12575477
rs59511896
rs10791389
rs12288121
rs12281154
rs7111624
rs4937954
rs4937955
rs79509401
rs12294419
rs4937956
rs1944887
rs1944888
rs948048
rs948049
rs11223996
rs78326128
rs7948887
rs60112551
rs7952242
rs948050
rs2155300
rs73031758
rs11223997
rs73031759
rs1944889
rs11223998
rs141590252
rs1944890
rs10894872
rs7928150
rs12277245
rs6590767
rs112522138
rs11224000
rs78133315
rs10750577
rs7939430
rs10750578
rs7939769
rs113118201
rs113007184
rs114781441
rs111822320
rs7119012
rs117855303
rs61906986
rs7122072
rs146495839
rs77263182
rs10750580
rs10894873
rs10894874
rs7126788
rs11224001
rs60742359
rs9888241
rs10894875
rs11224002
rs78041131
rs10894876
rs7102831
rs147890937
rs11224003
rs1944891
rs1944892
rs11532043
rs11500924
rs11224004
rs1289464
rs1289463
rs10894877
rs11224005
rs11224006
rs76706792
rs141674447
rs10894878
rs1289462
rs1289461
rs1289460
rs1289459
rs1289458
rs1289456
rs1289455
rs1289454
rs1289453
rs182515224
rs1289452
rs7120408
rs1289451
rs7121029
rs7121326
rs7107231
rs10160383
rs1289450
rs77895892
rs1289449
rs1289448
rs11603506
rs1289447
rs1289446
rs78497816
rs1289445
rs1289444
rs185445887
rs67338270
rs73033780
rs79467923
rs7123717
rs77843073
rs2000578
rs78962291
rs1289504
rs1289503
rs80123452
rs73033784
rs61512864
rs117701167
rs12420691
rs12419432
rs60227369
rs56772282
rs11827154
rs1289502
rs59218406
rs57140849
rs73033792
rs11224017
rs1289501
rs79898696
rs78466338
rs11224018
rs1289500
rs60567012
rs56266806
rs57661273
rs61323393
rs74400642
rs4936252
rs7119365
rs57002342
rs59046679
rs60375008
rs753353
rs57452808
rs60001855
rs57400489
rs10894879
rs10894880
rs7131512
rs7101583
rs10791392
rs60864713
rs10791393
rs10894881
rs10894882
rs61907013
11:134664519_G_T
rs11224019
rs75127009
rs61907014
rs141903296
rs12272594
rs60851867
rs76384000
rs7947725
rs2076848
rs11826145
rs7934549
rs35781524
rs732804
rs10894884
rs11224020
rs12805123
rs67315789
rs71489026
rs10791394
rs57197430
rs2846164
11:134668493_T_G
rs1289523
rs1039778
rs11224021
rs144028774
rs35488033
rs10750581
rs11224022
rs117018139
rs10750582
rs7931119
rs7931065
rs931932
rs10894887
rs61907020
rs10736617
rs7116815
rs12807278
rs7117049
rs73035318
rs10750583
rs61907021
rs11825380
rs2102431
rs76566554
rs2155302
rs2136098
rs77346167
rs76950381
rs117189023
rs11224024
rs35190814
rs34284944
rs74527124
rs57214808
rs78061217
rs7128592
rs10791396
rs906626
rs7103398
rs7106361
rs34265320
rs61907039
rs10791397
rs12799339
rs2000577
rs12804167
rs34965705
rs12804688
rs12786926
rs12785284
rs11224025
rs11819898
rs12786906
rs12223192
rs11224026
rs11820535
rs11224027
rs140004062
rs192600727
rs60907573
rs150978835
rs11224028
rs140787572
rs138668503
rs149426712
rs144800820
rs148551282
rs78351114
rs55808446
rs79107860
rs34542693
rs115343355
rs34536405
rs4293132
rs12360905
rs7108393
rs7123244
rs948051
rs7127211
rs1467017
rs59196059
rs7948968
rs6590770
rs12788379
rs10894888
rs7950621
rs77852497
rs4936253
rs6590773
rs10894890
rs1567299
rs1007705
rs1007704
rs2512917
rs12798506
rs2846187
rs66823972
rs68091574
rs2846186
rs2661962
rs77222285
rs2661963
rs2846185
rs2661964
rs2846184
rs2661965
rs2661966
rs3133340
rs67998008
rs2846183
rs2508831
rs75001757
rs2846182
rs2662004
rs77833531
rs12789362
rs2846181
rs2662003
rs2662002
rs2662001
rs2846180
rs2662000
rs2661999
rs11224033
rs1939725
rs1939724
rs1939723
rs2846177
rs2846176
rs2661997
rs2661996
rs2661995
rs2508829
rs2512916
rs11599970
rs11606147
rs2661994
rs2186715
rs2186714
rs2155304
rs2186713
rs2846175
rs2136100
rs1939722
rs11603669
rs11603673
rs117077742
rs150139607
rs11607861
rs7924471
rs2846174
rs2846173
rs2846172
rs12787678
rs4936254
rs2661992
rs2661991
rs2846171
rs2846170
rs2846169
rs2661990
rs2186712
rs2155303
rs2846168
rs2846167
rs2846166
rs77156945
rs59918499
rs2508827
rs2247155
rs117846931
rs2846159
rs2846160
rs2846161
rs7106918
rs2661987
rs2846147
rs2661986
rs56704033
rs2661985
rs2846148
rs2661984
rs2846149
rs2846150
rs2846151
rs2661983
rs2846152
rs2846153
rs2846154
rs2661982
rs2846155
rs2661981
rs2661980
rs2661979
rs1892987
rs76624648
rs2155298
rs2661978
rs2661977
rs2846146
rs2661976
rs2661975
rs2846145
rs10894891
rs2661974
rs2661973
rs2846144
rs2155297
rs2846143
rs75981657
rs2661972
rs2661971
rs2661970
rs2846142
rs2846141
rs2661969
rs1892986
rs1892985
rs2661968
rs77355509
rs2661967
rs12578074
rs7118455
rs7104195
rs12793067
rs11605126
11:134721852_T_G
rs66472320
rs7131091
rs74398592
rs11822880
rs60428408
rs75577958
rs11828313
rs140191345
rs1995763
rs1995764
rs11603594
rs58005948
rs11224039
rs58174945
rs11224040
rs12786937
rs34631556
rs118047566
rs117210988
rs7930666
rs6590776
rs35342314
rs67693463
rs7938791
rs1508540
rs118186853
rs7120769
rs7125596
rs74516102
rs10791399
rs187511037
rs7951054
rs4936255
rs73039389
rs76602061
rs78167799
rs4937969
rs11224048
rs906628
rs73593415
rs61352759
rs79518674
rs78607875
rs7931903
rs11224049
rs7932186
rs7945641
rs7932439
rs7945804
rs7932673
rs113419799
rs75355374
rs58440468
rs74395207
rs11224050
rs11224051
rs11224052
rs2102432
rs139769092
rs4937970
rs12222465
rs76664429
rs11224056
rs73593442
rs73593443
rs11224057
rs11224058
rs10458997
rs79564337
rs12574331
rs73041210
rs11224059
rs11224060
11:134748945_G_T
rs2136099
rs116859414
rs34351909
rs7939914
rs11602088
rs7940357
rs78185423
rs74426818
rs35113837
rs34569189
rs4937971
rs73043045
rs11224062
rs55680743
rs12417445
rs11224063
rs10894895
rs11224064
rs143666370
rs4937972
rs4937973
rs10791401
rs73043052
rs11224065
rs67888275
rs67038736
rs7120880
rs1677564
rs7113516
rs7129840
rs10894897
rs149822112
rs7104477
rs138263922
rs7108263
rs7108306
rs4937974
rs7125232
rs4937975
rs10791402
rs543517
rs4937976
rs4937977
rs2063220
rs142419954
rs1478751
rs1478750
rs7939829
rs75153491
rs10894898
rs181923886
rs11224068
rs528420
rs529516
rs527199
rs1382498
rs1382497
rs77777354
rs4290245
rs1824830
rs4495910
rs34670930
rs4290246
rs4290247
rs4290248
rs4272797
rs72653413
rs4936257
rs4937978
rs10894899
rs4937979
rs4936258
rs72653414
rs7934970
rs6590778
rs2199668
rs140766270
rs10894900
rs1478747
rs1478744
rs516785
rs2885463
rs10894901
rs1382496
rs75651701
rs10894902
rs10791403
rs72653415
rs12184440
rs1987961
rs906627
rs1154904
rs1154905
rs113076319
rs476135
rs2015703
rs1316723
rs2885465
rs1080724
rs11828067
rs35233026
rs10750584
rs3862649
rs74589375
rs1156313
rs1156314
rs487883
rs1156315
rs1156316
rs2169860
rs2127073
rs2127074
rs2127075
rs78934032
rs2127076
rs7932220
rs11224074
rs78901563
rs11224075
rs4937980
rs12226882
rs10894903
rs10894904
rs10894905
rs145397223
rs79834540
rs72653416
11:134785818_A_G
rs12224400
rs55676277
rs2127077
rs185128440
rs513718
rs11224076
rs556680
rs11224077
rs10791404
rs11224078
rs56176827
rs78105241
rs1564245
rs1478748
rs60953879
rs7950628
rs7951313
rs972642
rs7479091
rs76506881
rs72653417
rs1567300
rs7108016
rs115115430
rs80183630
rs76462781
rs35301608
rs35436325
rs539925483
rs11603938
rs79604830
rs77661968
rs7119469
rs12791112
rs12797636
11:134801620_A_G
rs113647196
rs11603097
rs4247669
rs77276326
rs4937983
rs4937984
rs187787416
rs182951656
rs12794004
rs151323407
rs186724274
rs117078268
rs183405516
rs4293133
rs7118700
rs117763215
rs1319913
rs79144141
rs11224084
rs10894907
rs11224085
rs61397492
rs12288344
rs11224086
rs11224087
rs7938605
rs7952210
rs76448223
rs7952020
rs116489127
rs6590779
rs189062141
rs77306038
rs6590780
rs7952694
rs7131575
rs12418128
rs11224088
rs11224089
rs11224090
rs11224091
rs7932513
rs11224092
rs11224093
rs141562848
rs75665793
rs6590781
rs149417558
rs1478743
rs57050214
rs57768460
rs11224097
rs11224098
rs11224099
rs10894909
rs73046806
rs74784905
rs6590782
rs11224100
rs11224101
rs56370036
rs11224102
rs57373089
rs140826452
rs113557900
rs11224103
rs75441444
rs34787259
rs56371880
rs12270697
rs6590783
rs75372522
rs6590784
rs78922543
rs59799738
rs61602763
rs59817129
rs11224104
rs11224105
rs11224106
rs11224107
rs11224108
rs73046818
rs76128527
rs12417657
rs11224109
rs148693773
rs55887002
rs113850297
rs10750585
rs10791405
rs10894910
rs10894911
rs10894912
rs77314322
rs146915372
rs11224110
rs11224111
rs4022298
rs12418444
rs12099070
rs12099074
rs12099365
rs7108597
rs57326741
rs34481541
rs56707491
rs60582819
rs112886196
rs58325068
rs114518124
rs78806407
rs11825133
rs10894913
rs10894914
rs117585853
rs138853682
rs2169859
rs12272293
rs12098967
rs7946054
rs73046832
rs73046833
rs4937987
rs73046835
rs77113911
rs11823733
rs11821804
rs11821825
rs10894915
rs11224112
rs11224113
rs1564252
rs1564251
rs3929245
rs4319529
rs4326814
rs2362400
rs2127072
rs114469675
rs73595350
11:134831614_A_T
rs34862180
rs73046842
rs12224806
rs73046846
rs10894916
rs11224114
rs11224115
rs11224116
rs11224117
rs111941834
rs11224118
rs11224119
rs10894917
rs36075441
rs10894918
rs10894919
rs11224120
rs77090483
rs10894920
rs11224121
rs58395327
rs77222440
rs10894921
rs11224122
rs11224123
rs7949928
rs11224124
rs11224125
rs11224126
rs55852933
rs55850305
rs11224127
rs117093074
rs79133487
rs11224128
rs11224129
rs11224132
rs11224133
rs11224134
rs73046861
rs12578083
rs11224135
rs73046863
rs73046865
rs116658034
rs12419785
rs12421260
rs11224136
rs12417054
rs12420108
rs56325224
rs4936260
rs79668761
rs57656365
rs60227782
rs56812889
rs11828702
rs11224138
rs12576843
rs12576856
rs11224139
rs11224140
rs191530680
rs12225258
rs79240382
rs11224141
rs61326643
rs12362099
rs77209311
rs78801199
rs79424047
rs73595358
rs79975954
rs113031831
rs111903941
rs181366326
rs111935857
rs112741070
rs193069229
rs369088973
rs80215193
rs112587102
rs80297410
rs75447419
rs79916460
rs114470962
rs113364078
rs112872974
rs79140932
rs113235518
rs74579087
rs10400402
rs11828905
rs10400252
rs10400302
rs117758837
rs10400403
rs61233187
rs10791406
rs58296310
rs11820300
rs58058991
rs71489101
rs79522212
rs56286717
rs56013364
rs72653418
rs55866950
rs144915235
rs12417240
rs11224144
rs12577588
rs1965277
rs1965276
rs55958142
rs76373453
rs1965275
rs56893576
rs3926659
rs7112780
rs11224145
rs12416857
rs12416859
rs11224146
rs34617743
rs12418350
rs12416928
rs57357975
rs1814589
rs72653419
rs117566658
rs75440354
rs11224147
rs11826779
rs117318814
rs1971950
rs11826814
rs3862650
rs77380308
rs1814588
rs11224155
rs11224156
rs11224157
rs117141571
rs118130796
rs1975955
rs7950207
rs7925993
rs9667532
rs58156923
rs7103725
rs2362407
rs60654334
rs7107712
rs11821037
rs73046892
rs11827913
rs11827949
rs11821080
rs11821103
rs58502710
rs11224158
rs10894925
rs111571863
rs149525980
rs10894926
rs12421968
rs12417884
rs1824828
rs10466629
rs11819902
rs11819904
rs77574837
rs76198700
rs76048371
rs936538
rs936537
rs1871266
rs1351186
rs11821890
rs11821985
rs11224160
rs117505899
rs73595378
rs79036623
rs7107234
rs146985711
rs7123679
rs12418711
rs58639033
rs11224161
rs1871265
rs1478746
rs1478745
rs73595384
rs12222123
rs11224162
rs10894927
rs55866063
rs73595388
rs12275324
rs73595390
rs73595392
rs80347407
rs60887583
rs10894928
rs7102094
rs7102009
rs11224163
rs10750586
rs10750587
rs11822510
rs1600233
rs1600232
rs12292197
rs10894929
rs7109925
rs2363068
rs72653420
rs11224164
rs10894930
rs4502009
rs11224165
rs1463550
rs11224166
rs11224167
rs59468075
rs10894931
rs7131010
rs57609270
rs11224168
rs12419485
rs7104706
rs7108093
rs7122522
rs11224169
rs10894932
rs1871264
rs755526
rs755525
rs12366078
rs73597108
rs75088400
rs73597110
rs56165107
rs58732879
rs151216524
rs9736541
rs10894934
rs55924743
rs7101368
rs10894935
rs10894936
rs10894937
rs12364719
rs112859059
rs10894939
11:134880029_A_C
rs7129628
rs72653421
rs12224068
rs11224172
rs10750588
rs11224173
rs61501107
rs10894940
rs11224174
rs11224175
rs10894941
rs10791407
rs57640216
rs10894942
rs61281334
rs11501291
rs145692001
rs11224176
rs540912919
rs11224178
rs11224179
rs11224180
rs59661974
rs11224181
rs12577331
rs113183882
rs56033983
rs12291647
rs12278408
rs149497052
rs11224182
rs11828026
rs56141165
rs2219784
rs1382495
rs73597127
rs11224184
rs11828793
rs11224185
rs75119999
rs12574029
rs1904226
rs725880
rs725879
rs10894943
rs2016039
rs725877
rs76080454
rs55969429
rs7926411
rs7941197
rs61471147
rs3916078
rs73597134
rs73597136
rs117439383
rs1478742
rs1478741
rs7948888
rs7101375
rs10894944
rs10894945
rs147988749
rs56131964
rs7120263
rs7120419
rs6590785
rs10894946
rs79297336
rs7124203
rs2363069
rs11224189
rs2363070
rs11224190
rs7925371
rs2363071
rs718239
rs1871267
rs12575415
rs12575417
rs7111462
rs7111710
rs12575275
rs112598306
rs12576349
rs7944401
rs7944422
rs1382500
rs11224191
rs1478754
rs10894947
rs11224192
rs1478753
rs10750589
rs12575381
rs12575376
rs12575383
rs79614789
rs1478752
rs186232335
rs10894948
rs79848929
rs201886305
rs67859035
rs1351189
rs1351188
rs117063597
rs11224193
rs11224194
rs12576323
rs79757976
rs10791408
rs60303858
rs2100956
rs58068871
rs78310575
rs10894949
rs737574
rs59916146
rs734808
rs57715698
rs4022295
rs373099924
rs60526738
rs12274506
rs11224195
rs10894950
rs12294853
rs55791917
rs56399734
rs73048564
rs7931251
rs140923399
rs55971108
rs11224196
rs73597189
rs1463549
rs1463548
rs1463547
rs10458998
rs10894951
rs73048569
rs59247183
rs12576965
rs10894952
rs10894953
rs74721805
rs75901483
rs11224200
rs58555076
rs57053785
rs10894954
rs12421887
rs11224201
rs79482372
rs74339661
rs10894955
rs75977720
rs7119608
rs73597196
rs7120030
rs10894956
rs148870635
rs11224205
rs11224206
rs73048582
rs138524289
rs117189311
rs1564253
rs73597199
rs80184168
rs11224212
rs11224214
rs73032108
rs11224216
rs11224217
rs6590788
rs7106317
rs7106433
rs7122863
rs7106629
rs7106727
rs12418692
rs56666382
rs58203348
rs7933507
rs7933616
rs4623918
rs141782216
rs4508216
rs146014402
rs4533050
rs7123524
rs12286529
rs12273395
rs4528347
rs12281950
rs73032123
rs4540845
rs12290238
rs11224218
rs73032131
rs7929069
rs7946786
rs148419290
rs7931837
rs10894957
rs10894958
rs12294124
rs61907167
rs78046179
rs143698923
rs11826792
rs141823434
rs4639956
rs141759417
rs56386976
rs143942860
rs11224224
rs11224225
rs12293304
rs7126697
rs7126927
rs11224226
rs77522482
rs4427581
rs73599127
rs10894959
rs4338544
rs4331122
rs4293134
rs12288815
rs12281911
rs12294971
rs73599129
rs12282026
rs73032150
rs12295143
rs61907171
rs11224227
rs11224228
rs74604648
rs11224229
rs4373942
rs76544895
rs11224230
rs10791409
rs7480520
rs56964566
rs7483202
rs7483230
rs4430530
rs4430531
rs7130009
rs7129981
rs4078382
rs11224231
rs4076253
rs11224232
rs10894960
rs11828008
rs116841545
rs11224233
rs11823417
rs80294507
```
