## Supplementary material for "Characterization of shared and ancestry-specific signals driving complex traits using multi-ancestry fine-mapping": s1.afreq

```
#CHROM	ID	REF	ALT	ALT_FREQS	OBS_CT
11	rs67593439	G	A	0.166004	1006
11	rs7951982	C	T	0.210736	1006
11	rs12276910	A	G	0.0467197	1006
11	rs7927989	G	A	0.213718	1006
11	rs78276040	G	C	0.0228628	1006
11	rs7927918	C	G	0.214712	1006
11	rs56012080	C	G	0.0228628	1006
11	rs73025643	C	T	0.0457256	1006
11	rs7125997	G	A	0.0238569	1006
11	rs146438508	T	C	0.0149105	1006
11	rs35789380	G	A	0.213718	1006
11	rs4937777	G	T	0.2167	1006
11	rs7129716	A	G	0.240557	1006
11	rs35679530	T	A	0.214712	1006
11	rs7926705	A	T	0.238569	1006
11	rs4937778	G	A	0.21173	1006
11	rs4937779	C	T	0.235586	1006
11	rs6590713	G	T	0.21173	1006
11	rs76946697	C	A	0.0238569	1006
11	rs73025647	T	G	0.028827	1006
11	rs11823416	C	A	0.166998	1006
11	rs12280379	G	A	0.21173	1006
11	rs61657317	G	A	0.0228628	1006
11	rs12283798	C	A	0.0477137	1006
11	rs4937780	T	G	0.171968	1006
11	rs12284032	C	T	0.0477137	1006
11	rs12284182	G	A	0.0477137	1006
11	rs4937781	C	T	0.214712	1006
11	rs116706402	T	G	0.0228628	1006
11	rs148646149	C	T	0.0238569	1006
11	rs142054993	C	T	0.0347913	1006
11	rs145238737	A	G	0.0228628	1006
11	rs149175842	T	A	0.0228628	1006
11	rs112381553	C	T	0.0228628	1006
11	rs12269873	T	G	0.0477137	1006
11	rs76860084	G	A	0.0705765	1006
11	rs12270154	T	C	0.0477137	1006
11	rs4936193	C	G	0.225646	1006
11	rs137996089	T	C	0.0149105	1006
11	rs79968430	G	A	0.0228628	1006
11	rs6590714	C	T	0.241551	1006
11	rs6590715	C	A	0.502982	1006
11	rs12419575	G	A	0.16004	1006
11	rs73025655	G	A	0.0318091	1006
11	rs11223488	C	T	0.0467197	1006
11	rs34987475	C	T	0.028827	1006
11	rs4937782	C	T	0.225646	1006
11	rs4937783	G	C	0.17495	1006
11	rs13377259	A	T	0.05666	1006
11	rs71477444	T	C	0.227634	1006
11	rs76052809	A	G	0.0487078	1006
11	rs73025662	G	T	0.171968	1006
11	rs67204326	G	T	0.172962	1006
11	rs4937784	C	T	0.151093	1006
11	rs77998059	C	T	0.153082	1006
11	rs4937785	C	G	0.132207	1006
11	rs61912410	G	A	0.0785288	1006
11	rs4245117	A	C	0.197813	1006
11	rs12294146	C	G	0.0397614	1006
11	rs7118965	A	C	0.152087	1006
11	rs73587643	C	T	0.0576541	1006
11	rs6590716	C	T	0.0377734	1006
11	rs79094382	G	A	0.0188867	1006
11	rs56174341	C	G	0.0407555	1006
11	rs4937787	A	C	0.100398	1006
11	rs35618674	G	A	0.0944334	1006
11	rs4937788	C	T	0.0964215	1006
11	rs61912411	C	T	0.0218688	1006
11	rs12788589	T	C	0.167992	1006
11	rs73587651	C	T	0.102386	1006
11	rs56405523	A	G	0.196819	1006
11	rs12796600	T	C	0.133201	1006
11	rs73025668	T	C	0.0407555	1006
11	rs73025670	G	A	0.0377734	1006
11	rs73025671	T	C	0.0377734	1006
11	rs73025672	C	T	0.0377734	1006
11	rs73025673	C	T	0.0377734	1006
11	rs7110247	C	G	0.0407555	1006
11	rs34226771	T	G	0.12326	1006
11	rs117070048	C	T	0.0477137	1006
11	rs57033693	C	T	0.0377734	1006
11	rs7936263	A	G	0.247515	1006
11	rs116977150	C	T	0.0467197	1006
11	rs73025680	G	C	0.0377734	1006
11	rs4366501	T	C	0.0487078	1006
11	rs61262683	G	A	0.0377734	1006
11	rs73025684	G	A	0.0407555	1006
11	rs35290444	C	T	0.00596421	1006
11	rs73025685	A	C	0.0377734	1006
11	rs11223489	G	C	0.235586	1006
11	rs34606138	G	A	0.0516899	1006
11	rs181503816	C	G	0.00994036	1006
11	rs73025687	A	G	0.0377734	1006
11	rs11223490	T	C	0.0407555	1006
11	rs11223491	C	T	0.0407555	1006
11	rs11223492	T	C	0.0407555	1006
11	rs73025693	G	A	0.0377734	1006
11	rs61172426	T	C	0.0407555	1006
11	rs34810428	G	A	0.149105	1006
11	rs11824805	T	C	0.0407555	1006
11	rs55858766	T	G	0.0377734	1006
11	rs55863421	T	C	0.0387674	1006
11	rs61255508	A	G	0.0487078	1006
11	rs6590717	A	G	0.248509	1006
11	rs73587663	G	C	0.159046	1006
11	rs56313485	C	T	0.0377734	1006
11	rs76471104	C	T	0.0487078	1006
11	rs11223493	G	A	0.149105	1006
11	rs7114449	G	A	0.764414	1006
11	rs12285739	A	T	0.253479	1006
11	rs78912802	G	C	0.0487078	1006
11	rs56359414	A	T	0.0407555	1006
11	rs56065855	A	T	0.0407555	1006
11	rs55951010	G	A	0.0377734	1006
11	rs6590718	A	G	0.253479	1006
11	rs74774493	C	G	0.0497018	1006
11	rs77150015	C	A	0.0497018	1006
11	rs4131674	T	C	0.0377734	1006
11	rs7107604	C	T	0.0407555	1006
11	rs12792779	C	T	0.159046	1006
11	rs35468298	T	A	0.163022	1006
11	rs35309700	A	G	0.197813	1006
11	rs7108670	G	C	0.173956	1006
11	rs7108751	C	T	0.224652	1006
11	rs56151569	A	G	0.0516899	1006
11	rs76730282	T	C	0.0497018	1006
11	rs34838605	G	C	0.157058	1006
11	rs78450513	T	C	0.0497018	1006
11	rs7117082	G	T	0.0904573	1006
11	rs4937789	G	A	0.127237	1006
11	rs4936194	C	T	0.125249	1006
11	rs4936195	C	G	0.125249	1006
11	rs73029122	A	G	0.0377734	1006
11	rs73029124	G	A	0.0377734	1006
11	rs77516434	C	G	0.026839	1006
11	rs12803064	T	C	0.162028	1006
11	rs12802455	C	T	0.135189	1006
11	rs75706358	C	G	0.026839	1006
11	rs34536590	G	A	0.189861	1006
11	rs7926500	C	T	0.125249	1006
11	rs4372469	A	G	0.777336	1006
11	rs139302011	G	A	0.00695825	1006
11	rs4373944	A	G	0.0258449	1006
11	rs4373945	A	G	0.0258449	1006
11	rs10791292	G	A	0.276342	1006
11	rs35027810	A	G	0.0119284	1006
11	rs77422754	G	A	0.0258449	1006
11	rs4130016	A	G	0.16501	1006
11	rs4378414	A	G	0.227634	1006
11	rs148044153	C	T	0.0109344	1006
11	rs12799484	C	T	0.199801	1006
11	rs4402307	C	T	0.200795	1006
11	rs4460831	T	C	0.208748	1006
11	rs4539336	T	G	0.229622	1006
11	rs4554901	C	T	0.138171	1006
11	rs4570596	C	G	0.227634	1006
11	rs4403819	A	C	0.23161	1006
11	rs117900389	C	T	0.0149105	1006
11	rs12361255	T	C	0.0964215	1006
11	rs11223496	G	A	0.0606362	1006
11	rs11223497	C	G	0.0606362	1006
11	rs11223498	T	C	0.0616302	1006
11	rs4427583	G	A	0.315109	1006
11	rs55827149	C	T	0.0347913	1006
11	rs56142555	C	T	0.0347913	1006
11	rs73029137	T	C	0.0347913	1006
11	rs10894686	T	C	0.05666	1006
11	rs117543069	T	C	0.0109344	1006
11	rs147332410	C	T	0.0139165	1006
11	rs143032280	C	G	0.0258449	1006
11	rs57510128	C	T	0.139165	1006
11	rs11820795	T	C	0.0417495	1006
11	rs73029139	T	C	0.0407555	1006
11	rs67784708	A	C	0.0387674	1006
11	rs71477446	T	C	0.0188867	1006
11	rs10894690	T	C	0.028827	1006
11	rs66794106	G	T	0.0377734	1006
11	rs67508147	A	T	0.0377734	1006
11	rs67249722	A	T	0.0377734	1006
11	rs66774922	C	T	0.0377734	1006
11	rs66898018	G	A	0.0377734	1006
11	rs149356704	T	A	0.026839	1006
11	rs73029145	C	T	0.0318091	1006
11	rs12574416	C	G	0.0775348	1006
11	rs7934518	T	G	0.0815109	1006
11	rs7934721	T	C	0.166998	1006
11	rs61912415	G	C	0.0785288	1006
11	rs61912416	G	A	0.0785288	1006
11	rs10894691	T	C	0.152087	1006
11	rs34453165	C	T	0.0775348	1006
11	rs10894692	T	G	0.152087	1006
11	rs10894693	G	A	0.0785288	1006
11	rs10894694	A	G	0.152087	1006
11	rs10894695	A	G	0.0775348	1006
11	rs11223501	T	C	0.152087	1006
11	rs68107944	A	G	0.152087	1006
11	rs11223502	C	T	0.0775348	1006
11	rs11223503	A	G	0.15507	1006
11	rs61912417	G	T	0.151093	1006
11	rs75001098	T	C	0.0347913	1006
11	rs117924958	C	A	0.0347913	1006
11	rs73029151	C	T	0.0407555	1006
11	rs61912418	G	A	0.0407555	1006
11	rs73029153	A	G	0.175944	1006
11	rs61912419	C	T	0.156064	1006
11	rs75233764	G	A	0.0347913	1006
11	rs79254271	A	C	0.0218688	1006
11	rs11223504	T	A	0.159046	1006
11	rs11223505	G	A	0.0785288	1006
11	rs77323321	G	A	0.0397614	1006
11	rs73029156	C	T	0.0417495	1006
11	rs12292311	T	C	0.0715706	1006
11	rs7121227	C	G	0.119284	1006
11	rs73029159	T	C	0.0506958	1006
11	rs117852485	C	T	0.0149105	1006
11	rs7947266	G	T	0.0775348	1006
11	rs73029161	A	T	0.0407555	1006
11	rs73029162	C	G	0.11829	1006
11	rs77035861	T	A	0.0775348	1006
11	rs73029166	T	C	0.11829	1006
11	rs118175364	T	G	0.0606362	1006
11	rs73029167	A	G	0.0407555	1006
11	rs73029168	G	A	0.0497018	1006
11	rs11826406	T	C	0.119284	1006
11	rs7924634	T	C	0.168986	1006
11	rs140197954	T	C	0.0129225	1006
11	rs7941028	A	G	0.0407555	1006
11	rs12363758	C	T	0.0775348	1006
11	rs144742448	A	G	0.0497018	1006
11	rs7123529	A	G	0.119284	1006
11	rs10894696	G	A	0.0775348	1006
11	rs78665620	C	A	0.0775348	1006
11	rs74536099	T	C	0.0775348	1006
11	rs79091434	A	G	0.0775348	1006
11	rs80184365	T	C	0.0775348	1006
11	rs61912420	G	A	0.0775348	1006
11	rs11223506	T	C	0.0775348	1006
11	rs11223507	T	C	0.0775348	1006
11	rs11223508	C	T	0.149105	1006
11	rs11223509	T	C	0.149105	1006
11	rs143998547	A	C	0.0139165	1006
11	rs11223510	A	T	0.0775348	1006
11	rs79981233	G	A	0.0397614	1006
11	rs7122319	T	C	0.0775348	1006
11	rs10894697	A	G	0.140159	1006
11	rs10894698	T	A	0.141153	1006
11	rs7126632	T	C	0.141153	1006
11	rs10894699	A	G	0.197813	1006
11	rs35108347	A	G	0.00497018	1006
11	rs11223511	A	G	0.196819	1006
11	rs76223390	T	C	0.154076	1006
11	rs11223512	A	G	0.140159	1006
11	rs73031235	G	A	0.054672	1006
11	rs11223513	C	T	0.0775348	1006
11	rs73031237	A	T	0.054672	1006
11	rs73031238	G	A	0.054672	1006
11	rs10894700	A	T	0.141153	1006
11	rs73031240	A	G	0.054672	1006
11	rs3923896	A	G	0.0785288	1006
11	rs3923897	T	A	0.141153	1006
11	rs4491248	G	A	0.0785288	1006
11	rs10894701	T	C	0.0795229	1006
11	rs7946923	T	C	0.0795229	1006
11	rs7126093	T	C	0.05666	1006
11	rs4499019	G	T	0.195825	1006
11	rs3924072	A	G	0.134195	1006
11	rs12295558	G	A	0.0437376	1006
11	rs7103796	T	A	0.05666	1006
11	rs7103922	T	C	0.199801	1006
11	rs73031246	C	T	0.0616302	1006
11	rs34214271	C	G	0.0775348	1006
11	rs10894702	T	C	0.138171	1006
11	rs112750140	C	T	0.0228628	1006
11	rs77809740	A	G	0.0248509	1006
11	rs79340281	C	T	0.0248509	1006
11	rs11223516	A	G	0.0795229	1006
11	rs10894703	C	T	0.592445	1006
11	rs10894704	A	G	0.690855	1006
11	rs7130218	C	G	0.0964215	1006
11	rs75850861	G	A	0.0437376	1006
11	rs12223019	G	C	0.597416	1006
11	rs7107660	C	T	0.693837	1006
11	rs12365556	A	G	0.109344	1006
11	rs57214368	G	A	0.0944334	1006
11	rs4937791	T	C	0.591451	1006
11	rs4936196	A	G	0.596421	1006
11	rs146338531	A	G	0.0228628	1006
11	rs11826497	T	G	0.691849	1006
11	rs11828595	A	G	0.693837	1006
11	rs4609619	G	T	0.67992	1006
11	rs10791293	A	C	0.588469	1006
11	rs111965356	C	T	0.0228628	1006
11	rs4074579	G	C	0.173956	1006
11	rs4937792	T	C	0.232604	1006
11	rs11606099	G	A	0.0586481	1006
11	rs72472267	C	G	0.0536779	1006
11	rs11599983	T	C	0.0596421	1006
11	rs6590719	A	G	0.452286	1006
11	rs61342290	A	T	0.23161	1006
11	rs4936197	G	A	0.479125	1006
11	rs111707985	G	C	0.158052	1006
11	rs12291876	T	A	0.177932	1006
11	rs12285119	G	A	0.177932	1006
11	rs61911476	G	A	0.0536779	1006
11	rs76110193	A	G	0.177932	1006
11	rs10894705	A	T	0.0586481	1006
11	rs4937793	T	A	0.0536779	1006
11	rs191925122	T	A	0.0188867	1006
11	rs61911477	G	C	0.0536779	1006
11	rs4936199	A	G	0.927435	1006
11	rs73031256	C	T	0.0536779	1006
11	rs12290536	G	A	0.178926	1006
11	rs7105748	A	T	0.295229	1006
11	rs9705167	C	T	0.178926	1006
11	rs9705178	G	A	0.178926	1006
11	rs183407626	T	C	0.00695825	1006
11	rs11223521	C	T	0.232604	1006
11	rs73031259	A	G	0.0536779	1006
11	rs12271362	G	T	0.178926	1006
11	rs61911478	G	A	0.054672	1006
11	rs61911479	C	T	0.0536779	1006
11	rs10894708	A	T	0.0586481	1006
11	rs7123063	C	G	0.177932	1006
11	rs11223524	T	C	0.158052	1006
11	rs75059626	G	C	0.158052	1006
11	rs11223525	A	T	0.0586481	1006
11	rs61911480	C	T	0.0536779	1006
11	rs61911481	A	G	0.272366	1006
11	rs4937794	G	T	0.0536779	1006
11	rs73031267	C	A	0.0586481	1006
11	rs148218935	C	A	0.0308151	1006
11	rs56406748	A	C	0.158052	1006
11	rs73031268	G	A	0.0586481	1006
11	rs61911482	T	C	0.0536779	1006
11	rs7126622	C	G	0.457256	1006
11	rs77309164	C	G	0.158052	1006
11	rs142233980	T	C	0.00497018	1006
11	rs11606737	A	G	0.274354	1006
11	rs76168608	G	A	0.158052	1006
11	rs4245119	G	T	0.429423	1006
11	rs10894710	T	C	0.0596421	1006
11	rs4937795	C	T	0.0536779	1006
11	rs75059469	G	A	0.142147	1006
11	rs75576882	C	T	0.0437376	1006
11	rs7121096	C	A	0.199801	1006
11	rs12288861	A	G	0.0129225	1006
11	rs12282797	T	C	0.15507	1006
11	rs117176177	G	C	0.0218688	1006
11	rs11223527	G	A	0.028827	1006
11	rs111611619	A	G	0.00795229	1006
11	rs4128621	C	G	0.248509	1006
11	rs4128620	A	G	0.248509	1006
11	rs4128622	C	T	0.248509	1006
11	rs11223529	A	G	0.248509	1006
11	rs12418740	G	A	0.055666	1006
11	rs56127358	G	A	0.0914513	1006
11	rs7111779	G	A	0.248509	1006
11	rs61911483	G	A	0.0516899	1006
11	rs7112193	C	T	0.055666	1006
11	rs7952524	T	A	0.248509	1006
11	rs12576929	T	A	0.055666	1006
11	rs61911504	C	T	0.055666	1006
11	rs73031283	A	G	0.0258449	1006
11	rs55659044	T	A	0.192843	1006
11	rs11223530	G	A	0.248509	1006
11	rs5006740	A	G	0.055666	1006
11	rs4310633	C	A	0.248509	1006
11	rs77682140	T	C	0.0477137	1006
11	rs4547105	G	C	0.248509	1006
11	rs4334029	T	C	0.248509	1006
11	rs7114493	T	C	0.0536779	1006
11	rs141328383	A	G	0.0198807	1006
11	rs4937796	C	G	0.0536779	1006
11	rs4937802	T	C	0.304175	1006
11	rs80274217	A	C	0.0954274	1006
11	rs10791295	A	G	0.308151	1006
11	rs4542428	G	A	0.0447316	1006
11	rs4468364	C	T	0.44831	1006
11	rs10750534	A	C	0.308151	1006
11	rs10750535	C	T	0.308151	1006
11	rs7933366	C	T	0.308151	1006
11	rs75432766	G	T	0.0328032	1006
11	rs7108451	T	C	0.352883	1006
11	rs7123241	G	A	0.308151	1006
11	rs11605248	G	C	0.0666004	1006
11	rs10791296	T	C	0.44831	1006
11	rs12576622	G	C	0.0954274	1006
11	rs12576606	C	A	0.0954274	1006
11	rs10791297	A	G	0.44831	1006
11	rs78097034	C	T	0.0954274	1006
11	rs80312197	C	T	0.0954274	1006
11	rs75385999	G	A	0.0954274	1006
11	rs11223532	G	T	0.308151	1006
11	rs35891331	G	A	0.10835	1006
11	rs7924646	G	T	0.44831	1006
11	rs75856022	A	G	0.0954274	1006
11	rs5009633	C	T	0.352883	1006
11	rs12577191	G	A	0.0954274	1006
11	rs4245120	C	A	0.352883	1006
11	rs12574078	T	C	0.0954274	1006
11	rs73032753	A	T	0.0328032	1006
11	rs4340068	A	T	0.352883	1006
11	rs10791298	G	T	0.352883	1006
11	rs10791299	T	A	0.44831	1006
11	rs4351831	A	G	0.352883	1006
11	rs149333612	C	T	0.0168986	1006
11	rs4418823	C	T	0.352883	1006
11	rs4494315	T	C	0.44831	1006
11	rs79789505	G	C	0.0954274	1006
11	rs11822149	T	C	0.140159	1006
11	rs7940046	G	T	0.054672	1006
11	rs139867268	C	T	0.026839	1006
11	rs76690200	G	A	0.0954274	1006
11	rs7940977	G	A	0.44831	1006
11	rs187814508	G	A	0.0109344	1006
11	rs77568917	A	G	0.0954274	1006
11	rs79100559	A	G	0.0159046	1006
11	rs6590720	A	G	0.352883	1006
11	rs78267950	G	A	0.0954274	1006
11	rs7122540	C	A	0.152087	1006
11	rs75596932	A	G	0.0954274	1006
11	rs6590721	C	T	0.44831	1006
11	rs7108783	T	C	0.05666	1006
11	rs149844506	T	C	0.0536779	1006
11	rs75263914	T	C	0.0954274	1006
11	rs7127453	G	A	0.054672	1006
11	rs7127862	G	C	0.352883	1006
11	rs7127785	C	T	0.204771	1006
11	rs28605203	G	C	0.204771	1006
11	rs75109229	C	T	0.0447316	1006
11	rs60512520	T	C	0.0467197	1006
11	rs75676171	G	T	0.0447316	1006
11	rs35025295	G	A	0.101392	1006
11	rs11223533	T	G	0.44831	1006
11	rs79602230	G	A	0.0328032	1006
11	rs149497293	G	A	0.0506958	1006
11	rs12365724	C	T	0.101392	1006
11	rs149192094	A	G	0.0447316	1006
11	rs4937803	A	G	0.204771	1006
11	rs113313411	A	G	0.0347913	1006
11	rs118150193	G	C	0.0447316	1006
11	rs10894714	A	G	0.204771	1006
11	rs55940646	G	A	0.148111	1006
11	rs10894715	A	G	0.352883	1006
11	rs10894716	A	G	0.204771	1006
11	rs147309073	G	A	0.0954274	1006
11	rs11223535	T	C	0.054672	1006
11	rs10894717	G	A	0.167992	1006
11	rs11223536	C	T	0.054672	1006
11	rs12574050	C	G	0.0954274	1006
11	rs4937804	G	A	0.204771	1006
11	rs11512671	C	T	0.0298211	1006
11	rs143903406	A	G	0.0984095	1006
11	rs184500821	C	A	0.102386	1006
11	rs56237336	T	C	0.204771	1006
11	rs147332343	C	T	0.0218688	1006
11	rs115590294	C	T	0.0218688	1006
11	rs3134441	A	G	0.145129	1006
11	rs12222376	G	A	0.361829	1006
11	rs145213356	T	G	0.0417495	1006
11	rs55721319	T	A	0.102386	1006
11	rs61911510	C	T	0.0656064	1006
11	rs11601948	C	T	0.102386	1006
11	rs113215234	A	G	0.145129	1006
11	rs143204563	C	T	0.0258449	1006
11	rs3134440	G	C	0.107356	1006
11	rs112625580	G	A	0.102386	1006
11	rs77299694	A	T	0.10338	1006
11	rs3134536	T	C	0.0984095	1006
11	rs75363033	A	G	0.0337972	1006
11	rs79905882	C	T	0.0238569	1006
11	rs3134537	A	G	0.0974155	1006
11	rs78966098	A	C	0.0218688	1006
11	rs12281748	C	T	0.0397614	1006
11	rs12575830	G	C	0.054672	1006
11	rs12282011	C	A	0.151093	1006
11	rs12575883	G	A	0.0974155	1006
11	rs3134535	C	G	0.452286	1006
11	rs4603319	A	G	0.054672	1006
11	rs2375252	T	C	0.054672	1006
11	rs3104215	G	C	0.452286	1006
11	rs115410762	C	T	0.0248509	1006
11	rs1566015	C	T	0.054672	1006
11	rs2132490	G	A	0.054672	1006
11	rs117606955	C	T	0.0238569	1006
11	rs2173000	C	T	0.0974155	1006
11	rs6590722	G	A	0.205765	1006
11	rs3134533	T	C	0.122266	1006
11	rs75546299	C	G	0.0218688	1006
11	rs4937805	C	T	0.054672	1006
11	rs3104216	C	T	0.44831	1006
11	rs117933879	C	T	0.0139165	1006
11	rs73032790	G	A	0.00994036	1006
11	rs11223538	T	A	0.152087	1006
11	rs12365329	T	C	0.102386	1006
11	rs9704138	A	G	0.428429	1006
11	rs12364129	C	G	0.102386	1006
11	rs116527934	C	G	0.0218688	1006
11	rs9645677	A	G	0.084493	1006
11	rs7127195	C	T	0.818091	1006
11	rs9645678	G	C	0.084493	1006
11	rs7128036	G	T	0.311133	1006
11	rs7127986	C	T	0.236581	1006
11	rs737316	T	C	0.866799	1006
11	rs11223542	G	T	0.084493	1006
11	rs117467264	T	G	0.0417495	1006
11	rs4614467	A	T	0.323062	1006
11	rs903814	G	T	0.817097	1006
11	rs2279694	T	C	0.650099	1006
11	rs2047296	C	G	0.902584	1006
11	rs113563229	C	G	0.0218688	1006
11	rs11223543	C	T	0.10338	1006
11	rs74965332	A	G	0.0228628	1006
11	rs7109463	A	C	0.0765408	1006
11	rs7109808	G	C	0.0765408	1006
11	rs111501346	G	A	0.0218688	1006
11	rs7110106	C	T	0.082505	1006
11	rs10894722	G	A	0.0805169	1006
11	rs11223544	C	A	0.127237	1006
11	rs10791302	A	G	0.592445	1006
11	rs35613296	C	A	0.0964215	1006
11	rs61911540	C	G	0.0815109	1006
11	rs75554117	A	G	0.0407555	1006
11	rs75255906	T	C	0.0387674	1006
11	rs55754446	A	C	0.137177	1006
11	rs753301	T	A	0.251491	1006
11	rs753300	G	T	0.409543	1006
11	rs7944079	G	A	0.209742	1006
11	rs1126295	C	G	0.681909	1006
11	rs1126296	C	T	0.67992	1006
11	rs4937808	C	A	0.677932	1006
11	rs58755028	G	A	0.275348	1006
11	rs55952723	G	T	0.272366	1006
11	rs924110	C	T	0.749503	1006
11	rs11603232	A	G	0.271372	1006
11	rs11223545	G	A	0.272366	1006
11	rs11828680	C	T	0.270378	1006
11	rs11223546	C	T	0.271372	1006
11	rs10750538	A	C	0.750497	1006
11	rs12277713	T	C	0.471173	1006
11	rs147540586	G	A	0.00795229	1006
11	rs10894723	C	T	0.457256	1006
11	rs6590724	C	T	0.0735586	1006
11	rs10732252	G	A	0.750497	1006
11	rs113465969	G	A	0.00795229	1006
11	rs10791303	T	C	0.372763	1006
11	rs6590725	T	C	0.677932	1006
11	rs6590726	C	A	0.315109	1006
11	rs66724730	C	G	0.0656064	1006
11	rs79288929	T	C	0.0248509	1006
11	rs7933451	C	G	0.367793	1006
11	rs903815	A	G	0.37674	1006
11	rs1982924	T	C	0.972167	1006
11	rs7116186	C	T	0.366799	1006
11	rs11223553	A	G	0.0675944	1006
11	rs2132487	T	G	0.742545	1006
11	rs2132488	C	T	0.298211	1006
11	rs61911544	G	A	0.298211	1006
11	rs11604563	C	T	0.299205	1006
11	rs11600927	A	G	0.299205	1006
11	rs1496244	A	G	0.39662	1006
11	rs7483343	A	G	0.397614	1006
11	rs10894724	T	G	0.740557	1006
11	rs1496246	A	G	0.365805	1006
11	rs11607924	T	A	0.302187	1006
11	rs79672798	T	C	0.026839	1006
11	rs10750539	G	A	0.33996	1006
11	rs11223556	A	T	0.0258449	1006
11	rs73035002	C	G	0.0129225	1006
11	rs74384949	G	A	0.0397614	1006
11	rs11608087	G	A	0.269384	1006
11	rs11600457	C	T	0.285288	1006
11	rs142801543	A	G	0.0168986	1006
11	rs7948542	A	T	0.45825	1006
11	rs4550237	A	G	0.642147	1006
11	rs4937814	G	C	0.161034	1006
11	rs11820612	T	C	0.287276	1006
11	rs116856324	G	C	0.0149105	1006
11	rs11223560	G	A	0.616302	1006
11	rs6590727	G	A	0.800199	1006
11	rs11223561	A	C	0.183897	1006
11	rs76708978	A	C	0.0238569	1006
11	rs10894726	T	G	0.191849	1006
11	rs713279	C	A	0.180915	1006
11	rs713278	G	A	0.100398	1006
11	rs10894727	T	C	0.528827	1006
11	rs11223562	T	C	0.185885	1006
11	rs34031548	G	A	0.0457256	1006
11	rs186797108	G	A	0.00795229	1006
11	rs4936202	A	G	0.810139	1006
11	rs4397868	C	T	0.808151	1006
11	rs55794705	G	A	0.27833	1006
11	rs55812121	G	T	0.00994036	1006
11	rs12794178	G	A	0.0646123	1006
11	rs150172134	G	A	0.00894632	1006
11	rs10894728	T	C	0.528827	1006
11	rs1995032	G	T	0.280318	1006
11	rs7125406	G	T	0.10338	1006
11	rs1353468	A	G	0.529821	1006
11	rs4937815	G	T	0.799205	1006
11	rs4937816	C	T	0.333996	1006
11	rs55786149	G	A	0.333002	1006
11	rs2375251	A	G	0.892644	1006
11	rs78595173	G	A	0.00894632	1006
11	rs4937817	C	G	0.548708	1006
11	rs4245123	C	T	0.66004	1006
11	rs79876406	C	T	0.338966	1006
11	rs77218080	A	G	0.340954	1006
11	rs75550078	T	C	0.00695825	1006
11	rs75323470	A	C	0.0944334	1006
11	rs112722782	A	G	0.0377734	1006
11	rs10791306	C	T	0.44831	1006
11	rs10791307	G	T	0.44831	1006
11	rs11826935	T	C	0.447316	1006
11	rs117727523	G	A	0.0129225	1006
11	rs4937819	G	A	0.0656064	1006
11	rs12791420	A	T	0.446322	1006
11	rs10894729	A	G	0.451292	1006
11	rs111999823	T	A	0.0228628	1006
11	rs10894730	C	T	0.44831	1006
11	rs10894731	G	T	0.435388	1006
11	rs4936203	G	A	0.0646123	1006
11	rs11223565	A	G	0.161034	1006
11	rs60971512	C	T	0.0944334	1006
11	rs10894732	A	C	0.508946	1006
11	rs10894733	G	A	0.2167	1006
11	rs7478695	C	T	0.0417495	1006
11	rs55834955	C	T	0.0139165	1006
11	rs1079304	C	A	0.266402	1006
11	rs1079305	A	G	0.171968	1006
11	rs1039090	A	T	0.398608	1006
11	rs4937820	G	T	0.352883	1006
11	rs10894734	C	T	0.141153	1006
11	rs10894735	G	A	0.167992	1006
11	rs11223567	G	A	0.140159	1006
11	rs4937821	C	G	0.627237	1006
11	rs78197462	T	C	0.00795229	1006
11	rs11223568	G	A	0.166998	1006
11	rs11223569	G	A	0.168986	1006
11	rs903817	C	T	0.590457	1006
11	rs4936204	G	A	0.272366	1006
11	rs10894736	C	T	0.222664	1006
11	rs4936205	C	T	0.689861	1006
11	rs10894737	C	T	0.487078	1006
11	rs7126938	G	A	0.258449	1006
11	rs12364512	G	A	0.148111	1006
11	rs4534597	A	G	0.770378	1006
11	rs76888054	C	T	0.0775348	1006
11	rs60034005	G	A	0.34493	1006
11	rs73594803	C	T	0.0188867	1006
11	rs10894738	G	A	0.170974	1006
11	rs67250568	G	A	0.27336	1006
11	rs7130699	A	T	0.343936	1006
11	rs7130793	C	T	0.342942	1006
11	rs61911584	C	T	0.0675944	1006
11	rs61911585	C	T	0.027833	1006
11	rs61911586	G	A	0.027833	1006
11	rs7927483	G	A	0.586481	1006
11	rs7927424	A	G	0.983101	1006
11	rs61911587	G	A	0.0675944	1006
11	rs7108925	G	A	0.759443	1006
11	rs12421623	G	A	0.0636183	1006
11	rs11821200	T	C	0.237575	1006
11	rs11828072	C	G	0.239563	1006
11	rs34835651	G	A	0.237575	1006
11	rs35048422	C	T	0.239563	1006
11	rs56773187	C	G	0.239563	1006
11	rs59373565	C	T	0.238569	1006
11	rs57715089	C	T	0.23161	1006
11	rs12805289	C	T	0.23161	1006
11	rs35410155	C	T	0.0467197	1006
11	rs7113215	G	A	0.0188867	1006
11	rs74956966	C	T	0.0129225	1006
11	rs12806223	G	A	0.23161	1006
11	rs12806225	G	A	0.23161	1006
11	rs7116867	A	G	0.0178926	1006
11	rs748798	G	T	0.233598	1006
11	rs748797	C	G	0.218688	1006
11	rs61911593	G	C	0.233598	1006
11	rs75534319	C	A	0.0208748	1006
11	rs748799	T	A	0.23161	1006
11	rs80060612	T	C	0.0944334	1006
11	rs35436000	T	C	0.233598	1006
11	rs903818	C	T	0.849901	1006
11	rs10894739	G	A	0.27833	1006
11	rs3751102	C	T	0.232604	1006
11	rs3751103	G	A	0.232604	1006
11	rs11826106	A	G	0.242545	1006
11	rs11821467	G	A	0.241551	1006
11	rs10894740	G	A	0.861829	1006
11	rs144530694	C	T	0.0208748	1006
11	rs7116371	T	C	0.250497	1006
11	rs12799518	T	C	0.248509	1006
11	rs748647	C	T	0.0198807	1006
11	rs10791308	T	C	0.873757	1006
11	rs148054171	T	C	0.0208748	1006
11	rs4245124	A	C	0.691849	1006
11	rs10791309	T	C	0.668986	1006
11	rs10894741	A	G	0.867793	1006
11	rs113112501	G	A	0.0516899	1006
11	rs7945576	C	T	0.382704	1006
11	rs12802451	T	C	0.258449	1006
11	rs138504763	C	T	0.0119284	1006
11	rs11223572	C	T	0.131213	1006
11	rs34161433	A	C	0.168986	1006
11	rs9988837	G	A	0.130219	1006
11	rs9988836	C	G	0.657058	1006
11	rs144978799	C	G	0.0248509	1006
11	rs78763890	T	A	0.0328032	1006
11	rs12279437	C	T	0.241551	1006
11	rs4937822	G	A	0.00994036	1006
11	rs11603570	C	T	0.133201	1006
11	rs12288646	T	C	0.249503	1006
11	rs4937823	C	T	0.656064	1006
11	rs35741643	A	G	0.16998	1006
11	rs4937824	G	A	0.249503	1006
11	rs4937825	A	G	0.656064	1006
11	rs12283603	C	T	0.132207	1006
11	rs58143384	C	A	0.0218688	1006
11	rs11223573	A	G	0.245527	1006
11	rs11223574	C	T	0.181909	1006
11	rs149459053	G	A	0.0248509	1006
11	rs143818517	G	A	0.00994036	1006
11	rs148178719	C	A	0.0218688	1006
11	rs73038632	G	T	0.0715706	1006
11	rs73038693	A	G	0.0526839	1006
11	rs4937826	G	C	0.186879	1006
11	rs10791310	A	G	0.186879	1006
11	rs12224157	C	T	0.390656	1006
11	rs149066833	T	C	0.0238569	1006
11	rs10894742	A	G	0.0218688	1006
11	rs7944209	C	T	0.202783	1006
11	rs7944602	A	G	0.654076	1006
11	rs12276816	A	G	0.245527	1006
11	rs117258015	T	G	0.0308151	1006
11	rs11223576	G	C	0.0785288	1006
11	rs10431101	C	T	0.650099	1006
11	rs11223577	T	G	0.247515	1006
11	rs78790234	C	T	0.0188867	1006
11	rs6590728	T	C	0.656064	1006
11	rs11223578	T	C	0.026839	1006
11	rs1496241	T	C	0.270378	1006
11	rs1496242	T	C	0.271372	1006
11	rs11223579	C	T	0.178926	1006
11	rs78938317	G	A	0.0308151	1006
11	rs61911602	T	C	0.270378	1006
11	rs61458219	T	C	0.0258449	1006
11	rs11606733	C	T	0.173956	1006
11	rs11600622	T	G	0.173956	1006
11	rs1496243	A	G	0.663022	1006
11	rs79369108	C	T	0.0159046	1006
11	rs61911603	C	T	0.176938	1006
11	rs12806439	G	C	0.233598	1006
11	rs768507	C	G	0.0596421	1006
11	rs2889035	C	G	0.218688	1006
11	rs117058629	G	A	0.026839	1006
11	rs10791311	G	C	0.360835	1006
11	rs12272716	G	A	0.219682	1006
11	rs10894743	G	C	0.360835	1006
11	rs1982923	G	T	0.0248509	1006
11	rs140938503	C	A	0.0198807	1006
11	rs12803513	G	T	0.16004	1006
11	rs142478835	C	A	0.0129225	1006
11	rs61911604	C	T	0.159046	1006
11	rs78757276	C	T	0.0188867	1006
11	rs113683615	T	C	0.0447316	1006
11	rs144434513	T	C	0.0168986	1006
11	rs75352063	A	G	0.0367793	1006
11	rs4936207	A	C	0.643141	1006
11	rs116937996	A	G	0.0178926	1006
11	rs76142157	C	T	0.0367793	1006
11	rs79849085	T	A	0.0377734	1006
11	rs12577877	A	T	0.361829	1006
11	rs58961684	A	G	0.0596421	1006
11	rs143080888	G	A	0.0198807	1006
11	rs12804866	C	T	0.218688	1006
11	rs117550154	G	A	0.054672	1006
11	rs79310265	A	G	0.0238569	1006
11	rs11512672	C	T	0.0228628	1006
11	rs2220960	G	A	0.649105	1006
11	rs1603389	T	C	0.364811	1006
11	rs12282901	C	T	0.0626243	1006
11	rs7940605	A	G	0.981113	1006
11	rs79359512	T	G	0.0109344	1006
11	rs61911608	T	G	0.292247	1006
11	rs61911609	A	G	0.222664	1006
11	rs4937829	A	G	0.647117	1006
11	rs118105919	T	C	0.026839	1006
11	rs10894744	T	C	0.363817	1006
11	rs2375250	T	C	0.222664	1006
11	rs4936208	T	C	0.648111	1006
11	rs113516967	C	T	0.0377734	1006
11	rs61911610	T	C	0.0656064	1006
11	rs7104887	C	T	0.222664	1006
11	rs12416939	T	C	0.0238569	1006
11	rs61911611	T	C	0.0298211	1006
11	rs4937830	G	C	0.648111	1006
11	rs12290776	T	C	0.209742	1006
11	rs12290778	T	C	0.209742	1006
11	rs146491525	G	A	0.0248509	1006
11	rs11223585	C	T	0.359841	1006
11	rs10894745	A	G	0.647117	1006
11	rs12285633	C	G	0.21173	1006
11	rs61911613	A	C	0.150099	1006
11	rs2132489	C	T	0.572565	1006
11	rs7926898	C	G	0.622266	1006
11	rs73040826	T	C	0.0596421	1006
11	rs143266417	C	A	0.0198807	1006
11	rs74739625	T	C	0.0109344	1006
11	rs74542082	G	A	0.149105	1006
11	rs10791315	T	C	0.606362	1006
11	rs61911614	G	A	0.210736	1006
11	rs10791316	C	T	0.394632	1006
11	rs34502061	C	T	0.21173	1006
11	rs142316860	G	C	0.0109344	1006
11	rs34393193	C	G	0.208748	1006
11	rs35409856	G	A	0.209742	1006
11	rs141404207	G	T	0.0447316	1006
11	rs150814950	C	T	0.0467197	1006
11	rs35965631	G	A	0.208748	1006
11	rs61911624	C	T	0.208748	1006
11	rs7117087	C	T	0.606362	1006
11	rs12283631	A	G	0.21173	1006
11	rs4937832	A	G	0.0238569	1006
11	rs10791317	C	T	0.394632	1006
11	rs12283860	A	G	0.21173	1006
11	rs6590730	C	T	0.606362	1006
11	rs7942610	A	G	0.394632	1006
11	rs7942611	A	G	0.394632	1006
11	rs10750540	C	G	0.394632	1006
11	rs903816	G	A	0.631213	1006
11	rs67110673	T	G	0.150099	1006
11	rs61911626	G	A	0.0616302	1006
11	rs76169643	G	A	0.0139165	1006
11	rs7130384	C	G	0.631213	1006
11	rs10791318	A	G	0.394632	1006
11	rs7106178	T	G	0.666004	1006
11	rs34790786	A	G	0.21173	1006
11	rs10732872	C	T	0.667992	1006
11	rs11223586	C	G	0.364811	1006
11	rs10732873	A	C	0.937376	1006
11	rs10894747	C	G	0.345924	1006
11	rs34731155	A	G	0.564612	1006
11	rs58773458	G	C	0.0477137	1006
11	rs59722096	G	A	0.201789	1006
11	rs12795042	A	C	0.634195	1006
11	rs77828662	C	T	0.0487078	1006
11	rs7111235	T	C	0.502982	1006
11	rs7114538	T	C	0.309145	1006
11	rs4132718	C	T	0.450298	1006
11	rs4132717	T	C	0.451292	1006
11	rs4448704	A	C	0.452286	1006
11	rs4256997	A	G	0.857853	1006
11	rs4379863	T	C	0.930417	1006
11	rs4551783	A	C	0.930417	1006
11	rs35045599	A	G	0.451292	1006
11	rs7107654	A	G	0.44831	1006
11	rs7111368	G	C	0.451292	1006
11	rs7111177	A	G	0.451292	1006
11	rs7933520	C	T	0.397614	1006
11	rs148976811	A	G	0.0119284	1006
11	rs7112045	C	T	0.410537	1006
11	rs75665395	C	T	0.0347913	1006
11	rs10894748	T	A	0.408549	1006
11	rs10791319	T	C	0.408549	1006
11	rs35408653	C	T	0.447316	1006
11	rs61911632	A	G	0.447316	1006
11	rs9667033	A	C	0.905567	1006
11	rs55988347	C	T	0.447316	1006
11	rs144011855	C	A	0.0298211	1006
11	rs34144682	G	A	0.0487078	1006
11	rs12799645	A	T	0.447316	1006
11	rs12800478	C	T	0.447316	1006
11	rs118026652	G	A	0.0238569	1006
11	rs10791320	C	T	0.410537	1006
11	rs4073744	T	C	0.447316	1006
11	rs7110505	G	A	0.12326	1006
11	rs7480395	A	G	0.497018	1006
11	rs2851123	C	T	0.0666004	1006
11	rs2723604	G	A	0.0924453	1006
11	rs2723603	G	A	0.0924453	1006
11	rs1944729	T	G	0.44831	1006
11	rs1944730	A	G	0.44831	1006
11	rs149489281	C	G	0.028827	1006
11	rs35223779	G	A	0.446322	1006
11	rs34946222	C	T	0.0487078	1006
11	rs7131488	C	T	0.447316	1006
11	rs12788682	G	T	0.49503	1006
11	rs34763330	G	C	0.44831	1006
11	rs2851124	C	T	0.0904573	1006
11	rs71477454	A	C	0.0487078	1006
11	rs4529892	A	G	0.449304	1006
11	rs2723602	G	A	0.139165	1006
11	rs4529893	A	T	0.449304	1006
11	rs12280972	C	T	0.0695825	1006
11	rs7936122	C	T	0.449304	1006
11	rs34962430	A	T	0.449304	1006
11	rs117555331	T	G	0.0238569	1006
11	rs34619364	T	C	0.450298	1006
11	rs2723601	G	A	0.0934394	1006
11	rs77882697	C	T	0.12326	1006
11	rs7130532	A	T	0.496024	1006
11	rs12785628	G	A	0.497018	1006
11	rs2156677	G	A	0.587475	1006
11	rs35681297	T	C	0.0487078	1006
11	rs7108241	A	G	0.126243	1006
11	rs1105602	C	A	0.444334	1006
11	rs2723600	G	A	0.590457	1006
11	rs79310618	T	G	0.0487078	1006
11	rs71477455	T	C	0.0487078	1006
11	rs2723599	T	C	0.102386	1006
11	rs2851122	C	G	0.102386	1006
11	rs2853118	G	A	0.61332	1006
11	rs2851121	C	T	0.0298211	1006
11	rs10894749	A	G	0.593439	1006
11	rs12797371	T	C	0.237575	1006
11	rs12795650	A	G	0.237575	1006
11	rs12796225	G	C	0.237575	1006
11	rs12221971	A	T	0.026839	1006
11	rs1806831	T	C	0.336978	1006
11	rs2723596	T	C	0.0715706	1006
11	rs113109719	A	C	0.0576541	1006
11	rs2853119	A	G	0.311133	1006
11	rs4936209	C	G	0.239563	1006
11	rs2723594	A	G	0.0745527	1006
11	rs12576074	C	T	0.237575	1006
11	rs2851128	G	A	0.341948	1006
11	rs150079936	C	T	0.0119284	1006
11	rs2723593	G	C	0.692843	1006
11	rs2723592	C	T	0.337972	1006
11	rs2723591	C	T	0.314115	1006
11	rs2723590	A	G	0.340954	1006
11	rs9667066	G	A	0.0258449	1006
11	rs2723589	G	A	0.336978	1006
11	rs2853120	G	A	0.312127	1006
11	rs35923604	C	T	0.0685885	1006
11	rs2723588	A	G	0.33499	1006
11	rs2851127	A	G	0.33499	1006
11	rs11606584	C	T	0.00894632	1006
11	rs11822562	A	C	0.239563	1006
11	rs115124044	T	C	0.0218688	1006
11	rs4937835	G	C	0.239563	1006
11	rs2851126	G	A	0.310139	1006
11	rs2723587	A	G	0.100398	1006
11	rs9667722	C	A	0.0586481	1006
11	rs73042834	T	C	0.0318091	1006
11	rs116278498	G	A	0.0149105	1006
11	rs61911648	C	T	0.109344	1006
11	rs9667736	G	A	0.026839	1006
11	rs190620151	C	A	0.00894632	1006
11	rs9667845	G	A	0.05666	1006
11	rs10791321	T	C	0.054672	1006
11	rs7131428	T	G	0.0308151	1006
11	rs74911058	A	G	0.0417495	1006
11	rs2851125	C	T	0.0745527	1006
11	rs4320967	C	A	0.05666	1006
11	rs7102034	T	C	0.054672	1006
11	rs7120412	G	C	0.05666	1006
11	rs7120562	G	T	0.05666	1006
11	rs66615241	T	C	0.028827	1006
11	rs142676521	T	C	0.00894632	1006
11	rs73042846	C	T	0.028827	1006
11	rs73042847	G	A	0.028827	1006
11	rs73042849	G	A	0.028827	1006
11	rs77309249	T	C	0.0198807	1006
11	rs2723616	T	C	0.506958	1006
11	rs715797	C	T	0.05666	1006
11	rs715798	T	A	0.05666	1006
11	rs73042852	G	T	0.028827	1006
11	rs7110432	A	G	0.027833	1006
11	rs141822165	C	T	0.0139165	1006
11	rs12418092	T	A	0.0367793	1006
11	rs1105494	C	A	0.366799	1006
11	rs73042854	T	A	0.0238569	1006
11	rs61911649	T	C	0.0596421	1006
11	rs73042857	C	T	0.0616302	1006
11	rs73042860	G	A	0.0149105	1006
11	rs2097101	A	G	0.405567	1006
11	rs80292708	T	C	0.0248509	1006
11	rs10791322	G	A	0.398608	1006
11	rs10791323	T	C	0.520875	1006
11	rs11604410	T	G	0.439364	1006
11	rs114421546	T	C	0.0208748	1006
11	rs7928888	A	C	0.402584	1006
11	rs138667167	G	A	0.0198807	1006
11	rs10791324	T	C	0.387674	1006
11	rs2723615	C	T	0.392644	1006
11	rs76303907	G	A	0.0168986	1006
11	rs2853117	T	G	0.399602	1006
11	rs1893850	T	C	0.399602	1006
11	rs2851115	C	A	0.392644	1006
11	rs2851116	G	A	0.392644	1006
11	rs2723614	T	G	0.40159	1006
11	rs2851117	C	T	0.44334	1006
11	rs2851118	A	C	0.399602	1006
11	rs80035044	C	T	0.0198807	1006
11	rs2851119	T	C	0.472167	1006
11	rs2723613	G	A	0.392644	1006
11	rs118050303	C	T	0.0377734	1006
11	rs2853116	A	G	0.392644	1006
11	rs2156675	G	A	0.797217	1006
11	rs2853115	A	G	0.393638	1006
11	rs117131838	G	A	0.0238569	1006
11	rs2851120	T	C	0.392644	1006
11	rs10791325	G	A	0.399602	1006
11	rs148405947	A	G	0.0178926	1006
11	rs116660928	A	T	0.0347913	1006
11	rs2723608	A	G	0.398608	1006
11	rs2250123	T	C	0.329026	1006
11	rs2250025	G	A	0.39165	1006
11	rs2723607	C	G	0.39165	1006
11	rs2723605	C	G	0.398608	1006
11	rs2723598	G	A	0.39165	1006
11	rs71477456	G	A	0.0656064	1006
11	rs2257010	G	A	0.392644	1006
11	rs2257004	C	T	0.392644	1006
11	rs2187449	G	A	0.792247	1006
11	rs75786498	G	A	0.0228628	1006
11	rs5019134	G	C	0.400596	1006
11	rs55801927	A	C	0.400596	1006
11	rs76588534	A	G	0.0248509	1006
11	rs10750541	C	A	0.392644	1006
11	rs10750542	T	C	0.400596	1006
11	rs10791328	A	G	0.392644	1006
11	rs117628948	G	A	0.0119284	1006
11	rs2282602	G	A	0.392644	1006
11	rs2282603	G	A	0.0387674	1006
11	rs116930496	A	C	0.0238569	1006
11	rs2282604	A	G	0.399602	1006
11	rs2156676	G	C	0.398608	1006
11	rs12418442	A	T	0.0208748	1006
11	rs10791329	T	C	0.398608	1006
11	rs189559878	C	T	0.00596421	1006
11	rs11223599	T	A	0.398608	1006
11	rs10750543	G	A	0.398608	1006
11	rs147796800	C	A	0.0139165	1006
11	rs150080475	G	A	0.0119284	1006
11	rs10750544	A	G	0.4334	1006
11	rs11223600	C	T	0.0934394	1006
11	rs143018013	C	T	0.0198807	1006
11	rs10750545	G	A	0.392644	1006
11	rs10750546	G	A	0.39165	1006
11	rs79301708	T	C	0.0815109	1006
11	rs1944734	G	A	0.389662	1006
11	rs73028346	G	T	0.0636183	1006
11	rs73028348	G	A	0.0238569	1006
11	rs117439990	C	T	0.0387674	1006
11	rs35751200	A	G	0.0745527	1006
11	rs77267419	C	G	0.0377734	1006
11	rs1944733	A	G	0.219682	1006
11	rs1944732	A	G	0.40159	1006
11	rs1944731	G	A	0.40159	1006
11	rs7128438	C	T	0.0337972	1006
11	rs61910564	T	A	0.120278	1006
11	rs10894752	A	C	0.281312	1006
11	rs78406218	T	C	0.0397614	1006
11	rs10791330	C	T	0.435388	1006
11	rs77737960	T	C	0.0387674	1006
11	rs73028354	G	A	0.120278	1006
11	rs116001048	C	A	0.0337972	1006
11	rs10750547	T	G	0.129225	1006
11	rs10750548	A	G	0.402584	1006
11	rs80068472	C	G	0.0337972	1006
11	rs75659599	C	T	0.0337972	1006
11	rs77395601	A	T	0.0188867	1006
11	rs76458353	G	A	0.0337972	1006
11	rs78606729	G	A	0.0377734	1006
11	rs10750549	A	G	0.402584	1006
11	rs4937837	T	C	0.402584	1006
11	rs2156681	G	T	0.436382	1006
11	rs12417860	C	T	0.0337972	1006
11	rs12417869	C	T	0.0188867	1006
11	rs10791332	A	G	0.436382	1006
11	rs4489760	A	T	0.43837	1006
11	rs10791333	T	C	0.282306	1006
11	rs7104994	A	G	0.0337972	1006
11	rs7121600	T	G	0.0337972	1006
11	rs35375713	G	A	0.258449	1006
11	rs7946883	T	C	0.439364	1006
11	rs7946895	T	C	0.439364	1006
11	rs4937839	T	C	0.44334	1006
11	rs4937840	C	G	0.423459	1006
11	rs4269938	T	C	0.140159	1006
11	rs4937841	A	T	0.414513	1006
11	rs4937842	G	C	0.404573	1006
11	rs12420447	T	C	0.0178926	1006
11	rs61744922	C	T	0.0139165	1006
11	rs10894754	T	G	0.136183	1006
11	rs12419337	C	A	0.0198807	1006
11	rs61910566	A	G	0.11829	1006
11	rs10791334	A	C	0.437376	1006
11	rs10750550	A	G	0.475149	1006
11	rs28809030	G	A	0.117296	1006
11	rs28784006	A	T	0.117296	1006
11	rs12417695	C	T	0.0367793	1006
11	rs117710873	C	T	0.0198807	1006
11	rs7118985	C	A	0.0367793	1006
11	rs35842351	C	T	0.0377734	1006
11	rs11223607	G	A	0.43837	1006
11	rs74644696	C	T	0.0377734	1006
11	rs1114367	G	T	0.437376	1006
11	rs10750551	G	A	0.437376	1006
11	rs76604194	A	T	0.0377734	1006
11	rs73030342	G	C	0.0238569	1006
11	rs77334117	C	T	0.0347913	1006
11	rs28847040	C	T	0.116302	1006
11	rs78868297	C	T	0.0367793	1006
11	rs76043546	A	G	0.11829	1006
11	rs78629006	G	A	0.0367793	1006
11	rs10791335	T	A	0.475149	1006
11	rs10894755	A	G	0.437376	1006
11	rs10736608	C	T	0.475149	1006
11	rs10750552	C	A	0.475149	1006
11	rs79436031	A	G	0.0347913	1006
11	rs10750553	T	C	0.475149	1006
11	rs12282364	C	T	0.117296	1006
11	rs11223609	C	T	0.475149	1006
11	rs78856946	G	A	0.0367793	1006
11	rs2156680	T	G	0.475149	1006
11	rs2156679	C	T	0.475149	1006
11	rs74663115	A	G	0.0367793	1006
11	rs4353292	A	G	0.43837	1006
11	rs1119851	T	C	0.475149	1006
11	rs79424350	G	A	0.0367793	1006
11	rs4463860	G	C	0.32008	1006
11	rs1119852	C	A	0.475149	1006
11	rs11512674	C	T	0.0924453	1006
11	rs12286164	G	A	0.117296	1006
11	rs11533204	A	G	0.475149	1006
11	rs11534483	T	C	0.32008	1006
11	rs2187450	A	G	0.475149	1006
11	rs7130231	C	T	0.449304	1006
11	rs1120247	T	G	0.449304	1006
11	rs1120246	G	A	0.449304	1006
11	rs1120245	A	G	0.449304	1006
11	rs1120244	A	G	0.965209	1006
11	rs61910575	T	A	0.117296	1006
11	rs10894756	G	A	0.449304	1006
11	rs10791336	G	A	0.449304	1006
11	rs73030363	G	C	0.0258449	1006
11	rs61910576	T	C	0.117296	1006
11	rs140543114	T	C	0.0347913	1006
11	rs59743120	T	C	0.0367793	1006
11	rs149542860	T	C	0.0367793	1006
11	rs148249473	C	G	0.0367793	1006
11	rs141199124	A	G	0.0367793	1006
11	rs139431478	T	C	0.0367793	1006
11	rs188710963	C	G	0.0914513	1006
11	rs61910578	C	A	0.117296	1006
11	rs4536234	G	A	0.32008	1006
11	rs113781015	T	C	0.0367793	1006
11	rs111586771	G	A	0.0367793	1006
11	rs1843289	T	C	0.0367793	1006
11	rs117998008	C	T	0.0606362	1006
11	rs329663	A	G	0.474155	1006
11	rs146952862	G	A	0.00994036	1006
11	rs4937846	C	T	0.32008	1006
11	rs7931768	T	C	0.0367793	1006
11	rs12574238	G	A	0.228628	1006
11	rs4937847	G	C	0.246521	1006
11	rs329664	G	T	0.475149	1006
11	rs11223611	G	A	0.321074	1006
11	rs11223612	G	A	0.321074	1006
11	rs150704395	A	T	0.00397614	1006
11	rs117909361	G	A	0.0149105	1006
11	rs1485197	A	G	0.0367793	1006
11	rs329665	C	T	0.117296	1006
11	rs77113601	G	A	0.0367793	1006
11	rs4937849	A	G	0.321074	1006
11	rs117812008	A	G	0.0119284	1006
11	rs1485196	C	A	0.0367793	1006
11	rs1485195	A	G	0.0367793	1006
11	rs6590732	A	G	0.0367793	1006
11	rs1682861	C	A	0.117296	1006
11	rs546381	T	G	0.475149	1006
11	rs12418227	A	G	0.0367793	1006
11	rs12418266	A	T	0.0367793	1006
11	rs76403833	A	G	0.0367793	1006
11	rs36086419	G	C	0.247515	1006
11	rs148370253	C	T	0.0109344	1006
11	rs76465140	T	C	0.0367793	1006
11	rs651067	C	T	0.153082	1006
11	rs7948061	T	C	0.0367793	1006
11	rs484210	G	A	0.117296	1006
11	rs1077251	A	G	0.0367793	1006
11	rs1793681	A	C	0.121272	1006
11	rs79231264	G	A	0.0367793	1006
11	rs77626841	G	A	0.0367793	1006
11	rs10894759	G	A	0.321074	1006
11	rs79883545	C	T	0.0367793	1006
11	rs75520597	T	C	0.0367793	1006
11	rs329647	G	C	0.703777	1006
11	rs75050187	G	A	0.0367793	1006
11	rs167913	T	C	0.974155	1006
11	rs4937850	G	C	0.545726	1006
11	rs10791337	G	T	0.54672	1006
11	rs329648	T	C	0.666998	1006
11	rs329649	A	G	0.159046	1006
11	rs329650	C	T	0.116302	1006
11	rs74547909	T	A	0.0328032	1006
11	rs329651	G	T	0.82008	1006
11	rs3802918	G	A	0.0347913	1006
11	rs73032038	C	T	0.0109344	1006
11	rs329652	A	G	0.67495	1006
11	rs55807834	T	C	0.119284	1006
11	rs4936211	G	C	0.248509	1006
11	rs329653	G	A	0.545726	1006
11	rs537736236	C	T	0.0109344	1006
11	rs11223616	T	C	0.229622	1006
11	rs10894761	G	A	0.547714	1006
11	rs117677995	C	A	0.0487078	1006
11	rs80000413	G	A	0.0705765	1006
11	rs73032046	A	C	0.17992	1006
11	rs34013297	C	A	0.229622	1006
11	rs510306	A	C	0.55666	1006
11	rs10894762	T	C	0.253479	1006
11	rs329674	A	G	0.781312	1006
11	rs167916	C	T	0.0387674	1006
11	rs1106561	T	C	0.112326	1006
11	rs329675	C	T	0.372763	1006
11	rs11223617	G	A	0.227634	1006
11	rs626583	T	C	0.371769	1006
11	rs329676	C	G	0.371769	1006
11	rs35883589	C	T	0.0705765	1006
11	rs77973039	A	C	0.0934394	1006
11	rs748919	T	C	0.229622	1006
11	rs75990128	C	G	0.0228628	1006
11	rs117543931	C	T	0.00795229	1006
11	rs73032062	C	A	0.175944	1006
11	rs901035	G	A	0.175944	1006
11	rs76291967	G	A	0.0626243	1006
11	rs329677	G	A	0.352883	1006
11	rs3824992	A	G	0.576541	1006
11	rs116842826	G	A	0.0139165	1006
11	rs3802923	C	G	0.264414	1006
11	rs3802922	A	C	0.182903	1006
11	rs3802921	T	C	0.17992	1006
11	rs3802920	G	T	0.176938	1006
11	rs3741104	T	C	0.0397614	1006
11	rs73032070	G	A	0.197813	1006
11	rs4937856	C	A	0.470179	1006
11	rs10791338	A	G	0.729622	1006
11	rs12800905	T	C	0.373757	1006
11	rs12801289	T	G	0.466203	1006
11	rs11223621	C	T	0.418489	1006
11	rs34631144	G	A	0.05666	1006
11	rs596430	T	C	0.837972	1006
11	rs34274954	T	A	0.0586481	1006
11	rs140976709	G	A	0.0298211	1006
11	rs79137364	T	A	0.054672	1006
11	rs34845616	G	A	0.238569	1006
11	rs2027788	A	G	0.418489	1006
11	rs73032079	G	A	0.0596421	1006
11	rs2062368	T	C	0.431412	1006
11	rs329670	T	C	0.87674	1006
11	rs117328238	G	A	0.0119284	1006
11	rs329669	G	A	0.379722	1006
11	rs329668	T	C	0.852883	1006
11	rs329667	G	A	0.427435	1006
11	rs11223625	A	C	0.163022	1006
11	rs329666	C	G	0.0487078	1006
11	rs167915	A	T	0.363817	1006
11	rs1612416	A	C	0.667992	1006
11	rs1793680	C	T	0.377734	1006
11	rs329673	C	T	0.798211	1006
11	rs329672	C	T	0.611332	1006
11	rs10894763	C	T	0.193837	1006
11	rs191300	C	T	0.955268	1006
11	rs1682859	C	A	0.67495	1006
11	rs35571160	T	C	0.0506958	1006
11	rs11223626	A	C	0.324056	1006
11	rs149466003	G	A	0.00994036	1006
11	rs229285	A	T	0.359841	1006
11	rs11223627	G	A	0.374751	1006
11	rs329671	G	A	0.353877	1006
11	rs484869	T	G	0.963221	1006
11	rs10894764	A	G	0.176938	1006
11	rs486560	T	C	0.434394	1006
11	rs12792462	C	T	0.0298211	1006
11	rs73034256	G	C	0.028827	1006
11	rs663350	A	G	0.976143	1006
11	rs329637	C	T	0.4334	1006
11	rs77750788	G	A	0.028827	1006
11	rs329636	A	G	0.71173	1006
11	rs111254337	G	A	0.00795229	1006
11	rs146371753	G	A	0.0168986	1006
11	rs329635	G	A	0.133201	1006
11	rs73034263	C	G	0.213718	1006
11	rs10894765	C	T	0.201789	1006
11	rs145205826	G	C	0.0109344	1006
11	rs12278050	C	T	0.263419	1006
11	rs558709	T	C	0.439364	1006
11	rs644854	A	G	0.439364	1006
11	rs11223630	C	T	0.200795	1006
11	rs645376	A	G	0.708748	1006
11	rs476821	C	A	0.439364	1006
11	rs11223632	G	A	0.200795	1006
11	rs1682862	A	G	0.707753	1006
11	rs12804787	A	G	0.0636183	1006
11	rs10444323	C	T	0.26839	1006
11	rs329641	T	A	0.439364	1006
11	rs12270042	A	G	0.100398	1006
11	rs10894767	G	A	0.267396	1006
11	rs329642	T	C	0.4334	1006
11	rs329643	T	C	0.707753	1006
11	rs329644	C	G	0.707753	1006
11	rs329645	C	T	0.710736	1006
11	rs141060929	G	A	0.00994036	1006
11	rs11223634	A	G	0.200795	1006
11	rs329646	G	A	0.439364	1006
11	rs79071988	C	G	0.0775348	1006
11	rs595986	A	G	0.71173	1006
11	rs71477460	G	A	0.0328032	1006
11	rs28428505	C	T	0.26839	1006
11	rs4937860	A	G	0.0874751	1006
11	rs59210593	A	G	0.153082	1006
11	rs11223635	A	G	0.441352	1006
11	rs140831590	C	A	0.0168986	1006
11	rs111949841	G	A	0.00497018	1006
11	rs12291005	C	G	0.142147	1006
11	rs10894768	C	G	0.299205	1006
11	rs10894769	C	T	0.163022	1006
11	rs189068196	G	C	0.0159046	1006
11	rs91583	C	T	0.447316	1006
11	rs689380	C	T	0.44334	1006
11	rs500166	A	G	0.450298	1006
11	rs688502	A	G	0.577535	1006
11	rs688500	C	T	0.440358	1006
11	rs73034287	C	G	0.133201	1006
11	rs502834	G	A	0.439364	1006
11	rs507378	T	C	0.574553	1006
11	rs695134	C	T	0.574553	1006
11	rs77597368	G	A	0.00994036	1006
11	rs79061073	G	T	0.00894632	1006
11	rs11223638	C	T	0.136183	1006
11	rs564123	G	T	0.428429	1006
11	rs11223639	A	G	0.142147	1006
11	rs11223640	C	G	0.136183	1006
11	rs77184211	G	A	0.00894632	1006
11	rs11223641	T	C	0.134195	1006
11	rs147928946	G	A	0.00397614	1006
11	rs77899339	C	A	0.0218688	1006
11	rs329640	A	G	0.456262	1006
11	rs118031494	G	A	0.0775348	1006
11	rs11223642	C	T	0.154076	1006
11	rs73034295	G	A	0.201789	1006
11	rs146005464	G	A	0.0188867	1006
11	rs4936213	A	G	0.331014	1006
11	rs75059851	A	G	0.200795	1006
11	rs678495	G	A	0.107356	1006
11	rs665448	A	G	0.11829	1006
11	rs34732290	C	T	0.0487078	1006
11	rs694424	A	G	0.874751	1006
11	rs11223643	C	T	0.107356	1006
11	rs12273435	G	A	0.193837	1006
11	rs12792661	G	A	0.22167	1006
11	rs12291823	G	A	0.2167	1006
11	rs3802924	A	C	0.202783	1006
11	rs73034300	C	T	0.192843	1006
11	rs73036062	G	A	0.202783	1006
11	rs73036063	G	A	0.201789	1006
11	rs145706023	G	T	0.0129225	1006
11	rs73036064	G	A	0.201789	1006
11	rs3758927	C	G	0.201789	1006
11	rs561561	A	T	0.116302	1006
11	rs73036065	G	T	0.201789	1006
11	rs10894771	G	C	0.262425	1006
11	rs10791341	A	G	0.582505	1006
11	rs493888	C	T	0.117296	1006
11	rs12276787	G	C	0.192843	1006
11	rs56096503	C	A	0.191849	1006
11	rs144335194	C	A	0.0119284	1006
11	rs112310582	A	G	0.00994036	1006
11	rs7930741	C	T	0.00994036	1006
11	rs612823	T	C	0.38668	1006
11	rs61908397	C	T	0.0447316	1006
11	rs7109293	G	A	0.0924453	1006
11	rs150339634	C	A	0.00795229	1006
11	rs592960	C	A	0.0168986	1006
11	rs669257	C	A	0.213718	1006
11	rs329683	T	A	0.977137	1006
11	rs71477463	T	C	0.0467197	1006
11	rs12287285	A	T	0.185885	1006
11	rs150978363	A	G	0.0298211	1006
11	rs55839361	T	G	0.0516899	1006
11	rs2000852	C	T	0.212724	1006
11	rs329682	A	G	0.89165	1006
11	rs2000853	A	G	0.212724	1006
11	rs7122746	T	C	0.212724	1006
11	rs7106806	G	C	0.212724	1006
11	rs7106715	C	T	0.212724	1006
11	rs12278054	C	T	0.0884692	1006
11	rs11223646	G	A	0.212724	1006
11	rs11223647	G	A	0.212724	1006
11	rs11603091	C	T	0.00397614	1006
11	rs12418760	G	A	0.0815109	1006
11	rs7127156	T	C	0.212724	1006
11	rs329681	A	T	0.526839	1006
11	rs73036081	C	T	0.212724	1006
11	rs11223649	T	C	0.212724	1006
11	rs11223650	A	G	0.212724	1006
11	rs55747998	C	T	0.212724	1006
11	rs56241440	A	C	0.212724	1006
11	rs11223651	C	T	0.212724	1006
11	rs11223652	A	G	0.213718	1006
11	rs11223654	C	T	0.213718	1006
11	rs73036086	C	T	0.212724	1006
11	rs73036087	G	A	0.212724	1006
11	rs329680	T	C	0.889662	1006
11	rs11223655	G	A	0.212724	1006
11	rs11223656	T	A	0.212724	1006
11	rs11223657	G	A	0.207753	1006
11	rs11223658	G	A	0.212724	1006
11	rs71477464	T	C	0.0497018	1006
11	rs329678	C	G	0.526839	1006
11	rs78510304	G	T	0.028827	1006
11	rs57204268	A	G	0.149105	1006
11	rs11223659	G	A	0.212724	1006
11	rs12576981	G	A	0.0526839	1006
11	rs12290617	C	T	0.150099	1006
11	rs329662	T	A	0.890656	1006
11	rs329661	A	G	0.0994036	1006
11	rs12282724	G	T	0.150099	1006
11	rs329660	A	G	0.890656	1006
11	rs12283206	G	T	0.150099	1006
11	rs55880610	C	T	0.0576541	1006
11	rs329659	T	C	0.977137	1006
11	rs73036101	G	A	0.0775348	1006
11	rs1038480	G	A	0.150099	1006
11	rs12286758	C	T	0.149105	1006
11	rs329658	T	C	0.890656	1006
11	rs329657	G	A	0.889662	1006
11	rs329656	C	A	0.740557	1006
11	rs329655	C	A	0.476143	1006
11	rs7121423	T	C	0.2167	1006
11	rs11223661	G	T	0.212724	1006
11	rs190605264	C	T	0.0139165	1006
11	rs143319767	C	T	0.028827	1006
11	rs329654	C	T	0.890656	1006
11	rs12294011	G	A	0.151093	1006
11	rs4936214	T	C	0.370775	1006
11	rs4936215	A	G	0.220676	1006
11	rs71477467	A	G	0.0536779	1006
11	rs4936216	C	T	0.217694	1006
11	rs75614200	C	T	0.0129225	1006
11	rs12366213	G	A	0.328032	1006
11	rs167914	C	G	0.668986	1006
11	rs536866	A	G	0.162028	1006
11	rs329688	C	T	0.159046	1006
11	rs142961255	C	T	0.0129225	1006
11	rs12791197	C	G	0.0467197	1006
11	rs329686	A	G	0.162028	1006
11	rs12273396	C	T	0.149105	1006
11	rs71477468	G	A	0.0417495	1006
11	rs7939344	G	C	0.769384	1006
11	rs12807621	G	C	0.184891	1006
11	rs7939047	A	G	0.763419	1006
11	rs329685	T	C	0.336978	1006
11	rs146202776	G	A	0.0139165	1006
11	rs80185175	C	T	0.0735586	1006
11	rs750666	C	A	0.49503	1006
11	rs56088265	C	T	0.182903	1006
11	rs901036	G	C	0.0775348	1006
11	rs329684	G	A	0.530815	1006
11	rs116196846	C	T	0.0685885	1006
11	rs729870	C	T	0.182903	1006
11	rs117346476	C	T	0.0159046	1006
11	rs74384545	T	C	0.126243	1006
11	rs71477469	G	C	0.028827	1006
11	rs77688740	G	T	0.0944334	1006
11	rs12364540	C	T	0.559642	1006
11	rs71477470	G	A	0.0477137	1006
11	rs11223663	T	C	0.0775348	1006
11	rs73596887	G	A	0.0964215	1006
11	rs11606293	C	T	0.0775348	1006
11	rs73596889	C	A	0.0964215	1006
11	rs75691728	A	C	0.0775348	1006
11	rs113770106	A	G	0.0407555	1006
11	rs7928003	G	A	0.0974155	1006
11	rs7928009	G	A	0.0974155	1006
11	rs10791342	T	C	0.247515	1006
11	rs76634388	G	A	0.0815109	1006
11	rs11607463	C	T	0.0815109	1006
11	rs11223665	A	T	0.197813	1006
11	rs2019649	A	G	0.239563	1006
11	rs7935665	A	G	0.0994036	1006
11	rs12577993	C	G	0.239563	1006
11	rs4937861	A	G	0.770378	1006
11	rs55976701	G	C	0.0129225	1006
11	rs71477471	C	T	0.0437376	1006
11	rs73038289	C	G	0.304175	1006
11	rs7929735	T	C	0.72664	1006
11	rs12796170	G	A	0.0437376	1006
11	rs1985297	T	C	0.177932	1006
11	rs118151645	C	G	0.0407555	1006
11	rs1981428	C	G	0.0765408	1006
11	rs4937863	C	T	0.114314	1006
11	rs10791343	T	C	0.718688	1006
11	rs73038292	C	T	0.0646123	1006
11	rs7925153	T	C	0.520875	1006
11	rs76604746	G	T	0.0337972	1006
11	rs75307428	G	C	0.0467197	1006
11	rs61111310	C	G	0.0815109	1006
11	rs57317637	T	G	0.0765408	1006
11	rs183700436	G	A	0.00994036	1006
11	rs113843383	C	T	0.0536779	1006
11	rs374120148	C	A	0.00894632	1006
11	rs143390400	C	T	0.0109344	1006
11	rs586802	G	A	0.770378	1006
11	rs586313	T	C	0.771372	1006
11	rs643328	C	T	0.497018	1006
11	rs142028789	G	A	0.0298211	1006
11	rs595065	C	T	0.497018	1006
11	rs12804684	G	T	0.0477137	1006
11	rs608671	C	T	0.498012	1006
11	rs694100	C	A	0.498012	1006
11	rs596422	T	G	0.499006	1006
11	rs517437	A	C	0.628231	1006
11	rs609317	C	G	0.5	1006
11	rs617323	A	G	0.5	1006
11	rs75206103	C	T	0.0805169	1006
11	rs647198	C	T	0.579523	1006
11	rs12805690	G	A	0.0467197	1006
11	rs12805364	C	A	0.0467197	1006
11	rs524588	C	T	0.878728	1006
11	rs651203	C	A	0.498012	1006
11	rs679024	G	T	0.498012	1006
11	rs679033	C	T	0.498012	1006
11	rs679105	C	T	0.498012	1006
11	rs497741	C	T	0.498012	1006
11	rs4936219	T	A	0.083499	1006
11	rs620436	C	T	0.497018	1006
11	rs561836	A	G	0.499006	1006
11	rs673235	C	A	0.575547	1006
11	rs659896	G	A	0.342942	1006
11	rs479721	A	G	0.411531	1006
11	rs479821	C	A	0.367793	1006
11	rs604241	G	T	0.411531	1006
11	rs144333889	C	G	0.026839	1006
11	rs73040213	C	T	0.0606362	1006
11	rs629164	C	T	0.400596	1006
11	rs11607468	T	C	0.0795229	1006
11	rs627899	G	T	0.399602	1006
11	rs619091	A	T	0.632207	1006
11	rs619534	T	C	0.410537	1006
11	rs78971498	C	T	0.0785288	1006
11	rs71477472	A	G	0.0477137	1006
11	rs118020883	C	T	0.027833	1006
11	rs627455	G	A	0.436382	1006
11	rs4937864	G	A	0.0795229	1006
11	rs79444669	G	A	0.0775348	1006
11	rs669067	T	C	0.60835	1006
11	rs667712	G	C	0.800199	1006
11	rs140629813	G	A	0.0129225	1006
11	rs11607396	G	A	0.0775348	1006
11	rs678998	C	T	0.398608	1006
11	rs75883489	G	A	0.0765408	1006
11	rs612737	A	G	0.477137	1006
11	rs149917570	C	T	0.0208748	1006
11	rs58406308	C	T	0.0785288	1006
11	rs11607952	G	A	0.0795229	1006
11	rs71472111	A	C	0.0467197	1006
11	rs78103586	C	A	0.0914513	1006
11	rs35190975	A	G	0.0467197	1006
11	rs138404240	G	A	0.0337972	1006
11	rs75183845	C	T	0.0367793	1006
11	rs61908451	T	C	0.0437376	1006
11	rs486111	A	G	0.16501	1006
11	rs145959276	C	T	0.0139165	1006
11	rs682386	A	G	0.801193	1006
11	rs74380652	G	A	0.0785288	1006
11	rs80092584	T	C	0.201789	1006
11	rs724095	A	G	0.16998	1006
11	rs7127632	T	C	0.168986	1006
11	rs7938718	G	A	0.16998	1006
11	rs7938834	G	A	0.16998	1006
11	rs585939	G	A	0.104374	1006
11	rs7942638	G	T	0.0477137	1006
11	rs142517745	G	A	0.00894632	1006
11	rs75906836	G	C	0.0666004	1006
11	rs611504	C	T	0.157058	1006
11	rs611976	G	T	0.811133	1006
11	rs1007024	C	A	0.398608	1006
11	rs608838	A	G	0.559642	1006
11	rs12417643	G	C	0.0417495	1006
11	rs12361880	C	T	0.289264	1006
11	rs558007	A	G	0.0129225	1006
11	rs2236657	C	A	0.185885	1006
11	rs144773657	C	T	0.00894632	1006
11	rs12281234	C	T	0.170974	1006
11	rs687187	T	C	0.38171	1006
11	rs12363010	G	C	0.0437376	1006
11	rs112466467	C	G	0.0308151	1006
11	rs3132800	A	C	0.61332	1006
11	rs3132823	G	C	0.373757	1006
11	rs11223668	C	A	0.225646	1006
11	rs111988095	G	C	0.00795229	1006
11	rs78740049	C	T	0.026839	1006
11	rs880483	A	G	0.479125	1006
11	rs3893083	A	G	0.407555	1006
11	rs56365738	T	C	0.0656064	1006
11	rs11223669	G	A	0.0347913	1006
11	rs141091170	C	T	0.0477137	1006
11	rs879601	G	T	0.329026	1006
11	rs36016102	T	C	0.0506958	1006
11	rs1260049	G	A	0.158052	1006
11	rs1144231	T	C	0.164016	1006
11	rs1144232	T	A	0.164016	1006
11	rs2276073	G	A	0.140159	1006
11	rs574524	C	T	0.149105	1006
11	rs3168117	T	C	0.380716	1006
11	rs71477475	C	T	0.0218688	1006
11	rs77945499	T	G	0.026839	1006
11	rs145038796	C	T	0.00298211	1006
11	rs55674758	G	A	0.0318091	1006
11	rs12793703	T	C	0.083499	1006
11	rs59212866	G	A	0.0775348	1006
11	rs7127134	C	T	0.0874751	1006
11	rs1784502	A	G	0.493042	1006
11	rs1784395	T	C	0.484095	1006
11	rs1564848	A	G	0.237575	1006
11	rs7927885	C	T	0.0954274	1006
11	rs182145059	A	C	0.0129225	1006
11	rs1146198	G	A	0.468191	1006
11	rs57921965	C	T	0.0129225	1006
11	rs141919179	C	T	0.0129225	1006
11	rs79468019	G	A	0.082505	1006
11	rs75701441	G	A	0.0467197	1006
11	rs1146199	C	T	0.23161	1006
11	rs71472112	G	A	0.0437376	1006
11	rs71486976	C	T	0.0168986	1006
11	rs147834844	G	C	0.026839	1006
11	rs7126672	A	C	0.465209	1006
11	rs12276797	A	T	0.082505	1006
11	rs2846633	G	T	0.614314	1006
11	rs10894772	A	T	0.16004	1006
11	rs138303318	G	A	0.0168986	1006
11	rs2017948	A	G	0.0894632	1006
11	rs1784389	A	G	0.294235	1006
11	rs1784390	C	T	0.0765408	1006
11	rs34174902	A	C	0.0894632	1006
11	rs12270892	G	A	0.119284	1006
11	rs12270911	C	T	0.131213	1006
11	rs12790084	C	G	0.394632	1006
11	rs146323495	G	A	0.0178926	1006
11	rs11223673	A	T	0.39662	1006
11	rs1784391	G	A	0.23161	1006
11	rs67559465	G	A	0.0894632	1006
11	rs59054177	T	C	0.212724	1006
11	rs58777499	C	T	0.129225	1006
11	rs1260057	A	G	0.629225	1006
11	rs112381654	C	G	0.082505	1006
11	rs75395822	A	G	0.0894632	1006
11	rs11223674	G	A	0.129225	1006
11	rs12226601	G	A	0.0954274	1006
11	rs12803490	C	T	0.0894632	1006
11	rs4937866	C	T	0.0954274	1006
11	rs11223675	G	A	0.21173	1006
11	rs1146200	A	C	0.628231	1006
11	rs10894773	T	C	0.303181	1006
11	rs78068339	G	A	0.0815109	1006
11	rs80088979	C	G	0.083499	1006
11	rs585166	A	G	0.889662	1006
11	rs143236689	C	T	0.0139165	1006
11	rs147423409	G	A	0.0218688	1006
11	rs12275749	G	T	0.130219	1006
11	rs661820	T	C	0.806163	1006
11	rs11601844	C	G	0.0894632	1006
11	rs79809863	G	A	0.0795229	1006
11	rs7941172	T	C	0.0894632	1006
11	rs12277727	C	T	0.117296	1006
11	rs636162	G	A	0.421471	1006
11	rs643843	G	T	0.364811	1006
11	rs694410	A	G	0.266402	1006
11	rs11223677	A	T	0.153082	1006
11	rs11607765	A	G	0.0815109	1006
11	rs7115486	A	C	0.153082	1006
11	rs12273384	G	A	0.153082	1006
11	rs686008	A	G	0.584493	1006
11	rs112381940	G	A	0.026839	1006
11	rs1107368	C	T	0.318091	1006
11	rs73040299	G	T	0.00695825	1006
11	rs144554045	C	T	0.0964215	1006
11	rs137931489	T	G	0.0188867	1006
11	rs11223679	G	A	0.0656064	1006
11	rs646763	G	C	0.177932	1006
11	rs35590990	G	C	0.0815109	1006
11	rs641501	C	T	0.317097	1006
11	rs583109	T	G	0.318091	1006
11	rs595102	G	A	0.317097	1006
11	rs34671397	G	A	0.0805169	1006
11	rs76745913	T	G	0.0477137	1006
11	rs670123	C	T	0.317097	1006
11	rs617391	C	G	0.317097	1006
11	rs618378	A	T	0.318091	1006
11	rs4936220	A	G	0.217694	1006
11	rs7358529	C	G	0.154076	1006
11	rs682833	C	A	0.318091	1006
11	rs670332	C	T	0.318091	1006
11	rs671974	C	T	0.164016	1006
11	rs603009	G	A	0.318091	1006
11	rs117874575	G	A	0.0258449	1006
11	rs1267746	C	A	0.163022	1006
11	rs11223683	C	G	0.0656064	1006
11	rs2509224	G	A	0.0159046	1006
11	rs10750554	C	T	0.318091	1006
11	rs7358423	G	A	0.318091	1006
11	rs10894777	A	G	0.154076	1006
11	rs187263525	T	A	0.00994036	1006
11	rs150290629	G	C	0.0656064	1006
11	rs118048650	T	G	0.0467197	1006
11	rs657838	T	C	0.318091	1006
11	rs671800	C	T	0.319085	1006
11	rs117034809	G	A	0.0129225	1006
11	rs143952788	G	A	0.0168986	1006
11	rs644247	C	T	0.318091	1006
11	rs654160	T	G	0.163022	1006
11	rs117177496	A	C	0.0815109	1006
11	rs642831	G	A	0.319085	1006
11	rs470590	G	A	0.0159046	1006
11	rs141155239	T	C	0.0198807	1006
11	rs11223685	G	A	0.0367793	1006
11	rs470514	T	G	0.318091	1006
11	rs143372477	T	C	0.00397614	1006
11	rs56412659	T	C	0.0367793	1006
11	rs470956	G	A	0.318091	1006
11	rs11603717	A	G	0.154076	1006
11	rs2155086	A	T	0.0815109	1006
11	rs647837	A	G	0.0815109	1006
11	rs12363949	A	G	0.0656064	1006
11	rs621698	G	C	0.319085	1006
11	rs659196	T	C	0.318091	1006
11	rs470553	T	G	0.0159046	1006
11	rs630896	T	C	0.0159046	1006
11	rs470880	G	A	0.318091	1006
11	rs470481	C	T	0.319085	1006
11	rs470531	T	G	0.318091	1006
11	rs592902	G	A	0.318091	1006
11	rs12793689	A	G	0.0815109	1006
11	rs71486980	G	A	0.0337972	1006
11	rs471007	G	T	0.319085	1006
11	rs1259687	T	C	0.319085	1006
11	rs470855	A	G	0.318091	1006
11	rs470780	A	C	0.163022	1006
11	rs143752163	C	T	0.00994036	1006
11	rs626322	T	C	0.319085	1006
11	rs71486981	C	G	0.0805169	1006
11	rs674487	A	G	0.695825	1006
11	rs2510345	G	A	0.318091	1006
11	rs1784500	C	T	0.319085	1006
11	rs77739582	G	A	0.0815109	1006
11	rs11223686	C	T	0.154076	1006
11	rs470796	A	T	0.318091	1006
11	rs631156	A	T	0.0815109	1006
11	rs630723	A	G	0.0755467	1006
11	rs470836	C	T	0.318091	1006
11	rs76781792	C	T	0.0387674	1006
11	rs11223688	C	A	0.00695825	1006
11	rs470982	A	G	0.318091	1006
11	rs11223689	C	G	0.154076	1006
11	rs470437	C	T	0.0815109	1006
11	rs117622121	G	A	0.0328032	1006
11	rs470434	T	G	0.318091	1006
11	rs470372	A	G	0.319085	1006
11	rs470474	T	C	0.318091	1006
11	rs470536	T	C	0.319085	1006
11	rs75201238	C	G	0.0228628	1006
11	rs470461	G	A	0.0815109	1006
11	rs470944	A	G	0.318091	1006
11	rs145873987	G	A	0.00994036	1006
11	rs470522	A	T	0.318091	1006
11	rs470694	T	C	0.319085	1006
11	rs470388	G	T	0.0815109	1006
11	rs470456	G	T	0.318091	1006
11	rs470451	C	A	0.318091	1006
11	rs9666359	G	A	0.154076	1006
11	rs144079249	A	T	0.0149105	1006
11	rs12794831	G	C	0.0347913	1006
11	rs651291	A	T	0.0238569	1006
11	rs1143811	T	A	0.317097	1006
11	rs1143812	G	A	0.163022	1006
11	rs188849552	A	G	0.0218688	1006
11	rs191736013	C	T	0.0119284	1006
11	rs146270304	A	C	0.0298211	1006
11	rs637517	C	G	0.319085	1006
11	rs148057824	A	G	0.0815109	1006
11	rs11223690	C	G	0.154076	1006
11	rs470639	G	C	0.319085	1006
11	rs470409	A	T	0.319085	1006
11	rs470854	G	C	0.0159046	1006
11	rs470565	A	G	0.319085	1006
11	rs76045481	T	G	0.0477137	1006
11	rs470960	C	T	0.318091	1006
11	rs470961	C	T	0.318091	1006
11	rs470953	T	A	0.318091	1006
11	rs11223692	G	A	0.0238569	1006
11	rs11223693	G	T	0.0238569	1006
11	rs147892622	C	T	0.00994036	1006
11	rs1267813	G	C	0.318091	1006
11	rs11223694	A	C	0.0815109	1006
11	rs639165	G	A	0.318091	1006
11	rs626717	G	A	0.318091	1006
11	rs12363210	C	A	0.0367793	1006
11	rs11223695	C	T	0.152087	1006
11	rs11604360	G	C	0.154076	1006
11	rs658544	A	C	0.318091	1006
11	rs11604455	C	T	0.0815109	1006
11	rs621953	C	T	0.318091	1006
11	rs1259915	T	C	0.0159046	1006
11	rs11223697	T	C	0.0437376	1006
11	rs658450	T	C	0.318091	1006
11	rs470882	T	A	0.319085	1006
11	rs470966	T	C	0.318091	1006
11	rs470425	G	T	0.0159046	1006
11	rs470957	A	G	0.583499	1006
11	rs12574945	A	G	0.0168986	1006
11	rs470483	T	A	0.0159046	1006
11	rs486017	G	C	0.318091	1006
11	rs11223699	G	A	0.154076	1006
11	rs610684	C	A	0.318091	1006
11	rs12363101	C	G	0.0367793	1006
11	rs611170	G	C	0.318091	1006
11	rs622111	G	A	0.163022	1006
11	rs117605476	G	A	0.0129225	1006
11	rs623823	G	A	0.318091	1006
11	rs7942767	C	T	0.154076	1006
11	rs625740	G	A	0.319085	1006
11	rs624504	A	G	0.318091	1006
11	rs11223700	C	T	0.0159046	1006
11	rs73042005	G	A	0.0139165	1006
11	rs470829	T	G	0.0159046	1006
11	rs73042006	A	G	0.0178926	1006
11	rs12287552	C	T	0.154076	1006
11	rs11601362	A	G	0.0815109	1006
11	rs12275818	A	T	0.154076	1006
11	rs470547	G	A	0.318091	1006
11	rs470500	G	A	0.318091	1006
11	rs71486988	C	T	0.0815109	1006
11	rs34478348	T	C	0.0666004	1006
11	rs9804672	C	T	0.153082	1006
11	rs75269604	C	A	0.0178926	1006
11	rs470846	A	G	0.319085	1006
11	rs470830	A	G	0.0159046	1006
11	rs11223702	C	T	0.0656064	1006
11	rs7101690	T	G	0.147117	1006
11	rs470952	G	A	0.67495	1006
11	rs10894778	C	T	0.163022	1006
11	rs117280057	C	T	0.0129225	1006
11	rs11223703	G	C	0.147117	1006
11	rs4937867	C	T	0.2167	1006
11	rs11223704	T	A	0.147117	1006
11	rs470719	C	T	0.0168986	1006
11	rs470713	A	G	0.318091	1006
11	rs470407	T	C	0.318091	1006
11	rs71486989	C	T	0.0815109	1006
11	rs625641	G	A	0.317097	1006
11	rs117929630	A	G	0.0129225	1006
11	rs470659	C	T	0.0159046	1006
11	rs470570	T	C	0.317097	1006
11	rs11223705	C	A	0.154076	1006
11	rs12286321	A	G	0.154076	1006
11	rs2155088	G	A	0.0646123	1006
11	rs470452	T	C	0.317097	1006
11	rs470564	A	G	0.318091	1006
11	rs11223706	C	T	0.154076	1006
11	rs470417	C	T	0.0159046	1006
11	rs79978516	C	G	0.0646123	1006
11	rs74724065	G	A	0.154076	1006
11	rs470680	T	G	0.318091	1006
11	rs4264164	T	G	0.154076	1006
11	rs11223709	T	G	0.217694	1006
11	rs470587	T	C	0.317097	1006
11	rs111473077	G	A	0.0815109	1006
11	rs7947419	C	T	0.0656064	1006
11	rs1783814	A	G	0.318091	1006
11	rs470936	C	T	0.318091	1006
11	rs470935	A	G	0.0159046	1006
11	rs470459	T	C	0.318091	1006
11	rs470600	T	G	0.319085	1006
11	rs6590734	G	A	0.154076	1006
11	rs470608	G	A	0.318091	1006
11	rs2276266	T	C	0.147117	1006
11	rs79808512	G	A	0.0159046	1006
11	rs12575294	C	A	0.0805169	1006
11	rs11223713	G	A	0.0367793	1006
11	rs646998	A	G	0.319085	1006
11	rs10894780	T	A	0.154076	1006
11	rs117694275	G	A	0.0188867	1006
11	rs34732010	C	T	0.147117	1006
11	rs470809	C	T	0.322068	1006
11	rs10791345	G	A	0.147117	1006
11	rs116981082	G	A	0.0129225	1006
11	rs12284250	C	G	0.0367793	1006
11	rs117678455	G	T	0.0218688	1006
11	rs60632066	A	G	0.164016	1006
11	rs12797399	G	T	0.0457256	1006
11	rs12803146	G	A	0.0457256	1006
11	rs11605753	G	A	0.0815109	1006
11	rs1815858	T	C	0.164016	1006
11	rs11223714	T	C	0.164016	1006
11	rs116943226	A	G	0.0198807	1006
11	rs627592	T	C	0.0159046	1006
11	rs646513	C	G	0.377734	1006
11	rs12270157	A	G	0.245527	1006
11	rs113163924	A	G	0.082505	1006
11	rs694186	G	A	0.0159046	1006
11	rs111796206	C	T	0.141153	1006
11	rs113489119	A	G	0.107356	1006
11	rs595584	G	A	0.0934394	1006
11	rs610382	T	C	0.329026	1006
11	rs610829	G	A	0.0815109	1006
11	rs7945622	A	C	0.166004	1006
11	rs12795060	G	A	0.082505	1006
11	rs55689702	G	T	0.0646123	1006
11	rs597320	G	A	0.362823	1006
11	rs190101200	C	T	0.0159046	1006
11	rs11223715	T	C	0.0894632	1006
11	rs7936421	T	C	0.16004	1006
11	rs11223716	T	G	0.295229	1006
11	rs12289084	C	T	0.106362	1006
11	rs641024	G	A	0.082505	1006
11	rs643447	G	T	0.0864811	1006
11	rs11822625	A	G	0.0347913	1006
11	rs655627	G	A	0.550696	1006
11	rs6590735	G	T	0.524851	1006
11	rs11223717	T	A	0.0695825	1006
11	rs117812491	A	C	0.0119284	1006
11	rs117140117	C	A	0.0188867	1006
11	rs117599215	C	A	0.0129225	1006
11	rs94499	A	G	0.247515	1006
11	rs2014708	C	A	0.082505	1006
11	rs1259158	G	A	0.206759	1006
11	rs76533258	T	G	0.0159046	1006
11	rs12789117	T	C	0.0815109	1006
11	rs117530549	T	C	0.0129225	1006
11	rs73042025	A	T	0.026839	1006
11	rs611384	G	A	0.175944	1006
11	rs622260	G	A	0.327038	1006
11	rs624477	G	A	0.246521	1006
11	rs35943668	G	T	0.0139165	1006
11	rs1143814	A	G	0.329026	1006
11	rs55683807	G	A	0.0188867	1006
11	rs71486991	A	G	0.0248509	1006
11	rs1451636	C	T	0.0248509	1006
11	rs146885915	C	A	0.0188867	1006
11	rs12294320	C	T	0.0149105	1006
11	rs581591	A	G	0.0159046	1006
11	rs12785656	C	T	0.0467197	1006
11	rs589670	T	C	0.33002	1006
11	rs56208262	C	A	0.0149105	1006
11	rs609631	G	C	0.329026	1006
11	rs192194673	G	A	0.00596421	1006
11	rs605930	G	A	0.245527	1006
11	rs11601638	G	A	0.0815109	1006
11	rs617971	C	A	0.175944	1006
11	rs625815	A	G	0.329026	1006
11	rs79935816	G	A	0.0695825	1006
11	rs142331383	T	C	0.0536779	1006
11	rs113332288	G	A	0.00894632	1006
11	rs77093306	G	A	0.0178926	1006
11	rs12788980	G	A	0.0815109	1006
11	rs621516	A	G	0.328032	1006
11	rs632858	G	T	0.329026	1006
11	rs632886	C	T	0.328032	1006
11	rs632951	T	C	0.329026	1006
11	rs118039763	A	G	0.0357853	1006
11	rs142193056	G	A	0.0129225	1006
11	rs635024	G	A	0.175944	1006
11	rs11223718	C	T	0.0815109	1006
11	rs192276573	G	A	0.00894632	1006
11	rs144684440	C	G	0.00994036	1006
11	rs115462785	T	C	0.0695825	1006
11	rs35268670	C	T	0.0815109	1006
11	rs148236892	G	A	0.0248509	1006
11	rs73731	C	T	0.246521	1006
11	rs2305381	C	T	0.0695825	1006
11	rs79714405	C	G	0.0387674	1006
11	rs11606866	A	C	0.0815109	1006
11	rs79435162	C	A	0.0387674	1006
11	rs12807349	T	G	0.0248509	1006
11	rs10791346	C	T	0.245527	1006
11	rs10750555	G	C	0.329026	1006
11	rs11223719	G	A	0.0367793	1006
11	rs10736610	C	T	0.329026	1006
11	rs10736611	A	G	0.328032	1006
11	rs2186759	A	G	0.328032	1006
11	rs10750556	G	A	0.327038	1006
11	rs10736612	G	A	0.327038	1006
11	rs10894781	C	T	0.175944	1006
11	rs139150736	C	T	0.0377734	1006
11	rs12796673	C	A	0.0477137	1006
11	rs10791347	T	C	0.327038	1006
11	rs7126232	A	G	0.328032	1006
11	rs147745316	G	A	0.0248509	1006
11	rs2276265	T	C	0.329026	1006
11	rs11223722	G	A	0.329026	1006
11	rs10894782	G	T	0.327038	1006
11	rs138786254	A	C	0.0168986	1006
11	rs3737446	C	T	0.0815109	1006
11	rs140649554	G	A	0.0248509	1006
11	rs113005558	G	T	0.0198807	1006
11	rs78356102	T	C	0.0188867	1006
11	rs7131644	T	G	0.175944	1006
11	rs76742192	G	T	0.00894632	1006
11	rs71486993	A	G	0.0347913	1006
11	rs116967022	T	C	0.0357853	1006
11	rs10894783	C	A	0.175944	1006
11	rs74843747	C	T	0.0695825	1006
11	rs10791348	T	C	0.247515	1006
11	rs4424683	T	C	0.0854871	1006
11	rs80290899	T	A	0.0149105	1006
11	rs10894784	A	G	0.333002	1006
11	rs1146210	G	A	0.977137	1006
11	rs77011790	T	C	0.0864811	1006
11	rs11223723	C	T	0.0367793	1006
11	rs12294111	C	G	0.16004	1006
11	rs1125399	T	C	0.245527	1006
11	rs12573858	G	T	0.0815109	1006
11	rs58224221	C	T	0.0695825	1006
11	rs11223724	A	G	0.332008	1006
11	rs11820053	T	C	0.333002	1006
11	rs7105263	C	T	0.245527	1006
11	rs74648805	G	C	0.0159046	1006
11	rs11607466	C	T	0.0864811	1006
11	rs11607531	C	T	0.0864811	1006
11	rs11223725	T	C	0.0159046	1006
11	rs7940071	G	A	0.372763	1006
11	rs117961334	G	A	0.0337972	1006
11	rs34903942	T	C	0.0864811	1006
11	rs10750557	C	T	0.333002	1006
11	rs7934522	T	C	0.245527	1006
11	rs2305380	C	T	0.209742	1006
11	rs2305379	A	T	0.289264	1006
11	rs2305378	A	G	0.213718	1006
11	rs12276543	C	A	0.0526839	1006
11	rs896409	C	T	0.175944	1006
11	rs10791349	T	C	0.175944	1006
11	rs118002761	G	A	0.0218688	1006
11	rs10894785	G	T	0.328032	1006
11	rs117114087	G	A	0.0188867	1006
11	rs10894786	A	T	0.17495	1006
11	rs7108464	G	A	0.159046	1006
11	rs10894787	C	A	0.327038	1006
11	rs10791350	T	G	0.244533	1006
11	rs75110728	A	G	0.0367793	1006
11	rs146025664	T	C	0.0119284	1006
11	rs117510345	A	G	0.0129225	1006
11	rs117266153	A	G	0.0198807	1006
11	rs1551184	G	A	0.571571	1006
11	rs145672187	G	A	0.0159046	1006
11	rs116945950	A	C	0.0337972	1006
11	rs1031381	G	A	0.380716	1006
11	rs1031380	C	T	0.0646123	1006
11	rs11223729	A	G	0.0516899	1006
11	rs2010438	T	A	0.571571	1006
11	rs117909594	G	T	0.027833	1006
11	rs75634068	A	C	0.0516899	1006
11	rs56125740	A	G	0.0238569	1006
11	rs144391118	C	T	0.028827	1006
11	rs12803807	T	C	0.0874751	1006
11	rs11607699	G	C	0.0884692	1006
11	rs11223730	G	T	0.0516899	1006
11	rs7130894	T	C	0.315109	1006
11	rs4937869	C	T	0.192843	1006
11	rs523621	C	T	0.67992	1006
11	rs79840688	A	G	0.00994036	1006
11	rs12290171	C	T	0.0347913	1006
11	rs543528	T	G	0.685885	1006
11	rs11223731	G	A	0.207753	1006
11	rs12361161	G	A	0.0646123	1006
11	rs522134	G	A	0.683897	1006
11	rs34536650	C	T	0.0477137	1006
11	rs117101984	G	A	0.0367793	1006
11	rs1259022	A	G	0.786282	1006
11	rs12800423	A	T	0.135189	1006
11	rs573929	A	G	0.718688	1006
11	rs61703311	G	T	0.254473	1006
11	rs71486994	G	A	0.0437376	1006
11	rs35378544	T	C	0.0417495	1006
11	rs574608	C	T	0.973161	1006
11	rs71486995	G	A	0.0437376	1006
11	rs10894788	A	G	0.254473	1006
11	rs4362160	G	A	0.255467	1006
11	rs2282562	G	A	0.254473	1006
11	rs143057364	G	A	0.00596421	1006
11	rs71486996	A	G	0.0427435	1006
11	rs139327854	C	T	0.0119284	1006
11	rs7936592	T	C	0.0417495	1006
11	rs12808353	G	T	0.0387674	1006
11	rs12180	G	A	0.337972	1006
11	rs34780562	C	T	0.0387674	1006
11	rs34003681	T	C	0.0407555	1006
11	rs12803414	G	C	0.0387674	1006
11	rs492761	T	C	0.974155	1006
11	rs13982	A	G	0.0407555	1006
11	rs2305382	C	G	0.0805169	1006
11	rs12799304	C	T	0.0427435	1006
11	rs138794908	T	C	0.0178926	1006
11	rs60169309	A	G	0.0447316	1006
11	rs74446206	G	C	0.00994036	1006
11	rs570113	C	T	0.348907	1006
11	rs12278812	A	C	0.157058	1006
11	rs12292140	C	T	0.255467	1006
11	rs112372624	G	A	0.120278	1006
11	rs71486997	G	C	0.0407555	1006
11	rs1048761	C	A	0.313121	1006
11	rs11223734	G	A	0.297217	1006
11	rs1551182	T	C	0.255467	1006
11	rs11223736	T	C	0.0576541	1006
11	rs1551183	T	C	0.255467	1006
11	rs117017916	G	A	0.0188867	1006
11	rs3758925	C	A	0.297217	1006
11	rs3758924	C	G	0.297217	1006
11	rs7941201	G	A	0.297217	1006
11	rs112509884	C	T	0.0119284	1006
11	rs12417114	G	A	0.297217	1006
11	rs35141157	A	G	0.0407555	1006
11	rs473041	T	C	0.340954	1006
11	rs517424	A	G	0.0129225	1006
11	rs10894789	T	C	0.297217	1006
11	rs12793620	G	C	0.0407555	1006
11	rs11223738	G	T	0.297217	1006
11	rs12801902	T	C	0.0407555	1006
11	rs113488591	C	G	0.0198807	1006
11	rs498602	T	C	0.974155	1006
11	rs12226809	C	T	0.255467	1006
11	rs7943666	A	G	0.11829	1006
11	rs74339999	C	T	0.082505	1006
11	rs73603086	G	C	0.147117	1006
11	rs561945	G	A	0.338966	1006
11	rs71486998	G	C	0.0417495	1006
11	rs71486999	C	T	0.0417495	1006
11	rs73043942	G	T	0.0208748	1006
11	rs7112898	C	T	0.0417495	1006
11	rs10791351	T	C	0.256461	1006
11	rs514417	G	A	0.338966	1006
11	rs58897957	G	A	0.256461	1006
11	rs57534561	G	C	0.256461	1006
11	rs12800650	A	G	0.0407555	1006
11	rs71487000	C	T	0.0417495	1006
11	rs10894790	A	G	0.256461	1006
11	rs79204670	C	G	0.083499	1006
11	rs1839796	T	C	0.256461	1006
11	rs478881	A	G	0.72167	1006
11	rs66594429	A	G	0.298211	1006
11	rs193278330	G	A	0.0218688	1006
11	rs11223741	A	T	0.256461	1006
11	rs7111570	C	T	0.0218688	1006
11	rs10894791	A	G	0.256461	1006
11	rs182450238	G	A	0.0218688	1006
11	rs55823731	G	A	0.255467	1006
11	rs554874	G	A	0.33996	1006
11	rs553991	C	T	0.974155	1006
11	rs529419	G	A	0.33996	1006
11	rs486119	A	G	0.33996	1006
11	rs141940391	A	C	0.0168986	1006
11	rs2443557	T	C	0.28827	1006
11	rs2443558	G	A	0.514911	1006
11	rs11223742	G	A	0.125249	1006
11	rs3132809	G	C	0.412525	1006
11	rs181828569	G	A	0.0188867	1006
11	rs67473835	G	A	0.189861	1006
11	rs76849136	T	C	0.0367793	1006
11	rs140570171	C	T	0.0139165	1006
11	rs150318707	C	A	0.0208748	1006
11	rs1669258	G	T	0.479125	1006
11	rs3132810	A	G	0.293241	1006
11	rs536449	G	A	0.985089	1006
11	rs79233751	C	T	0.0228628	1006
11	rs12805143	C	T	0.0666004	1006
11	rs503676	C	G	0.293241	1006
11	rs11223743	A	G	0.233598	1006
11	rs472287	G	C	0.987078	1006
11	rs10791352	G	A	0.802187	1006
11	rs75230921	G	A	0.0467197	1006
11	rs579856	G	A	0.184891	1006
11	rs4936224	A	G	0.126243	1006
11	rs10894792	G	T	0.129225	1006
11	rs492383	G	A	0.185885	1006
11	rs521637	A	G	0.185885	1006
11	rs495732	C	G	0.183897	1006
11	rs74680874	G	C	0.0198807	1006
11	rs78910050	A	G	0.0367793	1006
11	rs10894793	G	C	0.176938	1006
11	rs2850255	C	T	0.239563	1006
11	rs12278484	T	C	0.176938	1006
11	rs2581883	C	T	0.488072	1006
11	rs7123222	C	T	0.500994	1006
11	rs139930622	G	A	0.0109344	1006
11	rs58159886	G	A	0.176938	1006
11	rs4936225	C	A	0.175944	1006
11	rs4936226	A	G	0.17495	1006
11	rs1144230	C	T	0.503976	1006
11	rs959046	C	G	0.630219	1006
11	rs477832	T	C	0.0109344	1006
11	rs3824995	A	G	0.175944	1006
11	rs10894794	A	C	0.175944	1006
11	rs1146196	A	G	0.512922	1006
11	rs485752	G	A	0.357853	1006
11	rs59246351	G	A	0.116302	1006
11	rs1146195	A	G	0.511928	1006
11	rs1272233	A	G	0.511928	1006
11	rs2846390	C	A	0.511928	1006
11	rs146035058	G	A	0.028827	1006
11	rs521321	C	T	0.356859	1006
11	rs143429004	C	T	0.0188867	1006
11	rs1144229	T	C	0.50994	1006
11	rs1144228	C	T	0.508946	1006
11	rs542707	A	G	0.867793	1006
11	rs1144227	G	A	0.50994	1006
11	rs576900	C	G	0.318091	1006
11	rs570020	C	T	0.866799	1006
11	rs570106	T	C	0.986083	1006
11	rs1258844	T	G	0.548708	1006
11	rs1144225	C	T	0.508946	1006
11	rs546420	A	G	0.866799	1006
11	rs544629	A	G	0.986083	1006
11	rs1146194	C	T	0.508946	1006
11	rs1144224	G	C	0.508946	1006
11	rs1146193	C	G	0.508946	1006
11	rs1144223	G	A	0.508946	1006
11	rs1144222	C	T	0.508946	1006
11	rs512731	A	G	0.946322	1006
11	rs138123223	C	T	0.05666	1006
11	rs473798	C	T	0.180915	1006
11	rs1899113	T	C	0.0745527	1006
11	rs1144221	C	A	0.397614	1006
11	rs483244	C	T	0.690855	1006
11	rs77345352	C	G	0.00994036	1006
11	rs1258842	A	T	0.352883	1006
11	rs1837566	C	A	0.119284	1006
11	rs1595895	T	C	0.119284	1006
11	rs1146192	T	C	0.243539	1006
11	rs55783201	A	G	0.0974155	1006
11	rs117392808	G	A	0.0328032	1006
11	rs138763205	G	A	0.028827	1006
11	rs1144219	G	T	0.359841	1006
11	rs493499	A	G	0.175944	1006
11	rs495623	G	A	0.175944	1006
11	rs1893054	T	C	0.200795	1006
11	rs565713	T	A	0.867793	1006
11	rs10750558	T	G	0.199801	1006
11	rs10894796	C	G	0.21173	1006
11	rs145197829	T	G	0.0218688	1006
11	rs12272129	G	T	0.195825	1006
11	rs2510356	C	T	0.743539	1006
11	rs489131	C	T	0.972167	1006
11	rs569316	A	G	0.175944	1006
11	rs7924934	A	G	0.126243	1006
11	rs493501	T	C	0.175944	1006
11	rs573028	C	T	0.864811	1006
11	rs139039256	G	A	0.0308151	1006
11	rs113825217	G	A	0.028827	1006
11	rs526507	G	C	0.970179	1006
11	rs548378	A	G	0.191849	1006
11	rs11223753	G	A	0.124254	1006
11	rs1144218	T	C	0.472167	1006
11	rs553231	T	C	0.970179	1006
11	rs751719	T	C	0.970179	1006
11	rs1144216	A	G	0.789264	1006
11	rs73604928	C	T	0.117296	1006
11	rs11223754	C	T	0.0586481	1006
11	rs1144215	T	C	0.431412	1006
11	rs1144214	C	T	0.360835	1006
11	rs579409	T	C	0.668986	1006
11	rs486360	A	C	0.905567	1006
11	rs512958	G	A	0.668986	1006
11	rs515699	T	A	0.978131	1006
11	rs574328	A	G	0.739563	1006
11	rs1144213	T	C	0.351889	1006
11	rs578825	T	C	0.668986	1006
11	rs481252	T	C	0.532803	1006
11	rs150057622	G	A	0.0178926	1006
11	rs80003954	C	A	0.0357853	1006
11	rs117825742	G	T	0.05666	1006
11	rs1146191	T	C	0.422465	1006
11	rs1146190	T	A	0.422465	1006
11	rs512359	T	C	0.316103	1006
11	rs568044	A	G	0.317097	1006
11	rs68192549	G	A	0.136183	1006
11	rs576408	A	C	0.316103	1006
11	rs513412	G	A	0.66998	1006
11	rs185541336	A	G	0.0119284	1006
11	rs12362267	T	G	0.0198807	1006
11	rs117890629	A	T	0.0337972	1006
11	rs11600362	C	T	0.130219	1006
11	rs11606054	C	T	0.140159	1006
11	rs11606067	C	T	0.140159	1006
11	rs1146189	G	A	0.419483	1006
11	rs3133072	T	C	0.610338	1006
11	rs11223756	C	T	0.140159	1006
11	rs548465	A	G	0.739563	1006
11	rs1146188	T	C	0.430417	1006
11	rs530357	C	T	0.978131	1006
11	rs11223757	A	T	0.127237	1006
11	rs117314533	C	T	0.0198807	1006
11	rs182429394	C	T	0.0238569	1006
11	rs3133073	T	A	0.740557	1006
11	rs10894797	T	C	0.131213	1006
11	rs3098651	T	C	0.747515	1006
11	rs7124693	C	T	0.244533	1006
11	rs7950541	C	T	0.213718	1006
11	rs7950754	G	A	0.626243	1006
11	rs1258854	T	C	0.597416	1006
11	rs1258853	C	A	0.734592	1006
11	rs117328287	G	C	0.0318091	1006
11	rs10894798	G	C	0.28827	1006
11	rs55932086	A	G	0.0168986	1006
11	rs11223758	C	T	0.411531	1006
11	rs56257797	A	T	0.0188867	1006
11	rs11223759	T	C	0.416501	1006
11	rs7123380	A	G	0.416501	1006
11	rs7949029	C	T	0.413519	1006
11	rs11223760	T	C	0.415507	1006
11	rs10894799	T	C	0.415507	1006
11	rs10791354	T	G	0.415507	1006
11	rs74325146	C	A	0.0467197	1006
11	rs117959046	C	T	0.0328032	1006
11	rs78358510	C	T	0.026839	1006
11	rs71487002	G	A	0.0656064	1006
11	rs9888274	A	G	0.415507	1006
11	rs1258852	A	G	0.135189	1006
11	rs11223761	C	T	0.415507	1006
11	rs11223762	T	C	0.415507	1006
11	rs1258851	C	T	0.164016	1006
11	rs71489003	T	C	0.0705765	1006
11	rs71489004	A	G	0.0427435	1006
11	rs733091	T	C	0.402584	1006
11	rs12419831	C	A	0.0427435	1006
11	rs370186550	A	C	0.0337972	1006
11	rs111433290	C	T	0.152087	1006
11	rs142200643	C	T	0.0258449	1006
11	rs72653410	C	A	0.0536779	1006
11	rs56262016	G	A	0.028827	1006
11	rs11223765	C	A	0.166004	1006
11	rs117883178	G	A	0.0248509	1006
11	rs10894800	C	T	0.0646123	1006
11	rs67013198	G	A	0.0328032	1006
11	rs73030608	C	T	0.117296	1006
11	rs10750560	C	T	0.836978	1006
11	rs61026557	A	G	0.246521	1006
11	rs59278384	A	G	0.252485	1006
11	rs10791355	T	C	0.897614	1006
11	rs73604957	A	G	0.0248509	1006
11	rs78612862	C	T	0.0477137	1006
11	rs78651735	T	C	0.0477137	1006
11	rs80229287	G	A	0.0467197	1006
11	rs73030611	T	C	0.243539	1006
11	rs61908675	T	A	0.172962	1006
11	rs10791356	C	G	0.478131	1006
11	rs147248452	T	C	0.0854871	1006
11	rs58937199	T	C	0.0606362	1006
11	rs79273268	G	A	0.05666	1006
11	rs117840580	G	A	0.0139165	1006
11	rs6590738	C	T	0.614314	1006
11	rs73604976	G	T	0.0596421	1006
11	rs7940114	G	A	0.452286	1006
11	rs61740182	G	A	0.027833	1006
11	rs3802928	C	T	0.0596421	1006
11	rs78338710	T	C	0.0238569	1006
11	rs73604978	G	A	0.0238569	1006
11	rs7103356	A	G	0.595427	1006
11	rs2360226	G	A	0.833996	1006
11	rs73604982	G	A	0.05666	1006
11	rs893948	G	A	0.811133	1006
11	rs138188089	G	A	0.0129225	1006
11	rs59891316	G	A	0.0238569	1006
11	rs143917163	G	A	0.0238569	1006
11	rs73604984	C	T	0.05666	1006
11	rs11223768	C	T	0.0238569	1006
11	rs113758502	T	G	0.0238569	1006
11	rs114575165	C	T	0.0248509	1006
11	rs57640823	G	T	0.0258449	1006
11	rs60335566	C	T	0.0248509	1006
11	rs143740341	G	A	0.0149105	1006
11	rs148146726	C	T	0.0397614	1006
11	rs143895855	G	A	0.0258449	1006
11	rs2119298	A	G	0.437376	1006
11	rs187607212	G	A	0.0159046	1006
11	rs7932366	T	A	0.0506958	1006
11	rs79250858	C	T	0.0606362	1006
11	rs35355076	A	G	0.544732	1006
11	rs117706499	C	T	0.0198807	1006
11	rs11601964	G	C	0.163022	1006
11	rs60460137	G	A	0.311133	1006
11	rs4262740	A	T	0.786282	1006
11	rs7103363	G	A	0.313121	1006
11	rs7103469	G	A	0.314115	1006
11	rs61908678	C	T	0.138171	1006
11	rs61908679	C	T	0.138171	1006
11	rs4937877	G	A	0.684891	1006
11	rs11603105	G	A	0.308151	1006
11	rs10894801	G	A	0.311133	1006
11	rs4937879	A	G	0.712724	1006
11	rs55914067	A	G	0.338966	1006
11	rs11223771	A	G	0.342942	1006
11	rs10791357	C	A	0.214712	1006
11	rs117422861	C	T	0.0298211	1006
11	rs117642318	T	G	0.0258449	1006
11	rs2119297	A	G	0.739563	1006
11	rs2884942	C	T	0.210736	1006
11	rs146664631	C	T	0.0119284	1006
11	rs7127277	A	G	0.309145	1006
11	rs79893499	G	A	0.154076	1006
11	rs3741101	C	G	0.16998	1006
11	rs3741100	G	C	0.223658	1006
11	rs181188278	G	A	0.00795229	1006
11	rs80082975	G	A	0.104374	1006
11	rs75110218	C	T	0.0347913	1006
11	rs138825953	G	A	0.0377734	1006
11	rs10791358	T	C	0.354871	1006
11	rs3741099	T	C	0.289264	1006
11	rs60002415	T	C	0.175944	1006
11	rs61908682	A	C	0.140159	1006
11	rs4937880	A	G	0.361829	1006
11	rs148209758	C	T	0.0129225	1006
11	rs11608146	A	G	0.723658	1006
11	rs12808458	C	A	0.328032	1006
11	rs10894802	G	A	0.134195	1006
11	rs10894803	T	A	0.209742	1006
11	rs78472963	C	A	0.0387674	1006
11	rs3741098	C	T	0.223658	1006
11	rs78491612	G	T	0.0864811	1006
11	rs3741097	C	G	0.209742	1006
11	rs79378578	T	C	0.0407555	1006
11	rs893947	A	C	0.423459	1006
11	rs876543	G	A	0.162028	1006
11	rs876542	T	C	0.170974	1006
11	rs9783402	T	C	0.759443	1006
11	rs78173727	C	T	0.182903	1006
11	rs61908683	G	A	0.170974	1006
11	rs7112912	C	T	0.530815	1006
11	rs56112441	C	T	0.12326	1006
11	rs7113199	A	C	0.735586	1006
11	rs11223774	A	G	0.736581	1006
11	rs12363198	C	G	0.12326	1006
11	rs10894804	A	T	0.507952	1006
11	rs11223775	C	T	0.349901	1006
11	rs10894805	G	A	0.570577	1006
11	rs11223776	T	C	0.0218688	1006
11	rs147142161	A	G	0.0149105	1006
11	rs117400758	C	T	0.0387674	1006
11	rs893953	T	C	0.750497	1006
11	rs58447122	G	A	0.0467197	1006
11	rs893952	T	C	0.741551	1006
11	rs78977082	C	T	0.0536779	1006
11	rs1045721	G	A	0.149105	1006
11	rs4937881	G	T	0.562624	1006
11	rs56111637	C	T	0.194831	1006
11	rs7951640	C	T	0.562624	1006
11	rs61533638	C	T	0.193837	1006
11	rs61908686	A	G	0.148111	1006
11	rs729687	C	A	0.394632	1006
11	rs117247957	C	T	0.0228628	1006
11	rs61908687	T	G	0.144135	1006
11	rs56284733	C	G	0.0666004	1006
11	rs7108927	G	C	0.134195	1006
11	rs12806537	C	T	0.2833	1006
11	rs10894806	T	C	0.989066	1006
11	rs61908689	G	T	0.117296	1006
11	rs10791359	T	C	0.7167	1006
11	rs11223777	T	C	0.0864811	1006
11	rs10894807	G	C	0.595427	1006
11	rs75219147	C	T	0.083499	1006
11	rs11223778	C	G	0.382704	1006
11	rs10894808	C	T	0.101392	1006
11	rs78488408	C	G	0.0884692	1006
11	rs77862725	G	A	0.0208748	1006
11	rs893951	T	G	0.707753	1006
11	rs117717831	T	C	0.0168986	1006
11	rs11600729	A	G	0.979125	1006
11	rs59803683	G	C	0.0407555	1006
11	rs76291070	T	C	0.0427435	1006
11	rs76810643	G	A	0.0467197	1006
11	rs10894809	C	T	0.0934394	1006
11	rs7936835	T	C	0.0168986	1006
11	rs11223780	A	G	0.128231	1006
11	rs137895654	G	A	0.0298211	1006
11	rs77954628	A	G	0.183897	1006
11	rs893950	T	A	0.485089	1006
11	rs113202812	G	A	0.0427435	1006
11	rs7103855	C	G	0.0586481	1006
11	rs73032534	C	T	0.0745527	1006
11	rs79256507	C	A	0.120278	1006
11	rs80021729	A	C	0.120278	1006
11	rs58475265	T	C	0.148111	1006
11	rs74639401	C	T	0.122266	1006
11	rs74622686	A	G	0.121272	1006
11	rs60337613	T	C	0.122266	1006
11	rs78212286	C	A	0.0159046	1006
11	rs75373472	T	G	0.122266	1006
11	rs111711955	A	G	0.122266	1006
11	rs77478906	T	C	0.132207	1006
11	rs78975867	G	A	0.121272	1006
11	rs71489005	A	C	0.0129225	1006
11	rs79449985	C	T	0.132207	1006
11	rs77897340	C	T	0.133201	1006
11	rs75842822	C	T	0.132207	1006
11	rs2360225	A	G	0.132207	1006
11	rs877456	T	C	0.132207	1006
11	rs55751035	C	T	0.121272	1006
11	rs75898877	G	A	0.0109344	1006
11	rs7928758	T	G	0.143141	1006
11	rs878987	A	G	0.143141	1006
11	rs746430	C	T	0.0218688	1006
11	rs79891796	C	T	0.0248509	1006
11	rs75474440	C	T	0.120278	1006
11	rs746431	A	G	0.193837	1006
11	rs77110747	T	C	0.0218688	1006
11	rs117909688	C	T	0.0198807	1006
11	rs114206447	A	G	0.0218688	1006
11	rs117494618	G	A	0.0417495	1006
11	rs76369658	C	T	0.121272	1006
11	rs2165313	T	C	0.206759	1006
11	rs11820880	T	C	0.133201	1006
11	rs7929612	C	T	0.133201	1006
11	rs7948031	T	C	0.132207	1006
11	rs78642342	G	A	0.121272	1006
11	rs4937882	C	T	0.5	1006
11	rs75190711	G	C	0.132207	1006
11	rs79416046	C	T	0.121272	1006
11	rs11823810	A	G	0.132207	1006
11	rs34702205	G	A	0.121272	1006
11	rs56007027	G	A	0.131213	1006
11	rs11822913	T	A	0.121272	1006
11	rs11600529	C	T	0.0506958	1006
11	rs11822935	T	C	0.121272	1006
11	rs11825120	A	G	0.121272	1006
11	rs76956658	G	A	0.120278	1006
11	rs7945585	G	A	0.120278	1006
11	rs11826381	A	G	0.143141	1006
11	rs10894810	C	T	0.193837	1006
11	rs11223783	C	G	0.0168986	1006
11	rs78033321	C	A	0.0506958	1006
11	rs11602310	G	A	0.0616302	1006
11	rs1866769	A	G	0.195825	1006
11	rs1866768	A	G	0.194831	1006
11	rs1866767	C	T	0.106362	1006
11	rs141612007	G	A	0.028827	1006
11	rs1078938	A	G	0.989066	1006
11	rs11223784	C	T	0.0506958	1006
11	rs11223785	G	A	0.180915	1006
11	rs61908692	C	T	0.0377734	1006
11	rs7932600	A	G	0.193837	1006
11	rs56766695	A	G	0.192843	1006
11	rs56387937	C	T	0.153082	1006
11	rs189860259	C	T	0.00596421	1006
11	rs75184941	G	A	0.142147	1006
11	rs11223787	G	A	0.147117	1006
11	rs113328990	G	T	0.142147	1006
11	rs141030320	G	C	0.0168986	1006
11	rs149812084	C	T	0.0188867	1006
11	rs117730848	C	T	0.0457256	1006
11	rs11824649	T	C	0.142147	1006
11	rs11223790	G	A	0.027833	1006
11	rs56134226	T	C	0.142147	1006
11	rs56330625	G	A	0.142147	1006
11	rs55986667	A	C	0.142147	1006
11	rs61908710	C	T	0.0576541	1006
11	rs28378882	G	T	0.141153	1006
11	rs28625034	C	T	0.141153	1006
11	rs28402124	T	C	0.141153	1006
11	rs7108503	A	G	0.147117	1006
11	rs7108756	C	A	0.147117	1006
11	rs7109198	C	T	0.027833	1006
11	rs143095342	C	T	0.0119284	1006
11	rs78760579	T	G	0.121272	1006
11	rs138658921	G	A	0.0367793	1006
11	rs11223791	T	C	0.247515	1006
11	rs192339929	C	G	0.0198807	1006
11	rs7939238	C	T	0.0228628	1006
11	rs7939439	G	C	0.10338	1006
11	rs74851810	A	G	0.0109344	1006
11	rs116881269	G	T	0.0367793	1006
11	rs75025590	T	C	0.0258449	1006
11	rs75312852	C	T	0.0258449	1006
11	rs57755918	A	G	0.0318091	1006
11	rs78751202	T	C	0.104374	1006
11	rs78372629	A	C	0.0248509	1006
11	rs74624785	C	T	0.0258449	1006
11	rs115693066	A	G	0.0258449	1006
11	rs78321440	T	C	0.0258449	1006
11	rs114643775	G	C	0.0258449	1006
11	rs11223794	C	T	0.146123	1006
11	rs75964412	T	C	0.0258449	1006
11	rs76357811	G	A	0.0258449	1006
11	rs75179193	T	C	0.0258449	1006
11	rs77513169	T	C	0.0258449	1006
11	rs74905937	C	G	0.0258449	1006
11	rs77567768	T	G	0.0258449	1006
11	rs80019091	C	A	0.0258449	1006
11	rs75763034	C	T	0.0258449	1006
11	rs75489569	T	C	0.0258449	1006
11	rs79448119	T	A	0.0258449	1006
11	rs114935428	C	T	0.0258449	1006
11	rs116625946	C	T	0.0258449	1006
11	rs80250181	A	G	0.0258449	1006
11	rs77320703	G	T	0.026839	1006
11	rs78051451	C	A	0.0258449	1006
11	rs114128017	A	G	0.0258449	1006
11	rs1440480	A	G	0.632207	1006
11	rs115819612	G	A	0.0258449	1006
11	rs116220896	T	C	0.0258449	1006
11	rs75206735	G	A	0.0258449	1006
11	rs7950161	A	C	0.0258449	1006
11	rs118186995	G	A	0.0168986	1006
11	rs78953519	C	T	0.0238569	1006
11	rs7950509	C	A	0.0258449	1006
11	rs7937105	T	C	0.0258449	1006
11	rs7950651	A	G	0.0258449	1006
11	rs116533830	C	A	0.0258449	1006
11	rs116010421	T	A	0.0258449	1006
11	rs116315535	G	A	0.0258449	1006
11	rs115567362	A	G	0.0258449	1006
11	rs115535116	G	A	0.0258449	1006
11	rs114478866	T	C	0.0258449	1006
11	rs115043373	G	A	0.0258449	1006
11	rs114930714	C	G	0.0258449	1006
11	rs116624615	A	G	0.0258449	1006
11	rs75242015	T	C	0.0258449	1006
11	rs55646072	G	T	0.106362	1006
11	rs56129946	C	T	0.106362	1006
11	rs77095918	A	G	0.0258449	1006
11	rs115944529	G	A	0.0248509	1006
11	rs76218250	C	G	0.0248509	1006
11	rs75155778	G	T	0.0248509	1006
11	rs4937883	A	G	0.9334	1006
11	rs77867811	A	G	0.106362	1006
11	rs77482429	C	A	0.0248509	1006
11	rs111801796	G	A	0.0248509	1006
11	rs2165312	A	G	0.0248509	1006
11	rs116864079	C	T	0.0218688	1006
11	rs12421953	G	A	0.0149105	1006
11	rs1561613	T	A	0.102386	1006
11	rs2119299	C	T	0.124254	1006
11	rs113239695	C	T	0.0258449	1006
11	rs55943924	G	A	0.10835	1006
11	rs117707859	G	T	0.0168986	1006
11	rs142189358	G	A	0.0377734	1006
11	rs7938670	G	T	0.0258449	1006
11	rs7941825	C	T	0.0258449	1006
11	rs78658268	A	G	0.0188867	1006
11	rs893949	C	T	0.534791	1006
11	rs733856	A	G	0.50994	1006
11	rs4937884	A	G	0.50994	1006
11	rs10750561	A	G	0.50497	1006
11	rs139498401	G	A	0.0129225	1006
11	rs10894811	C	T	0.301193	1006
11	rs113879779	G	A	0.0248509	1006
11	rs7106392	C	G	0.946322	1006
11	rs7932638	A	T	0.0139165	1006
11	rs12099116	A	G	0.0139165	1006
11	rs1561612	T	C	0.913519	1006
11	rs920481	G	A	0.643141	1006
11	rs76323259	A	G	0.0139165	1006
11	rs920480	G	C	0.643141	1006
11	rs12281210	A	G	0.27833	1006
11	rs12294512	G	A	0.259443	1006
11	rs57562569	C	T	0.0139165	1006
11	rs59406253	C	T	0.0139165	1006
11	rs10219279	A	T	0.893638	1006
11	rs7937081	A	G	0.893638	1006
11	rs10219432	C	T	0.921471	1006
11	rs7937326	A	C	0.921471	1006
11	rs2884941	C	T	0.921471	1006
11	rs1561611	C	T	0.921471	1006
11	rs11223798	A	G	0.00994036	1006
11	rs1561610	A	G	0.912525	1006
11	rs1975391	A	C	0.921471	1006
11	rs75629659	A	G	0.0168986	1006
11	rs11223799	G	T	0.105368	1006
11	rs10791360	C	A	0.916501	1006
11	rs4936231	A	G	0.921471	1006
11	rs4937885	T	G	0.920477	1006
11	rs10750562	C	T	0.921471	1006
11	rs10791361	C	T	0.916501	1006
11	rs10894812	C	T	0.899602	1006
11	rs7949167	C	G	0.916501	1006
11	rs6590740	A	G	0.922465	1006
11	rs7935849	T	C	0.922465	1006
11	rs4937886	C	T	0.921471	1006
11	rs4937887	T	C	0.921471	1006
11	rs4937888	G	A	0.921471	1006
11	rs4937889	C	T	0.921471	1006
11	rs117364006	C	T	0.0308151	1006
11	rs77627888	T	C	0.0457256	1006
11	rs7925223	A	G	0.921471	1006
11	rs10791362	G	A	0.916501	1006
11	rs10750563	G	T	0.921471	1006
11	rs10736613	G	A	0.921471	1006
11	rs10791363	G	A	0.913519	1006
11	rs7933196	A	G	0.921471	1006
11	rs147934215	G	A	0.00994036	1006
11	rs112631011	G	T	0.0159046	1006
11	rs4245129	A	G	0.903579	1006
11	rs4245130	T	C	0.921471	1006
11	rs80056794	C	T	0.026839	1006
11	rs4245131	C	T	0.151093	1006
11	rs11223807	G	T	0.285288	1006
11	rs4937890	C	T	0.146123	1006
11	rs11223808	G	A	0.473161	1006
11	rs56323805	G	A	0.241551	1006
11	rs10894814	C	T	0.693837	1006
11	rs10791364	G	A	0.452286	1006
11	rs7484072	G	A	0.445328	1006
11	rs4643092	T	C	0.693837	1006
11	rs139520105	C	T	0.0139165	1006
11	rs4575291	C	T	0.693837	1006
11	rs4460830	T	C	0.693837	1006
11	rs4575292	C	T	0.451292	1006
11	rs10894815	A	G	0.693837	1006
11	rs11223809	T	C	0.693837	1006
11	rs55917458	C	T	0.694831	1006
11	rs56126629	G	A	0.243539	1006
11	rs4264165	G	C	0.704771	1006
11	rs75992462	T	C	0.207753	1006
11	rs10732874	T	C	0.725646	1006
11	rs10750569	C	T	0.708748	1006
11	rs7935549	C	T	0.367793	1006
11	rs7950809	T	G	0.725646	1006
11	rs7935790	C	T	0.5	1006
11	rs11223812	C	T	0.0178926	1006
11	rs11223813	T	C	0.213718	1006
11	rs11223814	A	G	0.213718	1006
11	rs12576256	C	A	0.214712	1006
11	rs12802834	G	A	0.142147	1006
11	rs10894817	C	T	0.5	1006
11	rs12287744	G	A	0.22167	1006
11	rs11223816	G	A	0.356859	1006
11	rs10894818	G	A	0.499006	1006
11	rs55888805	C	G	0.201789	1006
11	rs7938546	T	G	0.501988	1006
11	rs7934317	C	G	0.651093	1006
11	rs4390362	C	T	0.727634	1006
11	rs142249028	G	A	0.0129225	1006
11	rs11223819	C	T	0.170974	1006
11	rs11223820	A	G	0.176938	1006
11	rs10128718	T	C	0.715706	1006
11	rs10128652	G	C	0.722664	1006
11	rs35624240	A	G	0.173956	1006
11	rs116972688	C	T	0.0129225	1006
11	rs35419292	T	C	0.170974	1006
11	rs117207029	G	C	0.0168986	1006
11	rs73034335	C	T	0.170974	1006
11	rs7926191	C	T	0.543738	1006
11	rs77224575	C	T	0.0149105	1006
11	rs11601026	T	C	0.0656064	1006
11	rs4245132	A	G	0.7167	1006
11	rs4245133	C	T	0.543738	1006
11	rs11223824	G	A	0.170974	1006
11	rs4937891	C	T	0.543738	1006
11	rs73034340	T	A	0.170974	1006
11	rs10791367	T	C	0.714712	1006
11	rs10894821	A	G	0.543738	1006
11	rs11223825	C	G	0.170974	1006
11	rs10894822	G	A	0.543738	1006
11	rs10791368	C	T	0.543738	1006
11	rs11223826	A	C	0.170974	1006
11	rs10791369	T	A	0.714712	1006
11	rs11223827	T	C	0.714712	1006
11	rs11223828	C	T	0.714712	1006
11	rs10894823	T	C	0.928429	1006
11	rs11223829	C	T	0.543738	1006
11	rs34304413	G	A	0.170974	1006
11	rs4937892	A	G	0.714712	1006
11	rs10160471	A	G	0.714712	1006
11	rs75873500	C	T	0.0149105	1006
11	rs10160807	G	A	0.714712	1006
11	rs10791370	A	G	0.714712	1006
11	rs12802879	C	G	0.170974	1006
11	rs73034363	A	C	0.170974	1006
11	rs12226875	G	C	0.714712	1006
11	rs7115342	G	A	0.16998	1006
11	rs10894827	C	T	0.544732	1006
11	rs11223841	C	T	0.16998	1006
11	rs11223842	A	G	0.542744	1006
11	rs7115253	C	T	0.170974	1006
11	rs118160491	G	A	0.026839	1006
11	rs4075617	G	C	0.543738	1006
11	rs4335562	C	A	0.269384	1006
11	rs11223843	C	T	0.543738	1006
11	rs146176963	A	G	0.0178926	1006
11	rs4937893	A	C	0.545726	1006
11	rs35483338	A	T	0.167992	1006
11	rs34572307	A	G	0.167992	1006
11	rs66853247	T	C	0.170974	1006
11	rs67260687	C	T	0.170974	1006
11	rs34064974	A	G	0.170974	1006
11	rs4937894	A	G	0.715706	1006
11	rs73034383	C	T	0.170974	1006
11	rs11223844	C	T	0.170974	1006
11	rs67206424	G	A	0.170974	1006
11	rs67901227	T	C	0.170974	1006
11	rs35135125	A	G	0.170974	1006
11	rs117367361	A	G	0.028827	1006
11	rs7106366	A	G	0.170974	1006
11	rs4495909	T	C	0.7167	1006
11	rs4559699	A	T	0.713718	1006
11	rs3935519	C	T	0.712724	1006
11	rs73034390	T	C	0.193837	1006
11	rs4937896	C	T	0.32008	1006
11	rs12272687	C	T	0.156064	1006
11	rs7350520	A	G	0.124254	1006
11	rs78071771	T	G	0.363817	1006
11	rs10894828	A	G	0.371769	1006
11	rs10791371	C	T	0.349901	1006
11	rs139199299	G	A	0.0178926	1006
11	rs7117021	T	C	0.373757	1006
11	rs9783310	C	G	0.364811	1006
11	rs73034394	C	T	0.0397614	1006
11	rs4937897	G	C	0.378728	1006
11	rs10894829	G	A	0.370775	1006
11	rs10791372	T	G	0.371769	1006
11	rs11223852	C	T	0.37674	1006
11	rs139485257	G	A	0.00695825	1006
11	rs117359673	T	G	0.0238569	1006
11	rs12418947	G	A	0.0944334	1006
11	rs12282091	G	A	0.0536779	1006
11	rs4128665	T	C	0.631213	1006
11	rs4128667	C	G	0.00596421	1006
11	rs4128666	G	A	0.621272	1006
11	rs117203407	G	A	0.0109344	1006
11	rs4579940	T	C	0.635189	1006
11	rs4567482	C	T	0.116302	1006
11	rs4522185	T	C	0.635189	1006
11	rs35379631	C	T	0.107356	1006
11	rs4936232	T	C	0.636183	1006
11	rs4936233	C	A	0.635189	1006
11	rs117886721	C	G	0.0149105	1006
11	rs4245134	A	G	0.635189	1006
11	rs11223855	C	T	0.0168986	1006
11	rs117003879	T	C	0.0467197	1006
11	rs7130091	A	G	0.312127	1006
11	rs4937898	C	A	0.632207	1006
11	rs4937899	A	G	0.629225	1006
11	rs73036312	G	T	0.157058	1006
11	rs75517460	A	G	0.0636183	1006
11	rs4592433	G	A	0.645129	1006
11	rs10791373	C	T	0.17992	1006
11	rs4245135	T	G	0.423459	1006
11	rs11223856	G	A	0.146123	1006
11	rs12281937	C	T	0.0407555	1006
11	rs10894830	G	A	0.129225	1006
11	rs10791374	A	G	0.416501	1006
11	rs11824640	C	T	0.104374	1006
11	rs11819954	A	G	0.121272	1006
11	rs60829123	C	T	0.0884692	1006
11	rs4281495	T	A	0.257455	1006
11	rs7941895	C	T	0.104374	1006
11	rs61910482	G	A	0.0347913	1006
11	rs11223857	C	T	0.134195	1006
11	rs61910483	A	T	0.0347913	1006
11	rs118055182	G	A	0.0258449	1006
11	rs7121146	G	C	0.184891	1006
11	rs55987993	G	A	0.143141	1006
11	rs10894831	A	G	0.135189	1006
11	rs11223858	C	T	0.184891	1006
11	rs12419998	G	A	0.218688	1006
11	rs12285787	G	T	0.0119284	1006
11	rs75968835	C	A	0.0805169	1006
11	rs56737742	G	A	0.0894632	1006
11	rs11223859	G	T	0.141153	1006
11	rs77636696	A	G	0.082505	1006
11	rs56291804	T	C	0.0894632	1006
11	rs7925572	C	T	0.0874751	1006
11	rs6590741	G	T	0.0924453	1006
11	rs11606721	G	C	0.0924453	1006
11	rs11600556	T	G	0.0924453	1006
11	rs76131411	C	T	0.0347913	1006
11	rs10894832	A	G	0.590457	1006
11	rs11223860	T	C	0.0805169	1006
11	rs141912147	C	T	0.0208748	1006
11	rs7111077	A	G	0.0924453	1006
11	rs61349996	A	G	0.0924453	1006
11	rs117976727	C	T	0.026839	1006
11	rs75560348	A	G	0.0924453	1006
11	rs4076615	A	G	0.0347913	1006
11	rs4076616	G	A	0.0924453	1006
11	rs11607792	C	T	0.0924453	1006
11	rs4335563	A	G	0.553678	1006
11	rs11601681	T	C	0.0924453	1006
11	rs11603653	A	G	0.0884692	1006
11	rs11601698	T	G	0.0646123	1006
11	rs7116103	G	A	0.0914513	1006
11	rs7119746	A	G	0.851889	1006
11	rs145236052	C	T	0.0188867	1006
11	rs12279152	C	T	0.0159046	1006
11	rs11602971	C	T	0.0874751	1006
11	rs12418713	C	T	0.22167	1006
11	rs77116101	C	A	0.0347913	1006
11	rs12418724	C	G	0.22167	1006
11	rs11223862	C	T	0.0795229	1006
11	rs59375486	A	G	0.172962	1006
11	rs148727964	C	T	0.0208748	1006
11	rs7119754	G	A	0.0815109	1006
11	rs4457763	A	G	0.715706	1006
11	rs11223863	A	G	0.16501	1006
11	rs11223864	C	T	0.0805169	1006
11	rs4469900	G	A	0.150099	1006
11	rs113209969	C	T	0.166004	1006
11	rs111884379	A	G	0.167992	1006
11	rs113079643	C	T	0.171968	1006
11	rs11223867	T	C	0.0795229	1006
11	rs4471437	T	A	0.55169	1006
11	rs192571773	G	C	0.0139165	1006
11	rs61910487	G	A	0.0497018	1006
11	rs143730481	A	G	0.0367793	1006
11	rs11223869	G	A	0.0347913	1006
11	rs113242741	G	T	0.082505	1006
11	rs11223870	G	A	0.166004	1006
11	rs111671280	G	A	0.082505	1006
11	rs7116689	T	C	0.128231	1006
11	rs59254338	G	A	0.166004	1006
11	rs35231649	G	A	0.082505	1006
11	rs11606333	G	A	0.171968	1006
11	rs7117302	T	G	0.166004	1006
11	rs73036335	T	A	0.149105	1006
11	rs4512874	C	A	0.166004	1006
11	rs4576835	T	G	0.166004	1006
11	rs4268526	C	A	0.166004	1006
11	rs4578403	G	A	0.082505	1006
11	rs7104774	C	A	0.083499	1006
11	rs141377421	C	T	0.00894632	1006
11	rs12577387	C	T	0.0497018	1006
11	rs75965086	C	T	0.0149105	1006
11	rs117994471	G	A	0.0298211	1006
11	rs79817170	G	A	0.0815109	1006
11	rs77200068	C	T	0.082505	1006
11	rs11223871	C	T	0.16501	1006
11	rs11223872	C	A	0.166004	1006
11	rs11223873	A	G	0.0864811	1006
11	rs7109883	G	T	0.579523	1006
11	rs11223874	A	G	0.166004	1006
11	rs11223875	A	G	0.166004	1006
11	rs7950968	T	C	0.581511	1006
11	rs4937902	A	G	0.939364	1006
11	rs7936220	C	G	0.166004	1006
11	rs61910490	G	T	0.0497018	1006
11	rs4937904	A	G	0.575547	1006
11	rs79999058	A	G	0.0795229	1006
11	rs59057270	T	C	0.167992	1006
11	rs11600295	G	A	0.141153	1006
11	rs118110327	C	T	0.027833	1006
11	rs55981903	T	C	0.104374	1006
11	rs80179645	T	C	0.0795229	1006
11	rs11223877	A	G	0.833996	1006
11	rs10791376	T	C	0.928429	1006
11	rs77373036	A	T	0.0795229	1006
11	rs4937905	A	T	0.597416	1006
11	rs58327513	A	G	0.139165	1006
11	rs7116272	T	G	0.941352	1006
11	rs11605721	A	C	0.136183	1006
11	rs12804946	G	A	0.595427	1006
11	rs12804812	C	T	0.616302	1006
11	rs61191138	C	T	0.128231	1006
11	rs12574933	C	T	0.0497018	1006
11	rs73036346	C	T	0.121272	1006
11	rs4582990	T	C	0.698807	1006
11	rs11223878	T	G	0.602386	1006
11	rs61910491	G	A	0.0506958	1006
11	rs61910492	T	C	0.0497018	1006
11	rs4528346	G	T	0.0497018	1006
11	rs75712899	T	G	0.0934394	1006
11	rs7946411	T	C	0.347913	1006
11	rs10894834	A	C	0.347913	1006
11	rs61910493	G	A	0.0497018	1006
11	rs11604268	A	G	0.143141	1006
11	rs4936235	C	T	0.942346	1006
11	rs11602401	T	A	0.0675944	1006
11	rs77070540	T	G	0.026839	1006
11	rs12796502	T	C	0.582505	1006
11	rs75252979	T	C	0.192843	1006
11	rs61910496	T	G	0.127237	1006
11	rs66537956	G	T	0.855865	1006
11	rs35097692	G	A	0.578529	1006
11	rs73036358	C	T	0.148111	1006
11	rs79126357	G	A	0.026839	1006
11	rs77103005	C	T	0.0526839	1006
11	rs4937906	G	C	0.66004	1006
11	rs111425423	T	C	0.0795229	1006
11	rs370946961	C	G	0.026839	1006
11	rs117005362	A	G	0.0387674	1006
11	rs74826231	A	G	0.0795229	1006
11	rs77167234	T	C	0.026839	1006
11	rs7937148	T	A	0.0437376	1006
11	rs78958473	A	G	0.0795229	1006
11	rs78153233	C	T	0.0407555	1006
11	rs74451874	C	T	0.0795229	1006
11	rs117433606	A	C	0.0815109	1006
11	rs77035130	T	C	0.0795229	1006
11	rs117129241	C	T	0.0407555	1006
11	rs114321875	T	C	0.0407555	1006
11	rs117149759	C	T	0.0795229	1006
11	rs12276453	C	T	0.563618	1006
11	rs75493105	A	G	0.0795229	1006
11	rs73036363	C	G	0.0815109	1006
11	rs75187237	C	T	0.0427435	1006
11	rs3924981	G	C	0.0795229	1006
11	rs117207410	G	A	0.0129225	1006
11	rs77547169	G	A	0.0129225	1006
11	rs4427580	A	G	0.607356	1006
11	rs4245136	A	G	0.563618	1006
11	rs4606492	G	A	0.0387674	1006
11	rs4357701	G	A	0.0387674	1006
11	rs11223879	C	G	0.0407555	1006
11	rs61230581	T	C	0.0387674	1006
11	rs148488042	T	C	0.0387674	1006
11	rs60718772	C	T	0.0387674	1006
11	rs59652355	A	G	0.0387674	1006
11	rs79359932	C	T	0.0129225	1006
11	rs56668652	A	G	0.0387674	1006
11	rs4444092	T	C	0.987078	1006
11	rs56722435	A	G	0.0387674	1006
11	rs61464189	A	G	0.0387674	1006
11	rs57004182	G	A	0.0387674	1006
11	rs147799100	G	A	0.0149105	1006
11	rs59601502	C	T	0.0387674	1006
11	rs73593238	A	C	0.0387674	1006
11	rs55991038	C	T	0.083499	1006
11	rs61910520	A	C	0.0387674	1006
11	rs61910521	C	G	0.0387674	1006
11	rs7925307	T	C	0.0437376	1006
11	rs61910522	A	G	0.0705765	1006
11	rs61910523	G	A	0.0666004	1006
11	rs377250313	A	G	0.0685885	1006
11	rs76042035	C	T	0.0656064	1006
11	rs116896039	T	C	0.0656064	1006
11	rs76026394	G	T	0.0656064	1006
11	rs74872374	C	T	0.0656064	1006
11	rs79327862	C	A	0.10338	1006
11	rs61910525	A	G	0.0656064	1006
11	rs79208916	G	C	0.0387674	1006
11	rs10750572	G	C	0.736581	1006
11	rs12221828	A	G	0.579523	1006
11	rs78800140	T	G	0.026839	1006
11	rs111793124	A	G	0.0308151	1006
11	rs117786140	C	T	0.0308151	1006
11	rs73036375	C	T	0.215706	1006
11	rs117404344	A	T	0.026839	1006
11	rs116382317	C	T	0.0129225	1006
11	rs11223880	T	G	0.483101	1006
11	rs73036378	T	C	0.084493	1006
11	rs118173946	G	A	0.0576541	1006
11	rs61910526	C	G	0.0675944	1006
11	rs61910527	C	G	0.0675944	1006
11	rs79048621	G	A	0.0308151	1006
11	rs12797672	T	C	0.524851	1006
11	rs7951177	G	A	0.0188867	1006
11	rs73036381	G	A	0.084493	1006
11	rs73036383	C	T	0.0109344	1006
11	rs58930470	G	A	0.0129225	1006
11	rs7933606	G	T	0.0656064	1006
11	rs7933502	C	T	0.0656064	1006
11	rs12419058	C	T	0.0675944	1006
11	rs139634358	C	T	0.0139165	1006
11	rs61910528	A	G	0.0656064	1006
11	rs61910529	G	A	0.0656064	1006
11	rs3934863	T	A	0.0656064	1006
11	rs4430529	C	T	0.0208748	1006
11	rs3935330	T	A	0.0656064	1006
11	rs3935329	T	G	0.0656064	1006
11	rs61910530	G	C	0.0656064	1006
11	rs61910531	G	A	0.0656064	1006
11	rs61910532	A	G	0.0656064	1006
11	rs79863231	C	T	0.0129225	1006
11	rs61910533	G	A	0.0656064	1006
11	rs12363840	G	A	0.084493	1006
11	rs61910534	A	G	0.0656064	1006
11	rs61910535	T	C	0.0656064	1006
11	rs114351283	T	C	0.0129225	1006
11	rs7948792	A	G	0.0666004	1006
11	rs7949323	G	A	0.0656064	1006
11	rs7949139	A	G	0.0656064	1006
11	rs73036387	C	T	0.084493	1006
11	rs7936175	T	C	0.0666004	1006
11	rs12420612	C	T	0.465209	1006
11	rs61910536	C	T	0.0656064	1006
11	rs7128583	A	G	0.696819	1006
11	rs61910537	G	A	0.0656064	1006
11	rs73036390	T	A	0.084493	1006
11	rs10894835	C	T	0.562624	1006
11	rs57234634	A	T	0.0656064	1006
11	rs11223883	T	C	0.05666	1006
11	rs7936730	A	G	0.476143	1006
11	rs10894836	C	T	0.319085	1006
11	rs7952453	T	G	0.0656064	1006
11	rs61910539	T	C	0.150099	1006
11	rs11600008	C	T	0.476143	1006
11	rs11223884	G	A	0.0854871	1006
11	rs74751604	A	G	0.0337972	1006
11	rs61910540	G	C	0.0646123	1006
11	rs79127612	C	T	0.0974155	1006
11	rs73036394	T	C	0.0854871	1006
11	rs61910542	G	A	0.12326	1006
11	rs4936236	G	A	0.918489	1006
11	rs4936237	T	C	0.0487078	1006
11	rs4936238	G	A	0.637177	1006
11	rs77018746	C	G	0.0357853	1006
11	rs12418354	T	C	0.235586	1006
11	rs10791377	A	T	0.331014	1006
11	rs10750573	A	G	0.594433	1006
11	rs11223887	A	G	0.083499	1006
11	rs55659847	C	T	0.138171	1006
11	rs7944093	A	G	0.693837	1006
11	rs33999186	C	T	0.16998	1006
11	rs12273199	C	T	0.117296	1006
11	rs11223888	C	T	0.559642	1006
11	rs12287910	A	C	0.557654	1006
11	rs34002219	C	T	0.00894632	1006
11	rs3924413	G	A	0.643141	1006
11	rs76546472	A	T	0.100398	1006
11	rs4936239	G	C	0.652087	1006
11	rs140898628	G	A	0.0159046	1006
11	rs6590742	A	G	0.650099	1006
11	rs6590743	A	G	0.0526839	1006
11	rs6590744	A	G	0.648111	1006
11	rs148221923	C	T	0.00894632	1006
11	rs7109085	C	T	0.0666004	1006
11	rs111533208	G	A	0.0337972	1006
11	rs11602388	T	C	0.101392	1006
11	rs10894837	A	C	0.648111	1006
11	rs11600683	C	T	0.101392	1006
11	rs12272206	C	G	0.228628	1006
11	rs11600736	G	T	0.100398	1006
11	rs75982612	G	A	0.0218688	1006
11	rs118011998	C	T	0.0188867	1006
11	rs113038685	G	A	0.0149105	1006
11	rs112326404	A	G	0.0149105	1006
11	rs75381052	G	A	0.0357853	1006
11	rs34796975	G	A	0.22167	1006
11	rs34791591	G	C	0.220676	1006
11	rs73593274	T	C	0.0347913	1006
11	rs6590745	C	T	0.0675944	1006
11	rs7129387	G	T	0.0526839	1006
11	rs35072498	C	G	0.0914513	1006
11	rs61911864	G	A	0.121272	1006
11	rs76022972	G	T	0.106362	1006
11	rs12417998	G	A	0.0924453	1006
11	rs61911865	G	A	0.166998	1006
11	rs4319528	C	A	0.889662	1006
11	rs11602023	G	A	0.106362	1006
11	rs61911866	C	T	0.130219	1006
11	rs11223889	T	C	0.299205	1006
11	rs7103313	C	A	0.10835	1006
11	rs4325325	C	T	0.397614	1006
11	rs36014265	G	A	0.121272	1006
11	rs4625482	G	A	0.16998	1006
11	rs12278035	G	C	0.130219	1006
11	rs10894838	G	T	0.297217	1006
11	rs7107863	C	T	0.755467	1006
11	rs7930732	G	A	0.40159	1006
11	rs73593283	G	A	0.0357853	1006
11	rs7108293	C	T	0.132207	1006
11	rs3922657	T	C	0.245527	1006
11	rs4491247	T	C	0.104374	1006
11	rs6590746	T	C	0.441352	1006
11	rs4439525	A	G	0.888668	1006
11	rs3922656	T	G	0.0357853	1006
11	rs12280153	G	A	0.130219	1006
11	rs11603227	G	C	0.104374	1006
11	rs11223892	A	G	0.637177	1006
11	rs11223893	C	T	0.132207	1006
11	rs7934698	A	G	0.883698	1006
11	rs10894839	C	T	0.253479	1006
11	rs11223894	G	A	0.180915	1006
11	rs75521445	C	A	0.0626243	1006
11	rs77944592	C	T	0.0397614	1006
11	rs7938789	C	G	0.415507	1006
11	rs7941918	A	G	0.88668	1006
11	rs73593289	C	T	0.0397614	1006
11	rs10791378	A	G	0.552684	1006
11	rs11223895	T	C	0.459245	1006
11	rs11223896	G	T	0.456262	1006
11	rs11825319	G	A	0.161034	1006
11	rs7942818	C	T	0.172962	1006
11	rs7945798	C	G	0.0487078	1006
11	rs34599072	A	G	0.122266	1006
11	rs78636935	C	G	0.026839	1006
11	rs118003852	C	T	0.0487078	1006
11	rs4525252	T	A	0.883698	1006
11	rs73038339	A	G	0.110338	1006
11	rs12287648	G	A	0.172962	1006
11	rs34861820	T	C	0.0685885	1006
11	rs61908863	G	A	0.124254	1006
11	rs10791379	A	G	0.44831	1006
11	rs10791380	C	T	0.55666	1006
11	rs76125015	A	G	0.0318091	1006
11	rs10791381	G	A	0.44831	1006
11	rs73038346	G	A	0.109344	1006
11	rs78705591	T	C	0.0149105	1006
11	rs7936692	G	A	0.264414	1006
11	rs80312081	C	A	0.027833	1006
11	rs78303050	A	C	0.0616302	1006
11	rs76776526	A	G	0.0318091	1006
11	rs4937907	C	T	0.578529	1006
11	rs7940755	C	G	0.266402	1006
11	rs185653746	T	C	0.0119284	1006
11	rs12806825	T	G	0.0874751	1006
11	rs12288735	G	T	0.237575	1006
11	rs117361488	A	G	0.0238569	1006
11	rs76904687	A	T	0.109344	1006
11	rs61908866	C	T	0.124254	1006
11	rs75201574	T	C	0.0397614	1006
11	rs6590748	A	C	0.963221	1006
11	rs77149270	G	A	0.0109344	1006
11	rs117494807	G	A	0.0228628	1006
11	rs11223899	C	T	0.270378	1006
11	rs61908867	T	A	0.244533	1006
11	rs73038356	T	C	0.243539	1006
11	rs112166515	C	G	0.0397614	1006
11	rs34944754	G	A	0.0636183	1006
11	rs80122627	C	T	0.0626243	1006
11	rs111330466	G	A	0.0149105	1006
11	rs117997732	G	A	0.0159046	1006
11	rs79907142	C	A	0.0198807	1006
11	rs4597081	C	T	0.287276	1006
11	rs35766096	G	A	0.0308151	1006
11	rs111515971	C	T	0.00596421	1006
11	rs7118423	A	G	0.28827	1006
11	rs61908868	C	T	0.15507	1006
11	rs112478156	G	A	0.0149105	1006
11	rs13377274	A	G	0.125249	1006
11	rs34835978	G	A	0.15507	1006
11	rs61908870	G	A	0.125249	1006
11	rs77245804	C	T	0.0218688	1006
11	rs11223900	G	C	0.412525	1006
11	rs79594901	G	A	0.0198807	1006
11	rs73595010	C	T	0.125249	1006
11	rs10894842	G	A	0.115308	1006
11	rs146628105	G	A	0.0178926	1006
11	rs74525686	G	A	0.275348	1006
11	rs12800764	C	T	0.385686	1006
11	rs12800788	C	T	0.517893	1006
11	rs73038361	C	T	0.127237	1006
11	rs7113440	A	G	0.313121	1006
11	rs56306313	C	T	0.0596421	1006
11	rs79779799	C	T	0.0109344	1006
11	rs11223901	A	G	0.106362	1006
11	rs11223902	T	G	0.279324	1006
11	rs12788981	C	G	0.154076	1006
11	rs115679273	G	A	0.054672	1006
11	rs61440209	A	G	0.22664	1006
11	rs76006627	T	C	0.0109344	1006
11	rs12789838	C	T	0.354871	1006
11	rs11223903	A	C	0.487078	1006
11	rs74804910	G	T	0.143141	1006
11	rs11223904	T	G	0.520875	1006
11	rs4936241	G	A	0.347913	1006
11	rs11223906	T	C	0.129225	1006
11	rs73038365	G	T	0.05666	1006
11	rs75822471	T	C	0.0109344	1006
11	rs12574383	C	T	0.0954274	1006
11	rs12575528	T	C	0.350895	1006
11	rs12574399	G	T	0.0944334	1006
11	rs78817699	T	C	0.0944334	1006
11	rs11223907	A	C	0.0944334	1006
11	rs113377801	G	A	0.00994036	1006
11	rs78338245	C	T	0.0427435	1006
11	rs73038367	G	A	0.0139165	1006
11	rs75706939	C	T	0.0775348	1006
11	rs60813067	C	T	0.0944334	1006
11	rs61908871	C	T	0.135189	1006
11	rs12786284	G	C	0.178926	1006
11	rs79081419	G	C	0.0775348	1006
11	rs77522230	C	T	0.0775348	1006
11	rs78410889	G	T	0.0785288	1006
11	rs115857977	A	G	0.05666	1006
11	rs78605372	C	T	0.0198807	1006
11	rs77074429	A	G	0.0944334	1006
11	rs75524069	A	T	0.0944334	1006
11	rs58575564	G	A	0.0785288	1006
11	rs73038373	G	A	0.0119284	1006
11	rs74624226	T	A	0.0775348	1006
11	rs56952827	C	A	0.0954274	1006
11	rs12787203	C	T	0.0437376	1006
11	rs79198148	C	T	0.0785288	1006
11	rs61908906	G	A	0.129225	1006
11	rs7931782	C	T	0.0198807	1006
11	rs7929054	T	C	0.114314	1006
11	rs6590749	G	C	0.567594	1006
11	rs4937908	T	G	0.575547	1006
11	rs56203349	C	T	0.176938	1006
11	rs76980607	C	T	0.0159046	1006
11	rs76331104	A	G	0.0198807	1006
11	rs73038376	T	C	0.0586481	1006
11	rs12287452	A	G	0.128231	1006
11	rs4132239	C	T	0.0964215	1006
11	rs4129604	A	G	0.352883	1006
11	rs61908908	C	G	0.135189	1006
11	rs74718041	T	A	0.0795229	1006
11	rs4337056	T	G	0.967197	1006
11	rs57497809	C	T	0.0198807	1006
11	rs10894843	C	A	0.128231	1006
11	rs11223908	A	G	0.0964215	1006
11	rs76705841	C	T	0.0815109	1006
11	rs34070697	G	A	0.175944	1006
11	rs117259126	C	A	0.05666	1006
11	rs61908909	C	G	0.0954274	1006
11	rs139365293	T	C	0.0198807	1006
11	rs117168003	C	G	0.0198807	1006
11	rs4937909	T	C	0.0964215	1006
11	rs73038382	G	A	0.0188867	1006
11	rs12798731	C	T	0.178926	1006
11	rs4497424	C	T	0.0954274	1006
11	rs4362161	A	G	0.0954274	1006
11	rs117378328	C	T	0.028827	1006
11	rs61908910	G	A	0.135189	1006
11	rs4937911	C	T	0.27336	1006
11	rs11223909	A	G	0.0328032	1006
11	rs182049155	G	T	0.00894632	1006
11	rs73038390	A	C	0.0367793	1006
11	rs4612821	C	T	0.289264	1006
11	rs73038394	C	T	0.055666	1006
11	rs73038395	G	A	0.0576541	1006
11	rs55684306	C	T	0.05666	1006
11	rs12099351	T	C	0.250497	1006
11	rs4937912	C	G	0.505964	1006
11	rs56301156	T	A	0.151093	1006
11	rs56059242	G	A	0.152087	1006
11	rs7946099	G	A	0.151093	1006
11	rs55850119	G	A	0.0536779	1006
11	rs76529930	T	C	0.0964215	1006
11	rs75580958	G	A	0.0964215	1006
11	rs35327266	C	A	0.32505	1006
11	rs73040303	G	A	0.05666	1006
11	rs34655993	G	A	0.40159	1006
11	rs11223911	G	A	0.138171	1006
11	rs79812921	C	T	0.0954274	1006
11	rs73040307	C	T	0.0188867	1006
11	rs78926050	A	C	0.0765408	1006
11	rs73040310	A	G	0.0755467	1006
11	rs34802094	T	C	0.172962	1006
11	rs61908914	G	T	0.16501	1006
11	rs34949447	C	A	0.166998	1006
11	rs4937913	C	T	0.0954274	1006
11	rs35121889	C	T	0.166998	1006
11	rs34120367	T	G	0.166998	1006
11	rs4937914	C	T	0.0954274	1006
11	rs4937915	A	G	0.568588	1006
11	rs4937916	C	T	0.0954274	1006
11	rs73040313	C	T	0.055666	1006
11	rs61908917	G	A	0.124254	1006
11	rs10894844	C	T	0.109344	1006
11	rs61908918	C	A	0.162028	1006
11	rs7936986	G	T	0.0198807	1006
11	rs11604010	G	A	0.0576541	1006
11	rs10894845	C	T	0.132207	1006
11	rs73040321	C	T	0.0119284	1006
11	rs10894846	A	C	0.189861	1006
11	rs12785691	C	T	0.158052	1006
11	rs11604071	C	T	0.0576541	1006
11	rs9919597	G	A	0.529821	1006
11	rs9919596	C	A	0.43837	1006
11	rs9919607	G	A	0.442346	1006
11	rs11600437	A	G	0.0357853	1006
11	rs77025048	C	T	0.0586481	1006
11	rs11223912	G	A	0.132207	1006
11	rs58123928	A	C	0.132207	1006
11	rs35546913	C	T	0.166004	1006
11	rs73040326	G	T	0.0765408	1006
11	rs75823873	G	C	0.0576541	1006
11	rs149663319	C	T	0.0308151	1006
11	rs12807438	T	C	0.0318091	1006
11	rs4482042	T	C	0.915507	1006
11	rs12806964	G	A	0.0318091	1006
11	rs78915334	C	T	0.0586481	1006
11	rs4620733	C	T	0.0218688	1006
11	rs73040329	G	T	0.0188867	1006
11	rs7122711	T	C	0.915507	1006
11	rs61908920	T	A	0.164016	1006
11	rs10791382	T	C	0.837972	1006
11	rs35839531	G	C	0.130219	1006
11	rs7936271	G	A	0.482107	1006
11	rs117553346	C	T	0.026839	1006
11	rs77351446	C	T	0.0576541	1006
11	rs73040336	G	C	0.0765408	1006
11	rs6590750	T	G	0.481113	1006
11	rs4937917	T	G	0.838966	1006
11	rs4937918	A	C	0.838966	1006
11	rs61908921	T	C	0.120278	1006
11	rs10894848	C	T	0.142147	1006
11	rs4411287	C	A	0.530815	1006
11	rs35115231	T	A	0.163022	1006
11	rs73040345	C	T	0.0198807	1006
11	rs113356750	G	A	0.0119284	1006
11	rs11606886	C	T	0.243539	1006
11	rs12799211	C	T	0.140159	1006
11	rs10894849	G	T	0.481113	1006
11	rs7112435	A	C	0.162028	1006
11	rs7949949	T	A	0.0576541	1006
11	rs4245137	A	G	0.915507	1006
11	rs4245138	G	A	0.140159	1006
11	rs7934933	C	A	0.055666	1006
11	rs4427582	C	T	0.0755467	1006
11	rs11223914	C	T	0.140159	1006
11	rs61908922	C	G	0.120278	1006
11	rs36064214	G	A	0.161034	1006
11	rs56076615	T	C	0.0765408	1006
11	rs55798634	G	C	0.0775348	1006
11	rs77801868	C	G	0.05666	1006
11	rs80326185	T	C	0.05666	1006
11	rs10894850	T	C	0.836978	1006
11	rs73040355	T	C	0.0745527	1006
11	rs12801679	C	A	0.159046	1006
11	rs55933015	G	T	0.120278	1006
11	rs112556389	G	A	0.0218688	1006
11	rs75391778	A	G	0.0168986	1006
11	rs77746587	T	C	0.055666	1006
11	rs66468974	C	T	0.161034	1006
11	rs4131399	G	A	0.0765408	1006
11	rs11606213	A	G	0.0775348	1006
11	rs11606238	A	G	0.0785288	1006
11	rs11602494	C	T	0.0805169	1006
11	rs4245139	A	T	0.931412	1006
11	rs118073102	C	T	0.026839	1006
11	rs10791383	T	G	0.951292	1006
11	rs7108471	A	T	0.932406	1006
11	rs34135450	C	T	0.0407555	1006
11	rs117110769	A	G	0.00596421	1006
11	rs76866690	T	C	0.0377734	1006
11	rs4937919	T	C	0.878728	1006
11	rs4937920	C	T	0.115308	1006
11	rs7925548	T	A	0.87674	1006
11	rs7926027	T	C	0.931412	1006
11	rs10894851	T	C	0.236581	1006
11	rs117320654	G	A	0.028827	1006
11	rs10894852	G	A	0.163022	1006
11	rs12279808	C	T	0.463221	1006
11	rs73040368	A	G	0.0636183	1006
11	rs10791384	T	C	0.799205	1006
11	rs141801863	C	T	0.0854871	1006
11	rs7934008	C	T	0.0646123	1006
11	rs7937048	A	G	0.0854871	1006
11	rs11827000	T	G	0.0646123	1006
11	rs4300405	T	A	0.853877	1006
11	rs66501666	T	C	0.0646123	1006
11	rs11825830	G	A	0.0646123	1006
11	rs10894854	C	A	0.145129	1006
11	rs61908934	T	C	0.027833	1006
11	rs10750575	C	A	0.949304	1006
11	rs7113773	T	A	0.789264	1006
11	rs73040374	A	G	0.0636183	1006
11	rs7128409	C	T	0.853877	1006
11	rs113937925	A	G	0.0854871	1006
11	rs9988879	G	A	0.464215	1006
11	rs4411286	C	T	0.787276	1006
11	rs55678025	T	C	0.12326	1006
11	rs56277140	T	A	0.12326	1006
11	rs4315093	C	T	0.787276	1006
11	rs6421618	T	C	0.787276	1006
11	rs7929012	G	A	0.0646123	1006
11	rs7928820	C	T	0.00695825	1006
11	rs61908937	C	A	0.173956	1006
11	rs7107009	G	A	0.471173	1006
11	rs7106815	C	T	0.787276	1006
11	rs35705393	C	T	0.0506958	1006
11	rs78340072	T	C	0.0854871	1006
11	rs7118368	C	T	0.780318	1006
11	rs73040383	G	A	0.0646123	1006
11	rs7104740	T	A	0.168986	1006
11	rs76987945	G	A	0.0377734	1006
11	rs11825064	G	C	0.158052	1006
11	rs34669406	G	A	0.172962	1006
11	rs80266720	G	A	0.0854871	1006
11	rs11820355	A	G	0.105368	1006
11	rs73040388	A	G	0.0636183	1006
11	rs11828056	T	C	0.168986	1006
11	rs56296358	C	T	0.162028	1006
11	rs67343751	C	T	0.0765408	1006
11	rs56373923	G	A	0.0755467	1006
11	rs11828122	T	G	0.0775348	1006
11	rs117595179	A	G	0.028827	1006
11	rs1944864	A	G	0.225646	1006
11	rs1944865	A	T	0.0506958	1006
11	rs78690751	C	T	0.0854871	1006
11	rs61908939	C	T	0.323062	1006
11	rs61908940	C	A	0.0457256	1006
11	rs4550236	C	T	0.122266	1006
11	rs56234949	C	T	0.0636183	1006
11	rs3017971	A	G	0.524851	1006
11	rs55930649	G	A	0.150099	1006
11	rs3017972	A	C	0.536779	1006
11	rs3017973	C	T	0.536779	1006
11	rs76034627	T	C	0.00695825	1006
11	rs76144535	C	T	0.00695825	1006
11	rs77786544	G	C	0.00695825	1006
11	rs3019689	G	A	0.146123	1006
11	rs3017974	C	T	0.316103	1006
11	rs12365376	C	T	0.0467197	1006
11	rs1944866	T	C	0.119284	1006
11	rs144917586	G	T	0.0178926	1006
11	rs7113634	G	A	0.215706	1006
11	rs74442558	G	A	0.0964215	1006
11	rs187521497	T	C	0.0168986	1006
11	rs9667811	G	A	0.215706	1006
11	rs112175954	C	T	0.0964215	1006
11	rs58664545	G	A	0.215706	1006
11	rs57687175	A	G	0.215706	1006
11	rs61154338	G	A	0.215706	1006
11	rs78767978	C	T	0.0854871	1006
11	rs3017976	C	T	0.146123	1006
11	rs12807546	A	C	0.0506958	1006
11	rs3019687	A	C	0.558648	1006
11	rs117958217	C	T	0.0208748	1006
11	rs7118231	G	A	0.148111	1006
11	rs117858576	C	G	0.0188867	1006
11	rs3019686	T	C	0.170974	1006
11	rs2156701	A	G	0.558648	1006
11	rs4245140	A	G	0.2167	1006
11	rs2156702	C	G	0.558648	1006
11	rs2156703	T	C	0.343936	1006
11	rs11600468	G	A	0.172962	1006
11	rs2156704	T	C	0.215706	1006
11	rs2000856	T	C	0.559642	1006
11	rs73041925	C	T	0.0636183	1006
11	rs3019685	A	G	0.342942	1006
11	rs2000858	A	G	0.215706	1006
11	rs2000859	T	G	0.215706	1006
11	rs78767721	G	A	0.00695825	1006
11	rs67824656	T	G	0.215706	1006
11	rs34061097	G	A	0.173956	1006
11	rs77854805	C	T	0.00695825	1006
11	rs61908941	G	C	0.12326	1006
11	rs74678563	A	G	0.146123	1006
11	rs76253546	T	C	0.00894632	1006
11	rs2226891	T	G	0.213718	1006
11	rs2097112	A	G	0.558648	1006
11	rs11606878	G	A	0.124254	1006
11	rs56167774	G	T	0.2167	1006
11	rs11821186	T	C	0.218688	1006
11	rs3019684	G	C	0.131213	1006
11	rs139661099	T	A	0.00596421	1006
11	rs3019683	T	C	0.34493	1006
11	rs117527190	G	A	0.0377734	1006
11	rs2097113	G	A	0.411531	1006
11	rs7950440	T	C	0.34493	1006
11	rs2097114	T	C	0.400596	1006
11	rs3019682	C	G	0.34493	1006
11	rs77025955	C	A	0.0854871	1006
11	rs3017978	C	T	0.34493	1006
11	rs3019681	A	T	0.34493	1006
11	rs3019680	C	T	0.592445	1006
11	rs3019679	G	T	0.34493	1006
11	rs3019678	C	T	0.172962	1006
11	rs111912033	G	T	0.00695825	1006
11	rs3017979	T	C	0.166004	1006
11	rs117235040	C	T	0.0208748	1006
11	rs3019677	T	G	0.34493	1006
11	rs2000860	C	G	0.054672	1006
11	rs3019676	C	T	0.34493	1006
11	rs4937922	G	A	0.054672	1006
11	rs3019675	C	T	0.34493	1006
11	rs139884218	G	A	0.0198807	1006
11	rs3019674	T	C	0.34493	1006
11	rs3019673	C	T	0.34493	1006
11	rs79071997	C	T	0.0526839	1006
11	rs75617828	T	A	0.00695825	1006
11	rs3017980	T	G	0.343936	1006
11	rs140309251	T	C	0.0178926	1006
11	rs3019672	G	C	0.34493	1006
11	rs3017982	G	A	0.343936	1006
11	rs2187463	G	A	0.166004	1006
11	rs2187464	A	G	0.343936	1006
11	rs2187465	G	C	0.163022	1006
11	rs2156705	A	G	0.343936	1006
11	rs79185239	T	C	0.0864811	1006
11	rs3017983	G	A	0.327038	1006
11	rs3019671	C	T	0.39165	1006
11	rs11223920	C	T	0.0586481	1006
11	rs56275520	C	T	0.171968	1006
11	rs3019670	A	C	0.418489	1006
11	rs58623219	C	T	0.0924453	1006
11	rs12799142	A	G	0.171968	1006
11	rs3017984	G	A	0.166004	1006
11	rs73596940	G	A	0.0924453	1006
11	rs73596941	A	G	0.0924453	1006
11	rs3019669	G	C	0.166998	1006
11	rs3019668	G	A	0.166998	1006
11	rs2000861	A	G	0.10338	1006
11	rs61393915	C	T	0.0934394	1006
11	rs2000862	A	G	0.428429	1006
11	rs3019667	C	T	0.49503	1006
11	rs80332462	C	T	0.0854871	1006
11	rs79389752	A	T	0.0854871	1006
11	rs1944879	G	C	0.054672	1006
11	rs1944878	A	C	0.215706	1006
11	rs1944877	G	A	0.196819	1006
11	rs72653411	G	A	0.054672	1006
11	rs7122771	T	C	0.240557	1006
11	rs3019638	C	T	0.513917	1006
11	rs11603590	G	T	0.171968	1006
11	rs7115305	G	A	0.246521	1006
11	rs7115692	G	A	0.247515	1006
11	rs10894855	T	C	0.520875	1006
11	rs144701259	C	T	0.0248509	1006
11	rs3019639	C	A	0.127237	1006
11	rs3019640	T	C	0.382704	1006
11	rs3019641	A	G	0.300199	1006
11	rs78655969	C	T	0.00795229	1006
11	rs7119913	G	T	0.084493	1006
11	rs3019642	G	A	0.28827	1006
11	rs77630771	C	A	0.00795229	1006
11	rs3017970	T	A	0.126243	1006
11	rs3017969	G	C	0.296223	1006
11	rs77708699	G	A	0.00795229	1006
11	rs3017968	T	C	0.296223	1006
11	rs3019643	A	G	0.296223	1006
11	rs3019644	C	T	0.28827	1006
11	rs6590752	A	G	0.0924453	1006
11	rs4936242	G	A	0.126243	1006
11	rs4343039	T	G	0.374751	1006
11	rs4937923	C	T	0.127237	1006
11	rs4937924	A	G	0.127237	1006
11	rs144572213	G	A	0.00795229	1006
11	rs4466855	C	T	0.38171	1006
11	rs4545574	A	G	0.373757	1006
11	rs4529891	C	G	0.220676	1006
11	rs3017967	T	C	0.382704	1006
11	rs2187466	G	A	0.382704	1006
11	rs76516420	A	G	0.00795229	1006
11	rs3017966	A	C	0.38171	1006
11	rs3019645	G	A	0.373757	1006
11	rs75686794	G	T	0.00795229	1006
11	rs3019646	G	C	0.380716	1006
11	rs75762143	G	T	0.0188867	1006
11	rs3019647	G	A	0.126243	1006
11	rs12788924	C	T	0.162028	1006
11	rs7106125	G	C	0.246521	1006
11	rs3019648	T	C	0.116302	1006
11	rs3019649	T	C	0.382704	1006
11	rs3019650	C	A	0.128231	1006
11	rs3017965	C	A	0.380716	1006
11	rs7939984	A	G	0.0119284	1006
11	rs7940245	C	T	0.159046	1006
11	rs949113	A	C	0.99006	1006
11	rs114464315	G	A	0.0149105	1006
11	rs3017964	C	T	0.116302	1006
11	rs949112	A	G	0.383698	1006
11	rs3019651	C	T	0.382704	1006
11	rs949111	T	A	0.382704	1006
11	rs3017963	A	G	0.128231	1006
11	rs3019652	T	C	0.383698	1006
11	rs60121522	G	A	0.240557	1006
11	rs3019653	T	C	0.982107	1006
11	rs3019654	T	C	0.384692	1006
11	rs80265266	A	G	0.082505	1006
11	rs77886449	G	A	0.083499	1006
11	rs3018015	T	C	0.383698	1006
11	rs3019655	G	T	0.0755467	1006
11	rs3019656	T	C	0.383698	1006
11	rs61910765	G	A	0.120278	1006
11	rs11223922	C	A	0.0417495	1006
11	rs3018014	T	A	0.383698	1006
11	rs3019657	G	A	0.129225	1006
11	rs77092254	G	C	0.0815109	1006
11	rs78781241	A	G	0.0248509	1006
11	rs73596977	C	T	0.084493	1006
11	rs80169340	A	C	0.0248509	1006
11	rs67161990	C	T	0.0357853	1006
11	rs3018013	C	T	0.383698	1006
11	rs3019658	G	A	0.0755467	1006
11	rs3018012	G	A	0.0755467	1006
11	rs11223923	G	A	0.0417495	1006
11	rs11223924	G	A	0.0417495	1006
11	rs11223925	C	T	0.0417495	1006
11	rs3019659	G	A	0.383698	1006
11	rs77914414	G	A	0.0815109	1006
11	rs11824296	A	T	0.23161	1006
11	rs949110	T	C	0.378728	1006
11	rs11600381	G	A	0.166004	1006
11	rs3018011	G	T	0.0636183	1006
11	rs3018010	A	G	0.986083	1006
11	rs3018009	A	G	0.331014	1006
11	rs3019660	G	A	0.0636183	1006
11	rs7126414	G	A	0.0328032	1006
11	rs61910767	C	T	0.162028	1006
11	rs184832932	T	C	0.0139165	1006
11	rs3019661	C	T	0.0636183	1006
11	rs67296766	A	G	0.0357853	1006
11	rs3018008	T	C	0.0636183	1006
11	rs76146326	C	T	0.0357853	1006
11	rs61910768	C	T	0.126243	1006
11	rs3018007	C	T	0.0755467	1006
11	rs73041988	T	G	0.162028	1006
11	rs11223926	G	A	0.0407555	1006
11	rs76857718	G	A	0.0139165	1006
11	rs74765580	A	G	0.0884692	1006
11	rs3019662	C	T	0.54175	1006
11	rs12806052	C	T	0.163022	1006
11	rs2226892	C	A	0.39165	1006
11	rs7117773	G	A	0.254473	1006
11	rs7121394	C	T	0.252485	1006
11	rs61910769	T	C	0.0407555	1006
11	rs7946593	C	T	0.253479	1006
11	rs3019663	T	C	0.39165	1006
11	rs11532042	G	A	0.0417495	1006
11	rs11821359	G	A	0.253479	1006
11	rs115112203	T	C	0.0139165	1006
11	rs35025195	G	A	0.162028	1006
11	rs3018005	C	T	0.33499	1006
11	rs3018004	G	A	0.33499	1006
11	rs61910771	C	T	0.136183	1006
11	rs11603151	G	A	0.318091	1006
11	rs117801553	C	T	0.0139165	1006
11	rs3018003	A	C	0.389662	1006
11	rs73041997	C	T	0.0497018	1006
11	rs34407612	C	G	0.16501	1006
11	rs3019664	A	G	0.0735586	1006
11	rs68085330	G	A	0.0228628	1006
11	rs3019665	C	T	0.322068	1006
11	rs11223927	G	A	0.0427435	1006
11	rs74341855	C	T	0.0874751	1006
11	rs3018001	T	C	0.475149	1006
11	rs114529218	G	A	0.0427435	1006
11	rs11223928	C	T	0.388668	1006
11	rs1123501	G	A	0.0725646	1006
11	rs76472145	A	G	0.0874751	1006
11	rs75113790	A	G	0.0874751	1006
11	rs73044012	T	C	0.162028	1006
11	rs60471450	G	T	0.0417495	1006
11	rs35032478	T	C	0.0258449	1006
11	rs3019637	C	T	0.11332	1006
11	rs3017987	G	A	0.384692	1006
11	rs74856908	C	T	0.0417495	1006
11	rs999786	T	A	0.385686	1006
11	rs999785	A	C	0.385686	1006
11	rs73044019	G	A	0.0337972	1006
11	rs3017988	A	C	0.388668	1006
11	rs3017989	T	C	0.385686	1006
11	rs117649968	G	A	0.0864811	1006
11	rs3017990	T	C	0.350895	1006
11	rs3017991	T	C	0.112326	1006
11	rs1893868	A	G	0.388668	1006
11	rs1893867	A	G	0.0894632	1006
11	rs1944876	A	T	0.395626	1006
11	rs75358483	T	C	0.027833	1006
11	rs12799360	G	A	0.326044	1006
11	rs12286733	G	A	0.0308151	1006
11	rs949109	A	G	0.548708	1006
11	rs56238628	G	C	0.0228628	1006
11	rs12799798	G	C	0.368787	1006
11	rs12800919	T	A	0.0258449	1006
11	rs11825823	C	T	0.328032	1006
11	rs76186275	T	C	0.0407555	1006
11	rs76089077	C	T	0.0407555	1006
11	rs11825865	C	T	0.164016	1006
11	rs11828282	T	A	0.0218688	1006
11	rs11223929	G	A	0.0347913	1006
11	rs58525585	G	A	0.164016	1006
11	rs35232768	G	A	0.152087	1006
11	rs11223930	G	A	0.16501	1006
11	rs11223931	T	C	0.16501	1006
11	rs73044042	G	A	0.0218688	1006
11	rs3017992	A	C	0.548708	1006
11	rs949108	T	C	0.894632	1006
11	rs7925030	C	T	0.317097	1006
11	rs34659273	G	A	0.151093	1006
11	rs59613820	G	A	0.0417495	1006
11	rs34453616	C	G	0.202783	1006
11	rs73044048	C	T	0.0218688	1006
11	rs3019635	C	T	0.0337972	1006
11	rs949107	G	T	0.549702	1006
11	rs117606022	G	A	0.0188867	1006
11	rs56155831	G	T	0.16501	1006
11	rs77902622	T	G	0.0884692	1006
11	rs76357751	T	A	0.0884692	1006
11	rs7929550	A	G	0.154076	1006
11	rs3019634	G	A	0.549702	1006
11	rs7939971	C	G	0.318091	1006
11	rs3019633	C	G	0.550696	1006
11	rs3017993	C	G	0.50994	1006
11	rs55914913	C	A	0.0218688	1006
11	rs61910793	G	C	0.152087	1006
11	rs35156693	T	A	0.152087	1006
11	rs3017994	A	G	0.508946	1006
11	rs12791109	C	T	0.152087	1006
11	rs11223932	T	C	0.166004	1006
11	rs113715049	C	A	0.0258449	1006
11	rs11223933	C	G	0.0427435	1006
11	rs74733798	A	G	0.12326	1006
11	rs11605130	C	T	0.317097	1006
11	rs1944875	T	A	0.191849	1006
11	rs3016419	G	A	0.0695825	1006
11	rs12797910	A	G	0.152087	1006
11	rs111788974	C	G	0.00596421	1006
11	rs1944873	G	T	0.158052	1006
11	rs4442566	G	C	0.317097	1006
11	rs2096773	G	T	0.213718	1006
11	rs948044	A	T	0.213718	1006
11	rs11601492	A	G	0.317097	1006
11	rs3017995	T	C	0.0685885	1006
11	rs78584303	G	T	0.0516899	1006
11	rs7951841	C	T	0.149105	1006
11	rs6590757	G	C	0.335984	1006
11	rs3019632	G	A	0.60338	1006
11	rs12787566	C	T	0.130219	1006
11	rs12787586	C	A	0.130219	1006
11	rs12788101	G	T	0.130219	1006
11	rs3017996	C	T	0.2167	1006
11	rs3019631	G	C	0.2167	1006
11	rs76189767	A	T	0.0417495	1006
11	rs7946497	T	A	0.33499	1006
11	rs10894856	T	A	0.343936	1006
11	rs11223934	A	G	0.33499	1006
11	rs12274504	T	A	0.255467	1006
11	rs3016427	A	G	0.214712	1006
11	rs3019630	A	G	0.604374	1006
11	rs61910795	G	A	0.184891	1006
11	rs117623017	G	A	0.0168986	1006
11	rs56657264	C	T	0.124254	1006
11	rs11608127	G	A	0.130219	1006
11	rs3016428	G	A	0.214712	1006
11	rs11602502	T	G	0.130219	1006
11	rs11600343	G	A	0.130219	1006
11	rs1939727	G	A	0.0526839	1006
11	rs77220772	C	T	0.0357853	1006
11	rs12797790	T	C	0.130219	1006
11	rs11223935	A	C	0.335984	1006
11	rs80204957	A	T	0.124254	1006
11	rs10894857	A	G	0.33499	1006
11	rs11825627	A	G	0.336978	1006
11	rs11820994	G	A	0.336978	1006
11	rs12791408	G	T	0.336978	1006
11	rs77126359	T	C	0.0447316	1006
11	rs61910796	C	T	0.104374	1006
11	rs55662799	C	T	0.203777	1006
11	rs55980538	A	G	0.203777	1006
11	rs73044092	G	A	0.146123	1006
11	rs56205450	A	G	0.158052	1006
11	rs61910798	C	T	0.130219	1006
11	rs78875342	G	A	0.0168986	1006
11	rs61910799	C	T	0.131213	1006
11	rs61910800	G	A	0.202783	1006
11	rs73044093	C	T	0.0218688	1006
11	rs1939728	A	C	0.60338	1006
11	rs75090534	C	T	0.0516899	1006
11	rs11603224	A	G	0.256461	1006
11	rs1939730	G	C	0.0675944	1006
11	rs1939731	A	G	0.0675944	1006
11	rs11223936	G	A	0.532803	1006
11	rs76585640	G	C	0.0526839	1006
11	rs3016429	C	T	0.213718	1006
11	rs10894858	T	G	0.333996	1006
11	rs1892992	C	G	0.599404	1006
11	rs1892993	T	C	0.333996	1006
11	rs1892994	C	G	0.333996	1006
11	rs66801766	C	T	0.130219	1006
11	rs3019629	T	C	0.601392	1006
11	rs3017997	C	T	0.0685885	1006
11	rs151326091	C	T	0.0357853	1006
11	rs11600281	G	A	0.130219	1006
11	rs2155295	C	T	0.0526839	1006
11	rs1944895	G	A	0.200795	1006
11	rs3016420	G	A	0.197813	1006
11	rs4439527	T	G	0.331014	1006
11	rs1944893	T	C	0.197813	1006
11	rs75037851	A	T	0.0526839	1006
11	rs61327677	C	A	0.148111	1006
11	rs66533569	T	C	0.0258449	1006
11	rs79693696	T	G	0.0526839	1006
11	rs1893869	G	A	0.197813	1006
11	rs2155296	G	A	0.199801	1006
11	rs76184956	C	T	0.0198807	1006
11	rs34559680	T	G	0.374751	1006
11	rs2000863	T	C	0.427435	1006
11	rs3017998	G	C	0.572565	1006
11	rs7111841	G	A	0.198807	1006
11	rs2096774	A	G	0.571571	1006
11	rs11607328	A	G	0.125249	1006
11	rs11607329	A	G	0.125249	1006
11	rs2156707	A	C	0.44831	1006
11	rs2155299	A	G	0.12326	1006
11	rs3016425	G	A	0.571571	1006
11	rs61910808	G	A	0.126243	1006
11	rs61910809	G	T	0.126243	1006
11	rs3017999	A	G	0.447316	1006
11	rs12098913	T	C	0.32505	1006
11	rs3737494	C	T	0.0675944	1006
11	rs3737493	T	C	0.0725646	1006
11	rs1939721	C	T	0.447316	1006
11	rs2282608	T	C	0.197813	1006
11	rs2282607	T	A	0.570577	1006
11	rs2282606	T	G	0.447316	1006
11	rs7930501	G	A	0.126243	1006
11	rs7930628	G	A	0.127237	1006
11	rs3016424	A	G	0.323062	1006
11	rs74373337	T	A	0.0258449	1006
11	rs61910810	A	G	0.127237	1006
11	rs71489018	G	A	0.127237	1006
11	rs74420843	G	A	0.0487078	1006
11	rs948046	A	G	0.32505	1006
11	rs3018000	T	G	0.642147	1006
11	rs2187467	C	T	0.159046	1006
11	rs2156706	A	G	0.60835	1006
11	rs113289947	C	A	0.00994036	1006
11	rs73045824	A	G	0.10835	1006
11	rs4638321	C	T	0.223658	1006
11	rs1939720	T	A	0.0447316	1006
11	rs11223939	C	T	0.0506958	1006
11	rs35430067	G	A	0.120278	1006
11	rs11223940	T	C	0.0606362	1006
11	rs1944870	C	T	0.399602	1006
11	rs11223941	T	C	0.0606362	1006
11	rs11223942	G	A	0.0606362	1006
11	rs11223943	G	A	0.0298211	1006
11	rs11223944	G	A	0.0606362	1006
11	rs11223946	G	C	0.0606362	1006
11	rs142732943	T	C	0.0606362	1006
11	rs113349494	C	T	0.0606362	1006
11	rs11223947	T	C	0.0606362	1006
11	rs11223948	G	A	0.0606362	1006
11	rs4359223	T	G	0.120278	1006
11	rs11223949	G	A	0.0308151	1006
11	rs11223950	T	C	0.0606362	1006
11	rs11223951	G	A	0.0606362	1006
11	rs11223952	T	C	0.0606362	1006
11	rs56406309	C	T	0.0238569	1006
11	rs76812821	G	A	0.120278	1006
11	rs67157022	A	C	0.132207	1006
11	rs56293116	A	T	0.0298211	1006
11	rs60385395	T	C	0.0606362	1006
11	rs11223953	T	C	0.0606362	1006
11	rs11223954	A	C	0.0606362	1006
11	rs1944871	A	G	0.209742	1006
11	rs11605138	A	G	0.10338	1006
11	rs28680389	G	A	0.0785288	1006
11	rs11605177	A	T	0.209742	1006
11	rs3017985	G	C	0.0457256	1006
11	rs4328229	G	A	0.120278	1006
11	rs3017986	A	G	0.0755467	1006
11	rs117621222	A	C	0.0298211	1006
11	rs34283089	C	T	0.133201	1006
11	rs79823690	C	T	0.0298211	1006
11	rs78806216	C	T	0.121272	1006
11	rs12787907	A	T	0.157058	1006
11	rs12788448	G	C	0.188867	1006
11	rs11223955	C	T	0.187873	1006
11	rs11223956	T	C	0.0318091	1006
11	rs12277397	G	T	0.114314	1006
11	rs11223957	G	A	0.310139	1006
11	rs12793743	A	G	0.260437	1006
11	rs115695236	A	T	0.120278	1006
11	rs76377465	T	G	0.120278	1006
11	rs12794860	G	A	0.126243	1006
11	rs12224700	T	C	0.314115	1006
11	rs12223636	G	C	0.315109	1006
11	rs117142885	G	A	0.0159046	1006
11	rs117600708	C	T	0.0139165	1006
11	rs12280702	C	T	0.0526839	1006
11	rs56076806	A	G	0.0308151	1006
11	rs55817948	G	A	0.0308151	1006
11	rs11223958	C	T	0.116302	1006
11	rs56319966	G	A	0.0308151	1006
11	rs56141511	A	G	0.0208748	1006
11	rs56293148	C	T	0.0308151	1006
11	rs55827241	G	C	0.105368	1006
11	rs77098915	G	A	0.00894632	1006
11	rs76149265	T	C	0.120278	1006
11	rs78560583	G	A	0.121272	1006
11	rs11603967	C	T	0.135189	1006
11	rs73045848	T	C	0.0159046	1006
11	rs35514221	G	A	0.0347913	1006
11	rs73045849	A	G	0.0159046	1006
11	rs7118729	G	A	0.60338	1006
11	rs73045850	G	C	0.0159046	1006
11	rs56101047	A	G	0.0159046	1006
11	rs77292504	G	A	0.121272	1006
11	rs73045855	G	C	0.0159046	1006
11	rs73045856	T	C	0.0159046	1006
11	rs73045858	A	G	0.147117	1006
11	rs73045859	T	C	0.0159046	1006
11	rs73045861	G	A	0.0159046	1006
11	rs73045862	T	G	0.0159046	1006
11	rs11825685	C	T	0.121272	1006
11	rs71489020	G	A	0.0337972	1006
11	rs80244059	C	T	0.132207	1006
11	rs61910818	G	A	0.100398	1006
11	rs74918341	T	C	0.0387674	1006
11	rs117678668	G	A	0.0208748	1006
11	rs76553909	C	T	0.131213	1006
11	rs1939726	G	A	0.4334	1006
11	rs146413968	G	A	0.0159046	1006
11	rs151088786	G	C	0.121272	1006
11	rs187525059	A	T	0.0238569	1006
11	rs73045865	A	G	0.0159046	1006
11	rs1944872	T	A	0.151093	1006
11	rs77575039	C	T	0.131213	1006
11	rs4937933	C	A	0.0715706	1006
11	rs7943590	A	C	0.082505	1006
11	rs11826073	G	A	0.161034	1006
11	rs55954495	A	G	0.134195	1006
11	rs73045868	T	G	0.0159046	1006
11	rs4937935	A	T	0.43837	1006
11	rs80051554	T	G	0.162028	1006
11	rs11602026	A	G	0.139165	1006
11	rs1955023	C	A	0.137177	1006
11	rs61910820	A	G	0.163022	1006
11	rs4936244	A	C	0.151093	1006
11	rs11822810	A	C	0.136183	1006
11	rs11607297	G	A	0.0994036	1006
11	rs12798771	G	A	0.134195	1006
11	rs28440152	G	A	0.10835	1006
11	rs11607363	G	T	0.0994036	1006
11	rs4379864	G	A	0.0139165	1006
11	rs73029942	C	T	0.116302	1006
11	rs74716350	G	A	0.0178926	1006
11	rs11823478	A	G	0.187873	1006
11	rs10791385	T	C	0.185885	1006
11	rs75887390	G	C	0.0208748	1006
11	rs6590759	T	A	0.0377734	1006
11	rs7120885	A	C	0.184891	1006
11	rs6590760	C	T	0.464215	1006
11	rs55974288	C	T	0.142147	1006
11	rs10894859	T	C	0.467197	1006
11	rs12277680	A	G	0.435388	1006
11	rs948043	T	C	0.183897	1006
11	rs7929431	A	C	0.184891	1006
11	rs34115178	G	A	0.0984095	1006
11	rs6590761	A	C	0.184891	1006
11	rs6590762	G	T	0.0387674	1006
11	rs56100135	G	T	0.136183	1006
11	rs56327979	A	T	0.136183	1006
11	rs4936245	C	A	0.0377734	1006
11	rs4936246	C	T	0.0477137	1006
11	rs61909164	G	A	0.0984095	1006
11	rs61909165	T	A	0.163022	1006
11	rs4937936	C	A	0.109344	1006
11	rs7119532	C	T	0.0477137	1006
11	rs61456992	G	A	0.0377734	1006
11	rs12788965	T	C	0.142147	1006
11	rs181365337	G	T	0.0139165	1006
11	rs34748926	G	A	0.260437	1006
11	rs149492029	T	A	0.0208748	1006
11	rs73600945	T	C	0.109344	1006
11	rs1944869	G	T	0.0159046	1006
11	rs77086479	G	C	0.0168986	1006
11	rs73029959	C	T	0.157058	1006
11	rs10894860	C	T	0.461233	1006
11	rs11823283	G	A	0.149105	1006
11	rs12279719	C	G	0.106362	1006
11	rs115986169	G	A	0.0208748	1006
11	rs11603548	G	A	0.0954274	1006
11	rs7948875	T	C	0.528827	1006
11	rs7951888	T	C	0.464215	1006
11	rs7937343	G	T	0.0477137	1006
11	rs56111834	G	A	0.157058	1006
11	rs11223967	A	C	0.139165	1006
11	rs61909168	G	C	0.0934394	1006
11	rs11223968	C	T	0.308151	1006
11	rs117188356	A	G	0.0596421	1006
11	rs7952193	A	G	0.7167	1006
11	rs73600953	G	C	0.166998	1006
11	rs11223969	T	C	0.0139165	1006
11	rs7924606	C	T	0.969185	1006
11	rs112710801	T	C	0.0477137	1006
11	rs116877134	A	T	0.0457256	1006
11	rs34125239	A	G	0.183897	1006
11	rs140120157	C	T	0.0228628	1006
11	rs11223970	A	G	0.157058	1006
11	rs10791386	A	T	0.134195	1006
11	rs11223971	G	C	0.285288	1006
11	rs12364470	T	G	0.15507	1006
11	rs117282925	C	T	0.0447316	1006
11	rs59161742	A	T	0.0198807	1006
11	rs12282518	C	A	0.109344	1006
11	rs12282623	G	A	0.0467197	1006
11	rs7936501	A	G	0.0119284	1006
11	rs79396949	C	T	0.0437376	1006
11	rs61909169	G	A	0.134195	1006
11	rs11223972	G	A	0.469185	1006
11	rs61105947	C	T	0.0218688	1006
11	rs4936248	A	T	0.357853	1006
11	rs73600961	A	G	0.150099	1006
11	rs11604608	G	A	0.084493	1006
11	rs12793165	T	C	0.0218688	1006
11	rs12797160	G	A	0.0795229	1006
11	rs74919786	G	A	0.0248509	1006
11	rs7947975	C	T	0.252485	1006
11	rs2000576	T	C	0.149105	1006
11	rs948045	T	G	0.977137	1006
11	rs7130741	C	T	0.149105	1006
11	rs142244873	C	T	0.0238569	1006
11	rs35868113	T	C	0.200795	1006
11	rs4937941	G	A	0.252485	1006
11	rs11607880	A	G	0.0805169	1006
11	rs4937942	A	C	0.252485	1006
11	rs73029980	C	T	0.0357853	1006
11	rs11824131	C	T	0.149105	1006
11	rs28361542	G	A	0.150099	1006
11	rs28694380	A	G	0.232604	1006
11	rs12789557	G	A	0.0695825	1006
11	rs7929317	T	G	0.202783	1006
11	rs12789395	C	A	0.0705765	1006
11	rs76060115	C	T	0.132207	1006
11	rs79557043	A	G	0.132207	1006
11	rs77333119	C	T	0.132207	1006
11	rs7929564	T	G	0.202783	1006
11	rs7943044	G	A	0.132207	1006
11	rs60437326	C	T	0.117296	1006
11	rs111211592	C	T	0.131213	1006
11	rs11825482	C	A	0.106362	1006
11	rs75434578	T	C	0.0387674	1006
11	rs12286049	C	T	0.287276	1006
11	rs80209594	G	A	0.0397614	1006
11	rs144148816	G	A	0.0228628	1006
11	rs117392883	A	G	0.0695825	1006
11	rs75021703	T	G	0.0178926	1006
11	rs12361529	A	G	0.285288	1006
11	rs369081254	G	A	0.0695825	1006
11	rs60622467	C	T	0.132207	1006
11	rs11223975	C	T	0.16004	1006
11	rs10894861	A	G	0.765408	1006
11	rs12360937	T	C	0.143141	1006
11	rs10894862	A	G	0.449304	1006
11	rs111258054	C	T	0.182903	1006
11	rs12360957	T	A	0.383698	1006
11	rs58887922	C	T	0.229622	1006
11	rs11223976	G	A	0.189861	1006
11	rs11223977	A	G	0.163022	1006
11	rs11223978	C	T	0.161034	1006
11	rs11223979	A	G	0.162028	1006
11	rs11223980	C	G	0.157058	1006
11	rs11223981	C	G	0.157058	1006
11	rs7930275	C	T	0.22167	1006
11	rs10894863	C	T	0.15507	1006
11	rs138709845	G	A	0.0218688	1006
11	rs10894864	G	A	0.158052	1006
11	rs10894865	A	G	0.159046	1006
11	rs10894866	T	C	0.159046	1006
11	rs79359469	A	G	0.0188867	1006
11	rs7931468	G	A	0.247515	1006
11	rs7946307	T	A	0.365805	1006
11	rs11223982	G	A	0.144135	1006
11	rs73030001	G	A	0.153082	1006
11	rs57952722	G	A	0.0894632	1006
11	rs7934611	C	T	0.084493	1006
11	rs11223983	T	A	0.166004	1006
11	rs150727526	G	A	0.0238569	1006
11	rs61909313	G	C	0.0874751	1006
11	rs10791387	C	T	0.650099	1006
11	rs35397222	C	T	0.102386	1006
11	rs11223984	C	T	0.180915	1006
11	rs1892984	G	T	0.235586	1006
11	rs67344499	T	A	0.0497018	1006
11	rs12807823	T	C	0.130219	1006
11	rs12807834	T	G	0.130219	1006
11	rs145343222	A	G	0.028827	1006
11	rs4614466	A	T	0.229622	1006
11	rs73031703	A	T	0.0149105	1006
11	rs67182737	G	C	0.0745527	1006
11	rs4937947	A	G	0.380716	1006
11	rs4937948	G	A	0.148111	1006
11	rs4936250	C	G	0.667992	1006
11	rs59291637	C	T	0.0467197	1006
11	rs75967183	G	A	0.205765	1006
11	rs10750576	G	A	0.362823	1006
11	rs10791388	C	T	0.236581	1006
11	rs11600759	C	G	0.177932	1006
11	rs11223986	G	C	0.317097	1006
11	rs4937949	A	G	0.364811	1006
11	rs4937950	C	T	0.0477137	1006
11	rs10894867	A	T	0.317097	1006
11	rs11223987	G	A	0.317097	1006
11	rs35818328	G	C	0.129225	1006
11	rs1944880	C	T	0.364811	1006
11	rs1944881	T	C	0.963221	1006
11	rs34226067	C	T	0.129225	1006
11	rs77169798	G	A	0.0725646	1006
11	rs11223988	C	T	0.0367793	1006
11	rs11223989	A	G	0.0477137	1006
11	rs4937951	G	A	0.317097	1006
11	rs11223990	A	T	0.328032	1006
11	rs73031710	C	T	0.176938	1006
11	rs1892988	T	C	0.384692	1006
11	rs11223991	C	A	0.0735586	1006
11	rs73031712	C	A	0.214712	1006
11	rs76093320	G	A	0.0695825	1006
11	rs7481161	A	T	0.477137	1006
11	rs140259716	T	C	0.00894632	1006
11	rs11601707	T	C	0.319085	1006
11	rs189733109	G	A	0.0188867	1006
11	rs10894868	A	G	0.187873	1006
11	rs4937953	C	G	0.503976	1006
11	rs1944882	C	G	0.784294	1006
11	rs73031719	C	G	0.0715706	1006
11	rs73031721	C	T	0.0695825	1006
11	rs58822187	A	C	0.0308151	1006
11	rs73031723	G	A	0.0675944	1006
11	rs746541	A	T	0.538767	1006
11	rs7942145	C	T	0.0208748	1006
11	rs11223993	C	T	0.0208748	1006
11	rs1892989	A	T	0.055666	1006
11	rs11600687	G	A	0.0964215	1006
11	rs141190089	G	A	0.0447316	1006
11	rs1892990	T	C	0.0795229	1006
11	rs1892991	A	C	0.10338	1006
11	rs7932707	T	C	0.732604	1006
11	rs1944883	C	G	0.940358	1006
11	rs76694072	G	C	0.129225	1006
11	rs73031725	C	T	0.0606362	1006
11	rs1944884	C	T	0.729622	1006
11	rs6590763	C	G	0.729622	1006
11	rs67420314	C	T	0.0606362	1006
11	rs6590764	G	A	0.729622	1006
11	rs6590765	A	G	0.939364	1006
11	rs11604476	T	C	0.105368	1006
11	rs11602394	G	T	0.149105	1006
11	rs6590766	C	T	0.297217	1006
11	rs73031729	T	C	0.0616302	1006
11	rs948047	T	C	0.539761	1006
11	rs79384329	C	T	0.0188867	1006
11	rs73031730	T	C	0.0606362	1006
11	rs80332289	C	T	0.0437376	1006
11	rs11602945	G	A	0.105368	1006
11	rs11605136	T	C	0.105368	1006
11	rs73031731	G	C	0.0596421	1006
11	rs73031733	C	T	0.102386	1006
11	rs1944885	C	A	0.93837	1006
11	rs1944886	A	G	0.940358	1006
11	rs10894870	A	G	0.40159	1006
11	rs7929855	C	T	0.506958	1006
11	rs4569023	C	T	0.296223	1006
11	rs4539335	C	T	0.93837	1006
11	rs4454738	C	T	0.0854871	1006
11	rs4548634	G	A	0.296223	1006
11	rs4269937	A	C	0.296223	1006
11	rs4573692	G	A	0.296223	1006
11	rs73031743	C	T	0.0606362	1006
11	rs12575477	G	A	0.105368	1006
11	rs11223995	A	G	0.0198807	1006
11	rs59511896	G	A	0.105368	1006
11	rs35495944	G	A	0.0198807	1006
11	rs10791389	A	C	0.93837	1006
11	rs10894871	C	T	0.0198807	1006
11	rs12288121	T	C	0.21173	1006
11	rs12281154	C	A	0.21173	1006
11	rs7111624	G	T	0.414513	1006
11	rs4937954	T	C	0.93837	1006
11	rs4937955	G	A	0.105368	1006
11	rs12294419	A	T	0.296223	1006
11	rs4937956	T	C	0.105368	1006
11	rs1944887	A	G	0.581511	1006
11	rs1944888	T	G	0.297217	1006
11	rs73031752	G	A	0.0596421	1006
11	rs948048	C	T	0.173956	1006
11	rs948049	C	G	0.851889	1006
11	rs11223996	T	C	0.148111	1006
11	rs78974821	T	A	0.00894632	1006
11	rs7948847	G	T	0.00894632	1006
11	rs117640763	T	A	0.0497018	1006
11	rs55870300	T	C	0.0616302	1006
11	rs7948887	C	T	0.0954274	1006
11	rs7952242	G	A	0.0954274	1006
11	rs948050	G	A	0.423459	1006
11	rs2155300	G	C	0.486083	1006
11	rs73031758	C	T	0.0894632	1006
11	rs11223997	C	A	0.253479	1006
11	rs73031759	C	T	0.0954274	1006
11	rs1944889	T	C	0.833996	1006
11	rs11223998	T	C	0.253479	1006
11	rs1944890	A	G	0.423459	1006
11	rs10894872	A	G	0.423459	1006
11	rs73031763	C	T	0.0606362	1006
11	rs76514242	C	T	0.00497018	1006
11	rs7928150	G	A	0.423459	1006
11	rs12277245	C	T	0.252485	1006
11	rs6590767	C	A	0.836978	1006
11	rs112522138	G	A	0.0964215	1006
11	rs73031766	A	C	0.0616302	1006
11	rs11224000	A	C	0.0874751	1006
11	rs78133315	G	T	0.0874751	1006
11	rs10750577	G	C	0.83499	1006
11	rs73031768	T	C	0.0616302	1006
11	rs7939430	A	G	0.833996	1006
11	rs10750578	G	A	0.424453	1006
11	rs7939769	A	G	0.940358	1006
11	rs113007184	A	T	0.0974155	1006
11	rs114781441	C	T	0.0437376	1006
11	rs111822320	T	A	0.0994036	1006
11	rs7119012	G	C	0.763419	1006
11	rs7121975	C	A	0.0636183	1006
11	rs142466206	G	A	0.0616302	1006
11	rs61906986	G	C	0.244533	1006
11	rs7122072	C	T	0.691849	1006
11	rs118051174	T	C	0.0616302	1006
11	rs77263182	C	T	0.110338	1006
11	rs10750580	A	G	0.82008	1006
11	rs10894873	C	T	0.400596	1006
11	rs10894874	C	G	0.338966	1006
11	rs7126788	A	G	0.658052	1006
11	rs11224001	G	A	0.421471	1006
11	rs78255544	G	A	0.0616302	1006
11	rs73031774	C	T	0.0616302	1006
11	rs73031776	G	A	0.0616302	1006
11	rs9888241	G	T	0.821074	1006
11	rs116264730	G	A	0.0616302	1006
11	rs115441303	G	A	0.0616302	1006
11	rs73031782	T	G	0.0616302	1006
11	rs10894875	C	T	0.338966	1006
11	rs750965	C	T	0.0616302	1006
11	rs11606315	C	A	0.00795229	1006
11	rs11224002	C	T	0.0924453	1006
11	rs78041131	C	T	0.0924453	1006
11	rs10894876	C	G	0.421471	1006
11	rs7102831	T	C	0.822068	1006
11	rs73031788	A	G	0.0636183	1006
11	rs11224003	G	A	0.208748	1006
11	rs1944891	A	G	0.821074	1006
11	rs1944892	T	A	0.821074	1006
11	rs11532043	A	G	0.0914513	1006
11	rs74654311	G	T	0.026839	1006
11	rs11500924	G	T	0.209742	1006
11	rs11224004	C	T	0.208748	1006
11	rs7951448	G	A	0.00795229	1006
11	rs141697582	A	C	0.00795229	1006
11	rs1289464	A	G	0.821074	1006
11	rs1289463	A	G	0.421471	1006
11	rs10894877	G	A	0.245527	1006
11	rs11224005	T	A	0.0924453	1006
11	rs11224006	A	G	0.210736	1006
11	rs10894878	C	T	0.246521	1006
11	rs1289462	C	T	0.821074	1006
11	rs1289461	C	A	0.821074	1006
11	rs61906987	C	T	0.026839	1006
11	rs1289460	G	A	0.821074	1006
11	rs1289459	A	G	0.420477	1006
11	rs1289458	G	A	0.420477	1006
11	rs1289456	C	G	0.420477	1006
11	rs1289455	A	G	0.821074	1006
11	rs1289454	A	T	0.821074	1006
11	rs1289453	G	A	0.419483	1006
11	rs182515224	A	G	0.144135	1006
11	rs73031799	G	A	0.0626243	1006
11	rs1289452	G	A	0.579523	1006
11	rs7939085	G	A	0.00795229	1006
11	rs73031801	G	A	0.0666004	1006
11	rs138785348	A	G	0.0188867	1006
11	rs7120408	A	G	0.40159	1006
11	rs1289451	A	G	0.178926	1006
11	rs12283945	A	G	0.0188867	1006
11	rs7121029	C	G	0.0924453	1006
11	rs7121326	A	G	0.40159	1006
11	rs7107231	T	G	0.0924453	1006
11	rs71489025	T	C	0.0149105	1006
11	rs116941402	G	A	0.00994036	1006
11	rs10160383	A	G	0.212724	1006
11	rs1289450	C	T	0.239563	1006
11	rs73033711	C	A	0.0616302	1006
11	rs1289449	G	A	0.239563	1006
11	rs1289448	G	C	0.239563	1006
11	rs73033715	C	T	0.0616302	1006
11	rs11603506	A	G	0.00795229	1006
11	rs1289447	G	A	0.434394	1006
11	rs1289446	G	A	0.528827	1006
11	rs78497816	A	G	0.0427435	1006
11	rs1289445	C	T	0.222664	1006
11	rs1289444	A	G	0.422465	1006
11	rs67338270	G	C	0.184891	1006
11	rs73033778	T	C	0.0626243	1006
11	rs73033780	G	A	0.0715706	1006
11	rs79467923	G	C	0.0407555	1006
11	rs7123717	C	T	0.0715706	1006
11	rs77843073	T	C	0.0308151	1006
11	rs2000578	C	G	0.0427435	1006
11	rs1289504	A	G	0.550696	1006
11	rs1289503	C	A	0.292247	1006
11	rs143337948	G	C	0.0109344	1006
11	rs80123452	A	C	0.187873	1006
11	rs73033784	T	C	0.0715706	1006
11	rs73033785	G	T	0.0626243	1006
11	rs61512864	G	T	0.2167	1006
11	rs12420691	A	C	0.145129	1006
11	rs12419432	T	C	0.145129	1006
11	rs56772282	G	A	0.0636183	1006
11	rs11827154	A	G	0.145129	1006
11	rs74939605	C	T	0.00894632	1006
11	rs1289502	A	G	0.549702	1006
11	rs76911480	G	C	0.0248509	1006
11	rs59218406	G	A	0.0705765	1006
11	rs141257020	T	C	0.00397614	1006
11	rs57140849	C	T	0.0715706	1006
11	rs73033790	C	G	0.0626243	1006
11	rs137923432	C	T	0.0109344	1006
11	rs73033792	C	T	0.0715706	1006
11	rs11224017	T	C	0.207753	1006
11	rs1289501	T	C	0.291252	1006
11	rs117469996	C	T	0.00994036	1006
11	rs55734009	G	A	0.0228628	1006
11	rs880288	A	G	0.0626243	1006
11	rs79898696	A	G	0.0308151	1006
11	rs78466338	G	T	0.0308151	1006
11	rs184598155	A	G	0.0109344	1006
11	rs75896749	A	T	0.00894632	1006
11	rs1472890	C	T	0.0328032	1006
11	rs11224018	T	G	0.0705765	1006
11	rs1289500	G	A	0.597416	1006
11	rs74600085	T	C	0.00795229	1006
11	rs57661273	G	A	0.145129	1006
11	rs80283587	T	G	0.0626243	1006
11	rs61323393	G	A	0.147117	1006
11	rs73033795	C	G	0.0606362	1006
11	rs4936252	T	C	0.178926	1006
11	rs7119365	C	T	0.0417495	1006
11	rs73033798	C	T	0.0457256	1006
11	rs76587046	G	A	0.028827	1006
11	rs753353	A	G	0.447316	1006
11	rs11601150	G	A	0.0218688	1006
11	rs73033799	C	T	0.0467197	1006
11	rs10894879	C	T	0.393638	1006
11	rs10894880	G	A	0.375746	1006
11	rs118119536	C	A	0.0467197	1006
11	rs7131512	A	G	0.454274	1006
11	rs7101583	C	T	0.404573	1006
11	rs10791392	A	G	0.407555	1006
11	rs10791393	A	G	0.392644	1006
11	rs10894881	G	A	0.392644	1006
11	rs10894882	G	A	0.664016	1006
11	rs61907013	C	T	0.220676	1006
11	rs11224019	T	C	0.393638	1006
11	rs61907014	T	C	0.392644	1006
11	rs12272594	G	C	0.414513	1006
11	rs142120446	A	T	0.0308151	1006
11	rs7934215	T	C	0.0487078	1006
11	rs2076848	A	T	0.434394	1006
11	rs11826145	A	G	0.208748	1006
11	rs35781524	A	G	0.209742	1006
11	rs732804	A	G	0.220676	1006
11	rs10894884	T	G	0.236581	1006
11	rs11224020	A	G	0.237575	1006
11	rs12805123	T	C	0.232604	1006
11	rs67315789	G	A	0.0994036	1006
11	rs71489026	T	C	0.100398	1006
11	rs10791394	T	C	0.460239	1006
11	rs57197430	G	A	0.0298211	1006
11	rs2846164	T	C	0.0467197	1006
11	rs1039778	G	A	0.757455	1006
11	rs11224021	G	A	0.149105	1006
11	rs73035310	G	A	0.0636183	1006
11	rs146429047	C	G	0.0208748	1006
11	rs34695803	C	T	0.0178926	1006
11	rs35488033	G	A	0.197813	1006
11	rs73035313	C	T	0.0666004	1006
11	rs75563794	A	C	0.0208748	1006
11	rs10750581	A	G	0.647117	1006
11	rs11224022	T	C	0.493042	1006
11	rs117018139	A	G	0.0626243	1006
11	rs10750582	G	A	0.133201	1006
11	rs7931119	G	A	0.413519	1006
11	rs7931065	A	G	0.214712	1006
11	rs74743721	G	A	0.0666004	1006
11	rs931932	A	C	0.151093	1006
11	rs10894887	A	G	0.640159	1006
11	rs61907020	A	G	0.210736	1006
11	rs10736617	T	C	0.638171	1006
11	rs7116815	A	G	0.361829	1006
11	rs12807278	G	A	0.210736	1006
11	rs7117049	A	G	0.083499	1006
11	rs73035318	C	T	0.0854871	1006
11	rs74392170	C	T	0.00397614	1006
11	rs10750583	C	T	0.637177	1006
11	rs61907021	G	A	0.21173	1006
11	rs11825380	C	T	0.0636183	1006
11	rs2102431	A	G	0.536779	1006
11	rs76566554	G	A	0.0188867	1006
11	rs11825547	G	A	0.0397614	1006
11	rs11825571	G	T	0.0397614	1006
11	rs2155302	G	A	0.249503	1006
11	rs11826078	G	A	0.027833	1006
11	rs11826107	G	A	0.028827	1006
11	rs751121	A	G	0.0656064	1006
11	rs78255966	C	T	0.026839	1006
11	rs2136098	G	A	0.441352	1006
11	rs1289526	T	C	0.0218688	1006
11	rs142442525	A	G	0.026839	1006
11	rs35164800	G	T	0.0357853	1006
11	rs147706238	T	C	0.026839	1006
11	rs77346167	C	T	0.0715706	1006
11	rs150201574	T	C	0.026839	1006
11	rs12786781	T	C	0.0427435	1006
11	rs11826391	T	C	0.026839	1006
11	rs77607145	C	T	0.026839	1006
11	rs116916273	T	C	0.026839	1006
11	rs12806059	T	G	0.0894632	1006
11	rs75868482	A	G	0.0636183	1006
11	rs75430892	G	T	0.026839	1006
11	rs117353740	T	C	0.026839	1006
11	rs77993842	T	A	0.026839	1006
11	rs61907022	G	T	0.0248509	1006
11	rs117318408	G	A	0.026839	1006
11	rs11224024	A	G	0.135189	1006
11	rs77145317	T	C	0.026839	1006
11	rs116015231	C	T	0.026839	1006
11	rs117728036	A	G	0.026839	1006
11	rs35190814	T	C	0.0914513	1006
11	rs34284944	C	T	0.0536779	1006
11	rs79098073	C	T	0.026839	1006
11	rs61907024	A	G	0.0347913	1006
11	rs74527124	C	T	0.0536779	1006
11	rs57214808	G	C	0.16501	1006
11	rs142314511	G	A	0.026839	1006
11	rs151251511	T	A	0.026839	1006
11	rs78061217	C	T	0.135189	1006
11	rs7128592	A	G	0.473161	1006
11	rs10791396	T	C	0.328032	1006
11	rs11826539	G	A	0.026839	1006
11	rs78041009	C	T	0.026839	1006
11	rs906626	G	A	0.471173	1006
11	rs78217824	A	G	0.0765408	1006
11	rs7103398	G	A	0.0536779	1006
11	rs116991955	A	G	0.026839	1006
11	rs80091307	C	T	0.0477137	1006
11	rs7106361	A	G	0.473161	1006
11	rs34265320	C	T	0.0924453	1006
11	rs61907039	C	T	0.16501	1006
11	rs117453778	G	A	0.026839	1006
11	rs10791397	G	A	0.473161	1006
11	rs12799339	T	C	0.145129	1006
11	rs78492316	G	A	0.120278	1006
11	rs2000577	G	A	0.16501	1006
11	rs12804167	C	T	0.145129	1006
11	rs34965705	T	C	0.146123	1006
11	rs12804688	G	A	0.145129	1006
11	rs188837178	A	C	0.0119284	1006
11	rs12786926	T	C	0.145129	1006
11	rs12785284	A	C	0.145129	1006
11	rs11224025	A	G	0.0715706	1006
11	rs118075499	G	A	0.026839	1006
11	rs12786906	C	A	0.146123	1006
11	rs12223192	T	C	0.473161	1006
11	rs11224026	A	G	0.163022	1006
11	rs11820535	C	T	0.16501	1006
11	rs11224027	T	C	0.0715706	1006
11	rs60907573	A	G	0.300199	1006
11	rs117748443	T	G	0.027833	1006
11	rs11224028	G	A	0.135189	1006
11	rs78351114	C	T	0.0536779	1006
11	rs55808446	C	T	0.0924453	1006
11	rs34542693	G	A	0.0536779	1006
11	rs34536405	G	A	0.0536779	1006
11	rs7936977	G	A	0.027833	1006
11	rs4293132	G	C	0.380716	1006
11	rs7936900	C	T	0.026839	1006
11	rs7940508	A	G	0.026839	1006
11	rs7940970	G	A	0.026839	1006
11	rs7927610	T	C	0.026839	1006
11	rs12360905	C	T	0.0894632	1006
11	rs7108393	T	C	0.138171	1006
11	rs114618924	A	G	0.026839	1006
11	rs7123244	A	T	0.0924453	1006
11	rs948051	G	A	0.0218688	1006
11	rs7127211	G	A	0.0536779	1006
11	rs74792113	G	A	0.026839	1006
11	rs1467017	G	A	0.349901	1006
11	rs59196059	G	T	0.158052	1006
11	rs150472138	G	A	0.0228628	1006
11	rs117755556	G	A	0.0318091	1006
11	rs6590770	A	C	0.475149	1006
11	rs7952462	A	C	0.026839	1006
11	rs7101439	C	T	0.0606362	1006
11	rs148498453	T	C	0.026839	1006
11	rs12788379	C	G	0.22167	1006
11	rs117116064	A	G	0.026839	1006
11	rs75678793	C	T	0.0596421	1006
11	rs10894888	C	T	0.0695825	1006
11	rs35588559	A	G	0.0815109	1006
11	rs61907047	C	T	0.0258449	1006
11	rs7950621	T	C	0.0626243	1006
11	rs4936253	G	A	0.379722	1006
11	rs150839797	A	C	0.00397614	1006
11	rs6590773	C	T	0.225646	1006
11	rs10894890	T	C	0.224652	1006
11	rs1567299	T	A	0.249503	1006
11	rs1007705	A	G	0.241551	1006
11	rs1007704	C	T	0.241551	1006
11	rs2512917	C	A	0.256461	1006
11	rs118004397	G	A	0.0616302	1006
11	rs12798506	T	C	0.243539	1006
11	rs2846187	T	C	0.243539	1006
11	rs66823972	T	C	0.243539	1006
11	rs68091574	G	C	0.243539	1006
11	rs2846186	T	C	0.243539	1006
11	rs2661962	A	G	0.243539	1006
11	rs77222285	T	A	0.0497018	1006
11	rs2661963	C	G	0.243539	1006
11	rs2846185	A	T	0.243539	1006
11	rs2661964	G	A	0.243539	1006
11	rs117219020	A	T	0.0308151	1006
11	rs2846184	T	G	0.245527	1006
11	rs2661965	G	A	0.243539	1006
11	rs2661966	A	G	0.243539	1006
11	rs3133340	C	T	0.243539	1006
11	rs67998008	C	G	0.243539	1006
11	rs2846183	T	A	0.243539	1006
11	rs79573039	A	G	0.0586481	1006
11	rs2508831	T	C	0.243539	1006
11	rs75418283	C	T	0.0934394	1006
11	rs75001757	G	A	0.0954274	1006
11	rs2846182	T	C	0.243539	1006
11	rs2662004	G	A	0.243539	1006
11	rs114113036	A	C	0.0308151	1006
11	rs77833531	G	C	0.0497018	1006
11	rs12789362	G	A	0.243539	1006
11	rs2846181	T	C	0.243539	1006
11	rs2662003	T	G	0.245527	1006
11	rs2662002	A	T	0.479125	1006
11	rs2662001	G	A	0.244533	1006
11	rs2846180	C	T	0.244533	1006
11	rs2662000	G	T	0.244533	1006
11	rs2661999	A	G	0.476143	1006
11	rs1939725	T	G	0.478131	1006
11	rs1939724	C	T	0.243539	1006
11	rs1939723	G	A	0.243539	1006
11	rs2846177	A	G	0.243539	1006
11	rs76782000	C	A	0.0129225	1006
11	rs2846176	T	C	0.243539	1006
11	rs2661997	G	A	0.243539	1006
11	rs2661996	G	A	0.243539	1006
11	rs2661995	T	C	0.243539	1006
11	rs2508829	A	G	0.243539	1006
11	rs2512916	C	T	0.243539	1006
11	rs11599970	T	C	0.10835	1006
11	rs11606147	C	T	0.0497018	1006
11	rs2661994	A	G	0.382704	1006
11	rs149161620	C	T	0.0139165	1006
11	rs2186715	A	G	0.243539	1006
11	rs2186714	A	G	0.351889	1006
11	rs2155304	T	C	0.351889	1006
11	rs2186713	C	T	0.243539	1006
11	rs2846175	A	G	0.243539	1006
11	rs2136100	T	A	0.479125	1006
11	rs1939722	C	T	0.399602	1006
11	rs113946880	C	T	0.0586481	1006
11	rs11603669	C	T	0.173956	1006
11	rs11603673	C	T	0.0497018	1006
11	rs150139607	C	A	0.0149105	1006
11	rs11607861	A	C	0.10338	1006
11	rs7924471	T	G	0.104374	1006
11	rs149265711	T	C	0.026839	1006
11	rs2846174	A	G	0.465209	1006
11	rs2846173	T	C	0.498012	1006
11	rs2846172	C	A	0.380716	1006
11	rs12787678	T	C	0.351889	1006
11	rs4936254	T	C	0.0328032	1006
11	rs2661992	A	G	0.483101	1006
11	rs2661991	C	G	0.271372	1006
11	rs2846171	G	C	0.333002	1006
11	rs2846170	T	G	0.241551	1006
11	rs2846169	A	G	0.242545	1006
11	rs117634064	C	G	0.0298211	1006
11	rs2661990	A	C	0.337972	1006
11	rs2186712	G	A	0.247515	1006
11	rs77834843	G	T	0.0308151	1006
11	rs80159203	G	A	0.0139165	1006
11	rs2155303	T	C	0.246521	1006
11	rs117106374	C	A	0.0308151	1006
11	rs2846168	T	C	0.246521	1006
11	rs117720555	T	G	0.0308151	1006
11	rs2846167	C	T	0.2167	1006
11	rs115658840	C	T	0.0308151	1006
11	rs2846166	G	A	0.248509	1006
11	rs146531248	A	G	0.0308151	1006
11	rs59918499	G	T	0.2167	1006
11	rs2508827	C	G	0.2167	1006
11	rs117221770	T	G	0.0308151	1006
11	rs2247155	A	G	0.446322	1006
11	rs2846159	C	T	0.218688	1006
11	rs116121759	C	T	0.0337972	1006
11	rs2846160	A	G	0.217694	1006
11	rs2846161	G	T	0.217694	1006
11	rs7106918	G	A	0.218688	1006
11	rs2661987	T	C	0.249503	1006
11	rs76918426	T	C	0.0914513	1006
11	rs2846147	G	A	0.217694	1006
11	rs2661986	A	C	0.217694	1006
11	rs56704033	A	G	0.10835	1006
11	rs73591671	G	T	0.026839	1006
11	rs2661985	G	A	0.139165	1006
11	rs2846148	T	C	0.217694	1006
11	rs2661984	A	G	0.217694	1006
11	rs2846149	T	C	0.217694	1006
11	rs2846150	G	A	0.217694	1006
11	rs79711577	G	T	0.0914513	1006
11	rs78166768	T	A	0.0914513	1006
11	rs2846151	A	C	0.217694	1006
11	rs2661983	T	C	0.33996	1006
11	rs115090355	C	A	0.0308151	1006
11	rs114608555	G	C	0.0308151	1006
11	rs2846152	A	G	0.217694	1006
11	rs2846153	T	C	0.218688	1006
11	rs117230929	G	A	0.0318091	1006
11	rs2846154	C	T	0.219682	1006
11	rs78089118	G	A	0.0308151	1006
11	rs2661982	A	G	0.219682	1006
11	rs2846155	C	T	0.219682	1006
11	rs2661981	G	A	0.219682	1006
11	rs2661980	T	A	0.219682	1006
11	rs2661979	T	C	0.250497	1006
11	rs75417593	G	A	0.0308151	1006
11	rs1892987	T	C	0.342942	1006
11	rs2155298	G	A	0.219682	1006
11	rs2661978	C	G	0.252485	1006
11	rs2661977	T	C	0.251491	1006
11	rs2846146	C	T	0.251491	1006
11	rs2661976	T	C	0.251491	1006
11	rs2661975	T	G	0.250497	1006
11	rs2846145	G	A	0.250497	1006
11	rs10894891	C	G	0.699801	1006
11	rs2661974	T	G	0.250497	1006
11	rs2661973	G	T	0.250497	1006
11	rs2846144	G	A	0.250497	1006
11	rs2155297	G	A	0.250497	1006
11	rs2846143	T	C	0.236581	1006
11	rs2661972	C	A	0.250497	1006
11	rs12292249	C	T	0.121272	1006
11	rs2661971	G	C	0.251491	1006
11	rs2661970	A	T	0.251491	1006
11	rs2846142	G	A	0.251491	1006
11	rs2846141	A	G	0.250497	1006
11	rs2661969	T	C	0.251491	1006
11	rs1892986	T	C	0.250497	1006
11	rs1892985	T	A	0.248509	1006
11	rs11607528	C	T	0.0914513	1006
11	rs2661968	A	T	0.305169	1006
11	rs11224035	G	A	0.121272	1006
11	rs2661967	C	T	0.141153	1006
11	rs74822169	T	C	0.0308151	1006
11	rs117347862	G	C	0.0308151	1006
11	rs114903043	A	C	0.0308151	1006
11	rs12578074	G	A	0.217694	1006
11	rs7118455	C	T	0.248509	1006
11	rs7104195	T	C	0.217694	1006
11	rs12793067	T	C	0.248509	1006
11	rs11605126	A	G	0.0666004	1006
11	rs66472320	A	G	0.245527	1006
11	rs7131091	C	T	0.0497018	1006
11	rs11822880	C	G	0.104374	1006
11	rs60428408	G	A	0.21173	1006
11	rs11224038	C	T	0.0129225	1006
11	rs11828313	A	T	0.105368	1006
11	rs1995763	G	A	0.345924	1006
11	rs1995764	G	A	0.21173	1006
11	rs113342468	T	C	0.0248509	1006
11	rs11601345	C	T	0.0924453	1006
11	rs11603594	T	C	0.44334	1006
11	rs58005948	G	A	0.300199	1006
11	rs11224039	T	A	0.444334	1006
11	rs58174945	C	T	0.301193	1006
11	rs11224040	T	C	0.246521	1006
11	rs117581437	T	C	0.0178926	1006
11	rs114161663	T	C	0.0308151	1006
11	rs12786937	T	C	0.244533	1006
11	rs34631556	G	A	0.244533	1006
11	rs117210988	G	A	0.0298211	1006
11	rs61907053	C	A	0.027833	1006
11	rs7930666	G	A	0.244533	1006
11	rs6590776	G	A	0.0497018	1006
11	rs11224043	C	A	0.05666	1006
11	rs35342314	C	T	0.243539	1006
11	rs67693463	G	A	0.220676	1006
11	rs11224044	T	C	0.0656064	1006
11	rs7938791	G	A	0.61332	1006
11	rs1508540	T	C	0.310139	1006
11	rs7120769	G	A	0.142147	1006
11	rs146200059	G	A	0.027833	1006
11	rs73039379	A	T	0.0149105	1006
11	rs34781545	G	A	0.0685885	1006
11	rs73039381	G	A	0.026839	1006
11	rs12795327	C	T	0.204771	1006
11	rs7125596	C	T	0.560636	1006
11	rs117219196	T	C	0.0984095	1006
11	rs10791399	G	T	0.518887	1006
11	rs12801508	C	T	0.0725646	1006
11	rs11224045	A	G	0.114314	1006
11	rs12803080	T	C	0.0695825	1006
11	rs77341994	C	T	0.0178926	1006
11	rs7951054	A	G	0.145129	1006
11	rs12808830	A	G	0.0695825	1006
11	rs4936255	C	G	0.317097	1006
11	rs73039389	A	G	0.0715706	1006
11	rs11224046	G	A	0.126243	1006
11	rs76602061	G	T	0.110338	1006
11	rs7115059	A	T	0.0646123	1006
11	rs78167799	T	G	0.0497018	1006
11	rs4937969	T	A	0.496024	1006
11	rs117076980	G	T	0.0626243	1006
11	rs67844929	G	A	0.0646123	1006
11	rs66483409	C	T	0.0646123	1006
11	rs34697112	T	C	0.0646123	1006
11	rs111718303	G	A	0.0626243	1006
11	rs11224047	G	C	0.136183	1006
11	rs143588996	C	G	0.0119284	1006
11	rs11224048	T	C	0.26839	1006
11	rs906628	A	C	0.0666004	1006
11	rs73593415	G	A	0.308151	1006
11	rs61352759	A	C	0.287276	1006
11	rs79518674	C	T	0.121272	1006
11	rs78607875	A	T	0.17495	1006
11	rs7931903	T	C	0.370775	1006
11	rs11224049	T	C	0.316103	1006
11	rs7932186	T	G	0.250497	1006
11	rs7945641	A	G	0.250497	1006
11	rs7945671	A	C	0.138171	1006
11	rs7932439	T	C	0.250497	1006
11	rs7945804	A	G	0.250497	1006
11	rs7932673	T	C	0.250497	1006
11	rs113419799	C	T	0.0178926	1006
11	rs75355374	T	C	0.111332	1006
11	rs58440468	G	A	0.249503	1006
11	rs74395207	G	A	0.0477137	1006
11	rs11224050	G	A	0.249503	1006
11	rs11224051	A	G	0.249503	1006
11	rs11224052	G	T	0.249503	1006
11	rs2102432	C	T	0.627237	1006
11	rs34479807	T	C	0.0656064	1006
11	rs34783672	C	T	0.0656064	1006
11	rs76196664	G	T	0.137177	1006
11	rs4937970	G	A	0.627237	1006
11	rs76664429	G	A	0.0477137	1006
11	rs75570090	G	A	0.0636183	1006
11	rs11224055	C	T	0.138171	1006
11	rs11224056	T	G	0.249503	1006
11	rs76645552	T	C	0.138171	1006
11	rs73593442	T	C	0.250497	1006
11	rs75997706	C	T	0.138171	1006
11	rs73593443	A	G	0.249503	1006
11	rs12791869	A	T	0.028827	1006
11	rs78109250	C	A	0.0238569	1006
11	rs11224057	A	C	0.252485	1006
11	rs11224058	C	A	0.311133	1006
11	rs35757568	T	C	0.0656064	1006
11	rs35253035	A	T	0.0437376	1006
11	rs10458997	C	T	0.313121	1006
11	rs79564337	C	T	0.0417495	1006
11	rs34850354	G	A	0.0646123	1006
11	rs12574331	T	C	0.141153	1006
11	rs73041210	T	A	0.224652	1006
11	rs11224059	C	T	0.385686	1006
11	rs11224060	A	T	0.394632	1006
11	rs2136099	T	C	0.496024	1006
11	rs34351909	A	T	0.333996	1006
11	rs7939914	G	A	0.491054	1006
11	rs10894894	C	A	0.135189	1006
11	rs11602088	T	A	0.333996	1006
11	rs7940357	G	A	0.333996	1006
11	rs74426818	T	C	0.0308151	1006
11	rs77351419	A	G	0.134195	1006
11	rs149222803	G	A	0.00994036	1006
11	rs35113837	G	T	0.232604	1006
11	rs34569189	C	T	0.233598	1006
11	rs4937971	G	A	0.333996	1006
11	rs73043045	G	A	0.232604	1006
11	rs76332079	G	T	0.133201	1006
11	rs73043047	A	G	0.0238569	1006
11	rs11224062	G	A	0.33499	1006
11	rs55680743	C	T	0.228628	1006
11	rs12417445	G	A	0.328032	1006
11	rs11224063	G	A	0.100398	1006
11	rs113984292	G	A	0.133201	1006
11	rs10894895	C	G	0.337972	1006
11	rs11224064	A	G	0.33996	1006
11	rs79941362	C	A	0.133201	1006
11	rs4937972	A	C	0.101392	1006
11	rs4937973	A	C	0.101392	1006
11	rs10791401	G	C	0.23161	1006
11	rs73043052	C	T	0.233598	1006
11	rs11224065	A	T	0.491054	1006
11	rs67888275	C	T	0.256461	1006
11	rs67038736	G	A	0.154076	1006
11	rs7120880	T	A	0.259443	1006
11	rs1677564	C	G	0.710736	1006
11	rs7113516	G	A	0.028827	1006
11	rs7129840	T	C	0.244533	1006
11	rs149272182	G	A	0.0168986	1006
11	rs10894897	G	A	0.50497	1006
11	rs149822112	A	G	0.0298211	1006
11	rs7104477	C	T	0.308151	1006
11	rs7108263	C	T	0.304175	1006
11	rs7108306	A	C	0.543738	1006
11	rs150765602	C	G	0.00994036	1006
11	rs4937974	C	A	0.572565	1006
11	rs7125232	T	A	0.437376	1006
11	rs4937975	T	A	0.105368	1006
11	rs10791402	G	T	0.105368	1006
11	rs543517	A	T	0.882704	1006
11	rs4937976	T	C	0.107356	1006
11	rs4937977	T	C	0.101392	1006
11	rs2063220	C	T	0.409543	1006
11	rs1478751	T	C	0.542744	1006
11	rs1478750	T	C	0.547714	1006
11	rs7939829	G	A	0.166004	1006
11	rs75153491	C	T	0.026839	1006
11	rs143558582	C	T	0.00994036	1006
11	rs7121798	G	C	0.131213	1006
11	rs142459367	A	T	0.028827	1006
11	rs10894898	A	G	0.413519	1006
11	rs56005038	A	C	0.0119284	1006
11	rs11224066	G	A	0.130219	1006
11	rs12361181	C	T	0.130219	1006
11	rs11224068	G	A	0.172962	1006
11	rs11224069	C	T	0.0914513	1006
11	rs528420	T	C	0.672962	1006
11	rs529516	T	C	0.529821	1006
11	rs527199	C	T	0.524851	1006
11	rs76539275	G	A	0.028827	1006
11	rs1382498	T	C	0.629225	1006
11	rs1382497	G	C	0.62326	1006
11	rs4290245	G	A	0.0437376	1006
11	rs1824830	C	T	0.462227	1006
11	rs4495910	C	G	0.445328	1006
11	rs34670930	G	C	0.0298211	1006
11	rs4290246	G	T	0.430417	1006
11	rs4290247	G	A	0.478131	1006
11	rs4290248	G	A	0.478131	1006
11	rs4272797	T	C	0.479125	1006
11	rs72653413	C	T	0.0178926	1006
11	rs4936257	C	T	0.479125	1006
11	rs80172584	T	G	0.0178926	1006
11	rs1542997	C	A	0.124254	1006
11	rs4937978	G	A	0.442346	1006
11	rs140181679	C	G	0.0109344	1006
11	rs144030967	G	T	0.0168986	1006
11	rs11224070	C	T	0.00994036	1006
11	rs78485315	G	C	0.122266	1006
11	rs10894899	T	C	0.479125	1006
11	rs4937979	A	G	0.479125	1006
11	rs144680066	C	G	0.0149105	1006
11	rs4936258	C	A	0.479125	1006
11	rs72653414	A	G	0.0178926	1006
11	rs7934970	A	G	0.479125	1006
11	rs6590778	A	G	0.477137	1006
11	rs117624783	A	G	0.122266	1006
11	rs2199668	A	T	0.441352	1006
11	rs184433587	C	T	0.00994036	1006
11	rs12275675	C	T	0.0159046	1006
11	rs140766270	C	T	0.00795229	1006
11	rs10894900	C	G	0.2833	1006
11	rs1478747	G	A	0.257455	1006
11	rs146916874	G	A	0.0149105	1006
11	rs1478744	C	T	0.584493	1006
11	rs516785	C	G	0.818091	1006
11	rs2885463	A	G	0.394632	1006
11	rs79750743	C	T	0.0387674	1006
11	rs55824808	A	T	0.0238569	1006
11	rs10894901	A	G	0.39165	1006
11	rs1382496	C	T	0.0168986	1006
11	rs117957876	C	T	0.0218688	1006
11	rs10894902	T	C	0.385686	1006
11	rs10791403	C	T	0.38171	1006
11	rs72653415	A	G	0.0168986	1006
11	rs12184440	C	T	0.390656	1006
11	rs61908481	G	A	0.00795229	1006
11	rs74675019	C	T	0.0238569	1006
11	rs73043071	A	T	0.0924453	1006
11	rs1987961	C	T	0.39165	1006
11	rs906627	A	C	0.39165	1006
11	rs150562709	C	T	0.0397614	1006
11	rs73043074	C	A	0.0924453	1006
11	rs1154904	A	G	0.535785	1006
11	rs1154905	C	A	0.361829	1006
11	rs113076319	C	T	0.0526839	1006
11	rs73043078	A	G	0.0964215	1006
11	rs73043079	G	C	0.0934394	1006
11	rs476135	A	G	0.106362	1006
11	rs2015703	A	G	0.348907	1006
11	rs78387323	C	T	0.0367793	1006
11	rs1316723	T	C	0.387674	1006
11	rs2885465	G	T	0.348907	1006
11	rs1080724	G	A	0.348907	1006
11	rs11224073	G	A	0.0397614	1006
11	rs73043085	C	T	0.0924453	1006
11	rs11828067	T	C	0.387674	1006
11	rs35233026	C	A	0.255467	1006
11	rs75167671	T	C	0.0367793	1006
11	rs10750584	T	C	0.444334	1006
11	rs73043088	T	C	0.0924453	1006
11	rs79279327	C	T	0.0298211	1006
11	rs3862649	G	A	0.348907	1006
11	rs1156313	T	C	0.387674	1006
11	rs1156314	G	A	0.347913	1006
11	rs487883	C	T	0.0178926	1006
11	rs76242774	C	T	0.0367793	1006
11	rs1156315	T	C	0.348907	1006
11	rs117418027	G	A	0.0864811	1006
11	rs7924544	G	C	0.0228628	1006
11	rs1156316	G	A	0.348907	1006
11	rs2169860	G	A	0.254473	1006
11	rs2127073	T	C	0.347913	1006
11	rs73043094	G	T	0.0924453	1006
11	rs77770577	C	A	0.0377734	1006
11	rs2127074	G	A	0.347913	1006
11	rs2127075	C	G	0.387674	1006
11	rs55633852	C	T	0.0924453	1006
11	rs2127076	A	G	0.387674	1006
11	rs7932220	G	A	0.254473	1006
11	rs11224074	G	A	0.255467	1006
11	rs11224075	A	G	0.387674	1006
11	rs77118975	T	G	0.0367793	1006
11	rs4937980	C	G	0.387674	1006
11	rs12226882	C	T	0.252485	1006
11	rs10894903	C	T	0.384692	1006
11	rs10894904	G	A	0.384692	1006
11	rs10894905	C	T	0.384692	1006
11	rs72653416	T	C	0.0159046	1006
11	rs79428444	G	T	0.0377734	1006
11	rs73046980	A	G	0.0924453	1006
11	rs12224400	A	C	0.402584	1006
11	rs73046983	A	G	0.0924453	1006
11	rs56004426	C	T	0.0864811	1006
11	rs55676277	T	C	0.403579	1006
11	rs55908516	C	T	0.0924453	1006
11	rs56326151	G	T	0.0924453	1006
11	rs2127077	A	G	0.385686	1006
11	rs56230411	T	C	0.0924453	1006
11	rs77891531	T	C	0.0367793	1006
11	rs513718	T	C	0.0188867	1006
11	rs117622543	T	C	0.0367793	1006
11	rs55674427	C	T	0.027833	1006
11	rs10894906	C	T	0.0387674	1006
11	rs11224076	C	T	0.348907	1006
11	rs556680	T	C	0.83002	1006
11	rs11224077	C	T	0.253479	1006
11	rs73030913	G	A	0.0924453	1006
11	rs10791404	A	G	0.38668	1006
11	rs79882188	T	A	0.0367793	1006
11	rs79073036	G	A	0.0367793	1006
11	rs77798045	T	G	0.0377734	1006
11	rs79338945	C	T	0.0377734	1006
11	rs11224078	C	T	0.252485	1006
11	rs1564245	A	G	0.403579	1006
11	rs76868057	A	G	0.0367793	1006
11	rs75860940	A	G	0.0367793	1006
11	rs1478748	C	T	0.387674	1006
11	rs12274491	G	C	0.0168986	1006
11	rs12361563	G	A	0.0119284	1006
11	rs7950628	C	T	0.387674	1006
11	rs78385504	T	C	0.0377734	1006
11	rs7951313	G	A	0.347913	1006
11	rs76994777	C	T	0.0367793	1006
11	rs73030923	T	G	0.0924453	1006
11	rs972642	A	G	0.387674	1006
11	rs11224079	T	C	0.0387674	1006
11	rs7479091	A	G	0.388668	1006
11	rs73030925	A	G	0.0934394	1006
11	rs72653417	G	A	0.0149105	1006
11	rs55730629	T	G	0.0924453	1006
11	rs1567300	C	A	0.387674	1006
11	rs56235583	C	T	0.0924453	1006
11	rs77598777	T	C	0.0377734	1006
11	rs7108016	G	T	0.253479	1006
11	rs75229202	C	T	0.0377734	1006
11	rs73030929	T	C	0.0924453	1006
11	rs35301608	A	G	0.387674	1006
11	rs35436325	G	A	0.257455	1006
11	rs113095779	T	C	0.0924453	1006
11	rs113839393	G	C	0.0367793	1006
11	rs73595328	C	A	0.0387674	1006
11	rs75925473	G	A	0.0894632	1006
11	rs80041733	G	A	0.0745527	1006
11	rs7119469	T	C	0.256461	1006
11	rs12791112	C	T	0.254473	1006
11	rs12797636	T	C	0.387674	1006
11	rs4247669	C	A	0.403579	1006
11	rs4937983	T	C	0.296223	1006
11	rs73030935	A	G	0.0924453	1006
11	rs4937984	T	C	0.388668	1006
11	rs114671494	C	T	0.0258449	1006
11	rs73595332	G	A	0.0377734	1006
11	rs117945047	G	A	0.0178926	1006
11	rs4293133	G	A	0.296223	1006
11	rs7118700	T	A	0.253479	1006
11	rs1824832	C	T	0.0924453	1006
11	rs112875587	G	A	0.0914513	1006
11	rs112898155	C	G	0.0377734	1006
11	rs143687994	A	G	0.0109344	1006
11	rs111493561	A	T	0.0178926	1006
11	rs56155920	A	G	0.0924453	1006
11	rs56371732	T	A	0.0377734	1006
11	rs114410742	T	C	0.0367793	1006
11	rs78487945	C	T	0.0367793	1006
11	rs116112008	G	A	0.0238569	1006
11	rs1319913	T	C	0.256461	1006
11	rs117715537	C	T	0.0367793	1006
11	rs11224084	C	G	0.387674	1006
11	rs143784037	A	G	0.0318091	1006
11	rs10894907	G	T	0.38171	1006
11	rs11224085	G	A	0.246521	1006
11	rs117385230	T	C	0.0367793	1006
11	rs112643271	C	T	0.0387674	1006
11	rs117185008	A	G	0.0367793	1006
11	rs12288344	G	A	0.149105	1006
11	rs11224086	G	A	0.121272	1006
11	rs11224087	C	T	0.164016	1006
11	rs7938605	T	A	0.161034	1006
11	rs7952210	G	A	0.161034	1006
11	rs7952020	C	T	0.50994	1006
11	rs117226076	G	A	0.0357853	1006
11	rs6590779	G	T	0.137177	1006
11	rs6590780	T	C	0.301193	1006
11	rs7952694	G	T	0.135189	1006
11	rs7131575	A	G	0.347913	1006
11	rs12418128	A	G	0.28827	1006
11	rs73030946	A	G	0.0864811	1006
11	rs11224088	G	A	0.151093	1006
11	rs11224089	G	A	0.151093	1006
11	rs7125601	T	C	0.951292	1006
11	rs11224090	G	A	0.151093	1006
11	rs11224091	C	T	0.152087	1006
11	rs7932513	C	G	0.272366	1006
11	rs11224092	G	A	0.151093	1006
11	rs73030948	G	A	0.0864811	1006
11	rs143555526	A	G	0.0864811	1006
11	rs11224093	T	G	0.152087	1006
11	rs75070742	T	A	0.0139165	1006
11	rs141562848	A	T	0.0139165	1006
11	rs75665793	C	G	0.0427435	1006
11	rs6590781	C	T	0.272366	1006
11	rs1478743	A	G	0.152087	1006
11	rs57050214	C	T	0.0427435	1006
11	rs57768460	T	C	0.152087	1006
11	rs11224097	G	T	0.139165	1006
11	rs11224098	A	G	0.152087	1006
11	rs11224099	G	A	0.151093	1006
11	rs10894909	A	G	0.557654	1006
11	rs73046806	G	A	0.150099	1006
11	rs74784905	C	G	0.0427435	1006
11	rs6590782	G	A	0.27336	1006
11	rs11224100	C	G	0.153082	1006
11	rs11224101	T	C	0.151093	1006
11	rs56370036	A	C	0.149105	1006
11	rs11224102	G	A	0.151093	1006
11	rs57373089	G	A	0.151093	1006
11	rs140826452	A	G	0.151093	1006
11	rs113557900	C	A	0.0795229	1006
11	rs11224103	C	T	0.272366	1006
11	rs75441444	G	A	0.0159046	1006
11	rs34787259	A	C	0.153082	1006
11	rs56371880	G	A	0.152087	1006
11	rs12270697	G	A	0.145129	1006
11	rs6590783	A	G	0.450298	1006
11	rs75372522	G	A	0.151093	1006
11	rs6590784	C	T	0.555666	1006
11	rs78922543	C	T	0.0447316	1006
11	rs59799738	C	T	0.151093	1006
11	rs61602763	A	G	0.151093	1006
11	rs59817129	C	T	0.151093	1006
11	rs11224104	G	A	0.0437376	1006
11	rs11224105	A	C	0.405567	1006
11	rs11224106	T	G	0.409543	1006
11	rs11224107	G	T	0.55666	1006
11	rs11224108	C	T	0.134195	1006
11	rs73046818	C	T	0.152087	1006
11	rs12417657	C	T	0.0437376	1006
11	rs78296108	A	T	0.0884692	1006
11	rs11224109	C	A	0.151093	1006
11	rs148693773	G	A	0.0139165	1006
11	rs55887002	C	G	0.152087	1006
11	rs139338139	C	T	0.0487078	1006
11	rs113850297	G	A	0.0437376	1006
11	rs10750585	C	T	0.55666	1006
11	rs55976618	G	A	0.0109344	1006
11	rs10791405	T	C	0.55666	1006
11	rs10894910	A	C	0.153082	1006
11	rs10894911	A	G	0.152087	1006
11	rs10894912	G	A	0.152087	1006
11	rs77314322	G	A	0.0437376	1006
11	rs11224110	G	A	0.152087	1006
11	rs11224111	C	T	0.153082	1006
11	rs4022298	G	A	0.120278	1006
11	rs12791469	C	A	0.0248509	1006
11	rs144104432	G	T	0.0149105	1006
11	rs12418444	C	T	0.0437376	1006
11	rs12099070	C	A	0.152087	1006
11	rs12099074	G	A	0.152087	1006
11	rs12099365	A	G	0.144135	1006
11	rs7108597	G	A	0.457256	1006
11	rs57326741	A	T	0.152087	1006
11	rs34481541	C	T	0.146123	1006
11	rs56707491	T	G	0.147117	1006
11	rs60582819	A	G	0.107356	1006
11	rs112886196	G	T	0.119284	1006
11	rs58325068	A	G	0.372763	1006
11	rs114518124	G	A	0.11829	1006
11	rs78806407	C	T	0.153082	1006
11	rs11825133	A	G	0.153082	1006
11	rs149191565	C	T	0.0139165	1006
11	rs10894913	T	C	0.462227	1006
11	rs10894914	A	C	0.199801	1006
11	rs117585853	C	A	0.0447316	1006
11	rs138853682	C	T	0.0139165	1006
11	rs141976922	G	A	0.0168986	1006
11	rs73046831	G	A	0.084493	1006
11	rs2169859	G	A	0.328032	1006
11	rs12272293	C	T	0.0188867	1006
11	rs12098967	C	T	0.152087	1006
11	rs7946054	C	A	0.173956	1006
11	rs73046832	A	G	0.152087	1006
11	rs73046833	G	A	0.152087	1006
11	rs4937987	A	C	0.789264	1006
11	rs73046835	T	C	0.152087	1006
11	rs77113911	T	C	0.0159046	1006
11	rs11823733	T	C	0.152087	1006
11	rs112513390	G	A	0.0864811	1006
11	rs11821804	C	T	0.152087	1006
11	rs11821825	C	A	0.152087	1006
11	rs61908486	C	T	0.0168986	1006
11	rs10894915	G	T	0.152087	1006
11	rs11224112	T	C	0.152087	1006
11	rs11224113	G	T	0.152087	1006
11	rs1564252	T	C	0.151093	1006
11	rs1564251	G	A	0.151093	1006
11	rs3929245	A	G	0.152087	1006
11	rs4319529	C	T	0.152087	1006
11	rs4326814	T	C	0.152087	1006
11	rs2362400	T	G	0.152087	1006
11	rs2127072	C	T	0.152087	1006
11	rs114469675	T	C	0.152087	1006
11	rs73595350	G	A	0.17992	1006
11	rs111991631	C	G	0.0854871	1006
11	rs34862180	C	G	0.153082	1006
11	rs73046842	G	A	0.152087	1006
11	rs56035516	G	T	0.0854871	1006
11	rs12224806	T	A	0.196819	1006
11	rs73046845	T	A	0.0109344	1006
11	rs73046846	T	C	0.152087	1006
11	rs10894916	A	G	0.054672	1006
11	rs11224114	C	T	0.152087	1006
11	rs11224115	C	T	0.152087	1006
11	rs11224116	C	T	0.152087	1006
11	rs11224117	A	G	0.152087	1006
11	rs111941834	G	T	0.0516899	1006
11	rs113811783	G	A	0.084493	1006
11	rs73046850	C	A	0.084493	1006
11	rs11224118	A	G	0.152087	1006
11	rs11224119	C	T	0.152087	1006
11	rs10894917	T	C	0.465209	1006
11	rs36075441	C	T	0.152087	1006
11	rs10894918	C	T	0.196819	1006
11	rs10894919	G	A	0.196819	1006
11	rs11224120	C	T	0.152087	1006
11	rs77090483	C	T	0.0487078	1006
11	rs10894920	G	A	0.197813	1006
11	rs11224121	A	G	0.152087	1006
11	rs58395327	T	C	0.0447316	1006
11	rs10894921	A	G	0.152087	1006
11	rs11224122	A	G	0.152087	1006
11	rs11224123	G	A	0.152087	1006
11	rs142329479	C	T	0.0109344	1006
11	rs7949928	C	T	0.463221	1006
11	rs139740536	A	C	0.00894632	1006
11	rs11224124	G	A	0.152087	1006
11	rs11224125	T	C	0.152087	1006
11	rs11224126	C	T	0.152087	1006
11	rs55852933	A	T	0.152087	1006
11	rs55850305	A	C	0.152087	1006
11	rs11224127	G	A	0.054672	1006
11	rs79133487	C	T	0.0168986	1006
11	rs11224128	G	A	0.152087	1006
11	rs11224129	A	T	0.152087	1006
11	rs140293404	C	T	0.0238569	1006
11	rs11224132	C	T	0.152087	1006
11	rs11224133	T	C	0.462227	1006
11	rs11224134	T	C	0.152087	1006
11	rs73046861	G	A	0.152087	1006
11	rs12578083	A	G	0.0447316	1006
11	rs11224135	G	A	0.196819	1006
11	rs73046863	C	T	0.150099	1006
11	rs73046865	G	A	0.148111	1006
11	rs116658034	A	T	0.0447316	1006
11	rs12419785	G	A	0.0457256	1006
11	rs12421260	T	C	0.0447316	1006
11	rs11224136	G	A	0.150099	1006
11	rs12417054	A	C	0.0447316	1006
11	rs12420108	C	T	0.0447316	1006
11	rs145353230	A	G	0.0129225	1006
11	rs11224137	C	T	0.199801	1006
11	rs34045277	G	A	0.199801	1006
11	rs56325224	G	A	0.279324	1006
11	rs4936260	T	C	0.463221	1006
11	rs57656365	C	T	0.194831	1006
11	rs60227782	T	G	0.0447316	1006
11	rs56812889	C	T	0.0447316	1006
11	rs11828702	T	C	0.0447316	1006
11	rs11224138	C	T	0.150099	1006
11	rs12576843	G	A	0.0447316	1006
11	rs12576856	G	A	0.0447316	1006
11	rs11224139	G	T	0.0447316	1006
11	rs11224140	A	G	0.0447316	1006
11	rs12225258	G	A	0.150099	1006
11	rs79240382	G	C	0.054672	1006
11	rs11224141	T	C	0.150099	1006
11	rs34119715	C	T	0.0218688	1006
11	rs61326643	C	T	0.0447316	1006
11	rs12362099	A	G	0.185885	1006
11	rs77209311	A	G	0.0447316	1006
11	rs78801199	C	T	0.0447316	1006
11	rs79424047	T	A	0.0447316	1006
11	rs73595358	C	T	0.129225	1006
11	rs79975954	G	A	0.05666	1006
11	rs113031831	T	A	0.0447316	1006
11	rs111903941	G	A	0.0457256	1006
11	rs112671079	T	C	0.0765408	1006
11	rs111928536	C	A	0.082505	1006
11	rs111935857	A	G	0.0447316	1006
11	rs112741070	G	T	0.0447316	1006
11	rs193069229	C	A	0.0159046	1006
11	rs80215193	C	T	0.185885	1006
11	rs112587102	G	C	0.0427435	1006
11	rs80297410	T	G	0.201789	1006
11	rs75447419	T	C	0.202783	1006
11	rs79916460	C	T	0.0447316	1006
11	rs114470962	A	G	0.0447316	1006
11	rs111319511	G	T	0.082505	1006
11	rs113364078	T	A	0.0447316	1006
11	rs112872974	T	G	0.0805169	1006
11	rs79140932	G	C	0.0447316	1006
11	rs113235518	G	A	0.0447316	1006
11	rs74579087	A	G	0.0447316	1006
11	rs10400402	G	A	0.150099	1006
11	rs11828905	C	T	0.0447316	1006
11	rs10400252	T	A	0.175944	1006
11	rs10400302	A	G	0.194831	1006
11	rs117758837	G	A	0.0447316	1006
11	rs10400403	C	G	0.151093	1006
11	rs61233187	C	T	0.0447316	1006
11	rs10791406	C	T	0.467197	1006
11	rs11224142	G	A	0.201789	1006
11	rs58296310	C	T	0.0447316	1006
11	rs11820300	G	T	0.0447316	1006
11	rs58058991	G	A	0.0437376	1006
11	rs71489101	T	C	0.0407555	1006
11	rs79522212	C	G	0.0447316	1006
11	rs142733500	T	C	0.0129225	1006
11	rs56286717	T	A	0.150099	1006
11	rs56013364	T	G	0.194831	1006
11	rs111540035	G	A	0.0228628	1006
11	rs73046879	C	T	0.0864811	1006
11	rs55866950	G	A	0.140159	1006
11	rs181301693	C	G	0.0238569	1006
11	rs144915235	T	C	0.0447316	1006
11	rs12417240	T	C	0.0447316	1006
11	rs11224144	G	A	0.0447316	1006
11	rs12577588	G	A	0.0447316	1006
11	rs1965277	C	G	0.466203	1006
11	rs1965276	T	C	0.149105	1006
11	rs55958142	G	A	0.129225	1006
11	rs1965275	T	G	0.467197	1006
11	rs56893576	A	G	0.0606362	1006
11	rs3926659	C	A	0.130219	1006
11	rs7112780	A	T	0.129225	1006
11	rs11224145	C	T	0.150099	1006
11	rs12416857	G	C	0.0447316	1006
11	rs12416859	C	T	0.0447316	1006
11	rs11224146	G	A	0.150099	1006
11	rs34617743	A	T	0.0447316	1006
11	rs12418350	T	C	0.194831	1006
11	rs12416928	C	T	0.0447316	1006
11	rs57357975	G	A	0.0447316	1006
11	rs1814589	A	G	0.194831	1006
11	rs7947083	G	A	0.0139165	1006
11	rs117566658	C	T	0.0447316	1006
11	rs75440354	C	G	0.0447316	1006
11	rs11224147	G	A	0.054672	1006
11	rs113300041	G	A	0.0854871	1006
11	rs11826779	A	G	0.0447316	1006
11	rs117318814	C	T	0.0447316	1006
11	rs7926353	C	A	0.0248509	1006
11	rs1971950	C	A	0.466203	1006
11	rs11826814	A	G	0.0447316	1006
11	rs11224154	T	C	0.0109344	1006
11	rs3862650	A	C	0.182903	1006
11	rs77380308	A	G	0.0447316	1006
11	rs1814588	C	T	0.465209	1006
11	rs117428548	C	T	0.0497018	1006
11	rs11224155	C	T	0.0387674	1006
11	rs118099451	G	A	0.0506958	1006
11	rs11224156	C	A	0.054672	1006
11	rs11224157	G	A	0.465209	1006
11	rs117141571	G	A	0.128231	1006
11	rs1975955	T	C	0.130219	1006
11	rs7950207	T	C	0.635189	1006
11	rs7925993	G	T	0.333996	1006
11	rs9667532	G	C	0.0994036	1006
11	rs58156923	C	A	0.0457256	1006
11	rs7103725	G	A	0.100398	1006
11	rs2362407	C	G	0.489066	1006
11	rs60654334	C	T	0.0457256	1006
11	rs7107712	G	A	0.44334	1006
11	rs11821037	T	C	0.0457256	1006
11	rs73046892	T	G	0.0218688	1006
11	rs11827913	C	A	0.0457256	1006
11	rs11821080	T	C	0.0457256	1006
11	rs11821103	T	C	0.0457256	1006
11	rs58502710	T	A	0.0457256	1006
11	rs11224158	T	G	0.200795	1006
11	rs10894925	C	T	0.182903	1006
11	rs111571863	A	G	0.125249	1006
11	rs10894926	G	C	0.184891	1006
11	rs12421968	G	C	0.0457256	1006
11	rs12417884	T	C	0.0457256	1006
11	rs1824828	C	T	0.489066	1006
11	rs10466629	T	C	0.15507	1006
11	rs11819902	C	T	0.0457256	1006
11	rs11819904	C	T	0.0457256	1006
11	rs77574837	C	T	0.0457256	1006
11	rs76048371	G	A	0.0308151	1006
11	rs936538	A	T	0.148111	1006
11	rs936537	G	C	0.148111	1006
11	rs1351187	A	G	0.980119	1006
11	rs1871266	A	C	0.0457256	1006
11	rs1351186	A	T	0.491054	1006
11	rs11821890	G	T	0.15507	1006
11	rs11821985	C	T	0.0775348	1006
11	rs11224160	T	C	0.152087	1006
11	rs73595378	A	C	0.129225	1006
11	rs79036623	C	T	0.0367793	1006
11	rs7107234	C	G	0.131213	1006
11	rs7123679	T	G	0.790258	1006
11	rs12418711	C	T	0.0457256	1006
11	rs58639033	A	G	0.0457256	1006
11	rs11224161	T	C	0.200795	1006
11	rs1871265	G	A	0.0467197	1006
11	rs61908490	C	T	0.10338	1006
11	rs1478746	A	C	0.256461	1006
11	rs1478745	T	C	0.489066	1006
11	rs73595384	T	C	0.130219	1006
11	rs61908491	A	G	0.10338	1006
11	rs12222123	G	C	0.305169	1006
11	rs11224162	G	A	0.15507	1006
11	rs10894927	A	G	0.489066	1006
11	rs55866063	G	A	0.130219	1006
11	rs73595388	C	T	0.130219	1006
11	rs12275324	G	A	0.0536779	1006
11	rs73595390	G	C	0.129225	1006
11	rs73595392	G	C	0.130219	1006
11	rs80347407	A	C	0.0487078	1006
11	rs60887583	G	T	0.129225	1006
11	rs10894928	C	T	0.0536779	1006
11	rs7102094	C	T	0.491054	1006
11	rs7102009	A	G	0.128231	1006
11	rs11224163	G	A	0.15507	1006
11	rs10750586	G	A	0.435388	1006
11	rs10750587	T	C	0.491054	1006
11	rs1600233	T	C	0.130219	1006
11	rs1600232	T	C	0.130219	1006
11	rs12292197	A	G	0.054672	1006
11	rs10894929	G	A	0.0407555	1006
11	rs7109925	C	G	0.173956	1006
11	rs61908510	T	G	0.105368	1006
11	rs2363068	C	G	0.792247	1006
11	rs11224164	A	G	0.0536779	1006
11	rs10894930	G	C	0.184891	1006
11	rs4502009	T	A	0.306163	1006
11	rs11224165	T	A	0.181909	1006
11	rs1463550	C	T	0.193837	1006
11	rs11224166	G	A	0.054672	1006
11	rs11224167	A	G	0.181909	1006
11	rs79417156	C	T	0.0228628	1006
11	rs10894931	C	A	0.181909	1006
11	rs7131010	T	C	0.15507	1006
11	rs79914074	A	C	0.0139165	1006
11	rs57609270	A	T	0.127237	1006
11	rs11224168	G	A	0.181909	1006
11	rs61908511	T	C	0.00894632	1006
11	rs12419485	G	A	0.0457256	1006
11	rs12284518	C	T	0.10338	1006
11	rs7104706	T	C	0.488072	1006
11	rs117674044	G	A	0.0129225	1006
11	rs7108093	T	C	0.181909	1006
11	rs7122522	C	G	0.124254	1006
11	rs11224169	C	T	0.054672	1006
11	rs61908512	G	A	0.105368	1006
11	rs10894932	T	C	0.499006	1006
11	rs755110	C	T	0.028827	1006
11	rs1871264	G	A	0.181909	1006
11	rs61908513	G	A	0.105368	1006
11	rs755526	T	C	0.181909	1006
11	rs755525	A	G	0.181909	1006
11	rs12366078	T	C	0.181909	1006
11	rs73597108	T	C	0.181909	1006
11	rs75088400	C	A	0.0536779	1006
11	rs73597110	A	G	0.181909	1006
11	rs56165107	G	A	0.128231	1006
11	rs58732879	C	T	0.181909	1006
11	rs151216524	G	A	0.0467197	1006
11	rs9736541	G	A	0.489066	1006
11	rs10894934	T	A	0.0536779	1006
11	rs55924743	C	A	0.128231	1006
11	rs7101368	G	A	0.181909	1006
11	rs10894935	G	T	0.0536779	1006
11	rs10894936	C	T	0.0536779	1006
11	rs73048516	T	C	0.105368	1006
11	rs10894937	C	T	0.0536779	1006
11	rs12364719	T	C	0.181909	1006
11	rs112859059	G	A	0.128231	1006
11	rs10894939	G	A	0.0536779	1006
11	rs7129628	T	C	0.0536779	1006
11	rs12224068	G	C	0.158052	1006
11	rs11224172	C	T	0.0536779	1006
11	rs10750588	G	T	0.485089	1006
11	rs11224173	G	A	0.158052	1006
11	rs117462362	C	T	0.0506958	1006
11	rs61501107	G	A	0.128231	1006
11	rs150812054	C	T	0.0248509	1006
11	rs185721746	A	G	0.0109344	1006
11	rs10894940	T	C	0.0506958	1006
11	rs11224174	T	G	0.178926	1006
11	rs11224175	T	A	0.158052	1006
11	rs10894941	C	T	0.178926	1006
11	rs186893213	G	T	0.0208748	1006
11	rs10791407	A	G	0.485089	1006
11	rs57640216	A	G	0.0467197	1006
11	rs10894942	G	A	0.0506958	1006
11	rs11501291	C	T	0.178926	1006
11	rs61908514	G	A	0.0109344	1006
11	rs11224176	T	A	0.178926	1006
11	rs145762724	A	T	0.101392	1006
11	rs11224178	T	C	0.178926	1006
11	rs11224179	A	T	0.178926	1006
11	rs11224180	A	G	0.178926	1006
11	rs59661974	C	G	0.178926	1006
11	rs12276548	A	G	0.101392	1006
11	rs11224181	C	T	0.0506958	1006
11	rs12577331	G	A	0.0467197	1006
11	rs113183882	G	A	0.124254	1006
11	rs56033983	G	A	0.178926	1006
11	rs12291647	G	A	0.0506958	1006
11	rs12278408	A	G	0.178926	1006
11	rs11224182	T	G	0.280318	1006
11	rs61908515	C	A	0.00894632	1006
11	rs11828026	C	T	0.128231	1006
11	rs56141165	G	A	0.128231	1006
11	rs2219784	G	A	0.127237	1006
11	rs1382495	C	T	0.128231	1006
11	rs73597127	C	T	0.128231	1006
11	rs11224184	C	T	0.158052	1006
11	rs11828793	C	T	0.128231	1006
11	rs11224185	T	C	0.204771	1006
11	rs75119999	A	T	0.0526839	1006
11	rs12283912	A	G	0.101392	1006
11	rs12574029	C	T	0.0159046	1006
11	rs1904226	G	A	0.128231	1006
11	rs725880	A	T	0.124254	1006
11	rs725879	A	C	0.128231	1006
11	rs10894943	A	C	0.0506958	1006
11	rs2016039	A	T	0.128231	1006
11	rs725877	T	C	0.127237	1006
11	rs55969429	T	C	0.408549	1006
11	rs7926411	G	A	0.128231	1006
11	rs7941197	T	G	0.128231	1006
11	rs61471147	G	A	0.128231	1006
11	rs77270770	G	A	0.0208748	1006
11	rs3916078	G	A	0.299205	1006
11	rs73597134	A	G	0.124254	1006
11	rs73597136	C	T	0.127237	1006
11	rs1478742	A	G	0.434394	1006
11	rs1478741	T	C	0.128231	1006
11	rs7933543	A	G	0.969185	1006
11	rs7948888	T	C	0.128231	1006
11	rs7101375	T	C	0.128231	1006
11	rs10894944	G	T	0.306163	1006
11	rs10894945	A	C	0.0497018	1006
11	rs12277107	T	C	0.101392	1006
11	rs56131964	G	A	0.127237	1006
11	rs7120263	G	A	0.128231	1006
11	rs113719850	T	G	0.0954274	1006
11	rs7120419	G	A	0.128231	1006
11	rs6590785	C	A	0.128231	1006
11	rs10894946	T	A	0.0487078	1006
11	rs7124203	C	T	0.128231	1006
11	rs11224188	A	G	0.101392	1006
11	rs2363069	T	C	0.131213	1006
11	rs11224189	C	T	0.204771	1006
11	rs2363070	T	C	0.128231	1006
11	rs11224190	T	C	0.158052	1006
11	rs7925371	G	A	0.128231	1006
11	rs75111583	T	A	0.00596421	1006
11	rs2363071	C	T	0.128231	1006
11	rs718239	G	A	0.128231	1006
11	rs1871267	C	A	0.0497018	1006
11	rs12575415	G	C	0.0487078	1006
11	rs12575417	G	C	0.176938	1006
11	rs139002360	C	T	0.0337972	1006
11	rs7111462	G	T	0.128231	1006
11	rs7111710	G	A	0.129225	1006
11	rs61908517	C	T	0.100398	1006
11	rs112598306	C	A	0.121272	1006
11	rs12576349	A	G	0.0487078	1006
11	rs7944401	C	A	0.128231	1006
11	rs12278739	T	G	0.100398	1006
11	rs7944422	A	G	0.129225	1006
11	rs1382500	G	A	0.114314	1006
11	rs11224191	C	T	0.456262	1006
11	rs1478754	C	T	0.0129225	1006
11	rs10894947	G	A	0.358847	1006
11	rs11224192	G	C	0.163022	1006
11	rs1478753	G	A	0.486083	1006
11	rs61908518	G	T	0.100398	1006
11	rs10750589	A	G	0.358847	1006
11	rs12575381	G	A	0.150099	1006
11	rs12575376	C	T	0.0467197	1006
11	rs79614789	G	A	0.0318091	1006
11	rs1478752	G	A	0.0487078	1006
11	rs10894948	T	G	0.150099	1006
11	rs79848929	A	G	0.0357853	1006
11	rs67859035	T	C	0.149105	1006
11	rs1351189	G	T	0.358847	1006
11	rs1351188	G	A	0.198807	1006
11	rs117063597	T	G	0.0467197	1006
11	rs73048542	C	A	0.0109344	1006
11	rs11224193	C	T	0.0487078	1006
11	rs11224194	C	T	0.207753	1006
11	rs12576323	C	T	0.0467197	1006
11	rs1824831	G	A	0.100398	1006
11	rs79757976	C	A	0.0467197	1006
11	rs10791408	G	A	0.198807	1006
11	rs60303858	C	T	0.150099	1006
11	rs2100956	T	C	0.840954	1006
11	rs1993900	A	G	0.94831	1006
11	rs58068871	T	C	0.0467197	1006
11	rs61908523	C	G	0.100398	1006
11	rs78310575	G	A	0.0467197	1006
11	rs10894949	G	A	0.0357853	1006
11	rs737574	A	G	0.359841	1006
11	rs878675	C	T	0.100398	1006
11	rs59916146	C	G	0.0467197	1006
11	rs141774531	G	C	0.0208748	1006
11	rs734808	C	G	0.129225	1006
11	rs57715698	G	T	0.150099	1006
11	rs4022295	C	A	0.310139	1006
11	rs60526738	G	T	0.150099	1006
11	rs12274506	A	G	0.150099	1006
11	rs11224195	C	T	0.0487078	1006
11	rs10894950	T	C	0.357853	1006
11	rs12294853	T	C	0.309145	1006
11	rs55791917	T	A	0.16004	1006
11	rs56399734	T	C	0.0487078	1006
11	rs118179243	T	C	0.0198807	1006
11	rs73048564	C	T	0.158052	1006
11	rs7931251	C	G	0.486083	1006
11	rs55971108	C	A	0.151093	1006
11	rs11224196	T	G	0.159046	1006
11	rs73597189	G	A	0.0506958	1006
11	rs1463549	C	T	0.158052	1006
11	rs1463548	T	C	0.361829	1006
11	rs1463547	A	G	0.503976	1006
11	rs10458998	G	A	0.368787	1006
11	rs10894951	C	T	0.220676	1006
11	rs73048569	G	A	0.158052	1006
11	rs11224199	T	C	0.102386	1006
11	rs59247183	T	C	0.0487078	1006
11	rs12576965	G	A	0.0397614	1006
11	rs10894952	A	T	0.193837	1006
11	rs10894953	C	T	0.190855	1006
11	rs74721805	G	A	0.124254	1006
11	rs75901483	T	C	0.0407555	1006
11	rs11224200	T	C	0.0357853	1006
11	rs142188491	C	G	0.0109344	1006
11	rs58555076	T	C	0.358847	1006
11	rs570030078	T	C	0.00497018	1006
11	rs57053785	G	A	0.128231	1006
11	rs10894954	A	G	0.0487078	1006
11	rs12421887	G	C	0.0397614	1006
11	rs11224201	A	G	0.193837	1006
11	rs79482372	C	T	0.0487078	1006
11	rs74339661	T	G	0.128231	1006
11	rs10894955	C	T	0.0357853	1006
11	rs75977720	G	A	0.0397614	1006
11	rs7119608	A	C	0.0487078	1006
11	rs11224202	G	A	0.102386	1006
11	rs73597196	A	G	0.127237	1006
11	rs7120030	G	A	0.359841	1006
11	rs11224203	A	C	0.102386	1006
11	rs11224204	T	A	0.102386	1006
11	rs10894956	G	C	0.200795	1006
11	rs11224205	T	G	0.16501	1006
11	rs11224206	G	A	0.157058	1006
11	rs11224208	A	C	0.10338	1006
11	rs73048582	G	A	0.157058	1006
11	rs11224209	T	C	0.102386	1006
11	rs111895878	T	C	0.0238569	1006
11	rs138910565	C	G	0.0139165	1006
11	rs1564253	G	A	0.357853	1006
11	rs73597199	T	C	0.125249	1006
11	rs12274206	G	C	0.0974155	1006
11	rs80184168	C	A	0.0477137	1006
11	rs11224211	C	G	0.102386	1006
11	rs11224212	C	T	0.16501	1006
11	rs11224213	G	A	0.0954274	1006
11	rs11224214	G	A	0.170974	1006
11	rs11224215	G	A	0.0954274	1006
11	rs149923484	C	T	0.0506958	1006
11	rs73032108	G	T	0.157058	1006
11	rs73032109	C	T	0.0954274	1006
11	rs11224216	C	T	0.0487078	1006
11	rs11224217	C	T	0.0487078	1006
11	rs6590788	G	A	0.913519	1006
11	rs7106317	C	T	0.0487078	1006
11	rs7106433	C	T	0.0487078	1006
11	rs35931632	T	C	0.0805169	1006
11	rs79623752	A	C	0.0258449	1006
11	rs7122863	T	C	0.360835	1006
11	rs7106629	A	G	0.0506958	1006
11	rs73032118	T	C	0.0109344	1006
11	rs7106727	A	C	0.0487078	1006
11	rs12418692	G	C	0.201789	1006
11	rs56666382	C	G	0.0487078	1006
11	rs58203348	C	T	0.0487078	1006
11	rs7933507	C	T	0.0487078	1006
11	rs34640909	T	C	0.0208748	1006
11	rs7933616	C	T	0.193837	1006
11	rs4623918	C	G	0.0477137	1006
11	rs4508216	A	C	0.0964215	1006
11	rs146014402	C	T	0.0109344	1006
11	rs55956410	T	C	0.102386	1006
11	rs117816456	A	G	0.00894632	1006
11	rs7123524	C	T	0.166998	1006
11	rs12286529	A	T	0.152087	1006
11	rs61907165	C	T	0.102386	1006
11	rs12273395	C	A	0.15507	1006
11	rs4528347	T	C	0.487078	1006
11	rs12281950	T	C	0.154076	1006
11	rs73032123	G	A	0.0367793	1006
11	rs79789615	C	T	0.0238569	1006
11	rs118109280	G	A	0.0109344	1006
11	rs4540845	G	A	0.154076	1006
11	rs143816288	T	G	0.00994036	1006
11	rs12290238	A	G	0.154076	1006
11	rs11224218	T	C	0.157058	1006
11	rs73032131	T	C	0.158052	1006
11	rs7929069	G	A	0.153082	1006
11	rs7946786	T	C	0.487078	1006
11	rs7931837	C	T	0.154076	1006
11	rs12278994	C	T	0.104374	1006
11	rs28612838	C	A	0.104374	1006
11	rs28397060	C	T	0.105368	1006
11	rs10894957	T	C	0.312127	1006
11	rs55916845	A	G	0.0238569	1006
11	rs10894958	A	G	0.0487078	1006
11	rs61907166	C	T	0.105368	1006
11	rs12294124	A	G	0.15507	1006
11	rs61907167	A	G	0.154076	1006
11	rs78046179	C	A	0.0119284	1006
11	rs4564354	C	T	0.10338	1006
11	rs143698923	G	A	0.0487078	1006
11	rs11826792	T	C	0.128231	1006
11	rs141823434	G	C	0.0328032	1006
11	rs4639956	A	C	0.154076	1006
11	rs141759417	C	T	0.0357853	1006
11	rs56386976	C	T	0.154076	1006
11	rs143942860	C	G	0.0129225	1006
11	rs61907169	A	C	0.102386	1006
11	rs11224224	A	G	0.15507	1006
11	rs11224225	T	C	0.158052	1006
11	rs12293304	T	A	0.152087	1006
11	rs7126697	C	T	0.488072	1006
11	rs7126927	G	A	0.152087	1006
11	rs11224226	C	T	0.332008	1006
11	rs77522482	G	T	0.0477137	1006
11	rs4427581	G	T	0.153082	1006
11	rs73599127	C	T	0.127237	1006
11	rs75495281	G	A	0.0447316	1006
11	rs10894959	G	C	0.152087	1006
11	rs4338544	G	A	0.152087	1006
11	rs4393333	G	A	0.026839	1006
11	rs4331122	G	A	0.0487078	1006
11	rs4293134	C	T	0.488072	1006
11	rs12288815	T	A	0.152087	1006
11	rs12281911	G	T	0.151093	1006
11	rs12294971	A	G	0.152087	1006
11	rs73599129	C	T	0.17495	1006
11	rs12282026	G	C	0.152087	1006
11	rs73032150	T	C	0.0457256	1006
11	rs12295143	A	G	0.152087	1006
11	rs61907171	C	T	0.158052	1006
11	rs11224227	C	G	0.154076	1006
11	rs11604294	C	G	0.190855	1006
11	rs11224228	C	T	0.152087	1006
11	rs74604648	G	A	0.0357853	1006
11	rs11224229	T	G	0.15507	1006
11	rs4373942	T	C	0.489066	1006
11	rs76544895	G	T	0.0477137	1006
11	rs11224230	C	T	0.152087	1006
11	rs10791409	C	T	0.158052	1006
11	rs7480520	G	T	0.158052	1006
11	rs56964566	A	G	0.0516899	1006
11	rs7483202	G	A	0.158052	1006
11	rs7483230	G	A	0.158052	1006
11	rs4430530	A	G	0.128231	1006
11	rs4430531	A	G	0.489066	1006
11	rs7130009	A	G	0.313121	1006
11	rs12289315	C	T	0.0894632	1006
11	rs7129981	G	A	0.489066	1006
11	rs4078382	G	C	0.365805	1006
11	rs11224231	C	G	0.508946	1006
11	rs5022148	C	G	0.102386	1006
11	rs73032166	T	A	0.100398	1006
11	rs4076253	T	A	0.0755467	1006
11	rs192532405	A	C	0.102386	1006
11	rs11224232	C	G	0.0477137	1006
11	rs77234116	T	G	0.0139165	1006
11	rs10894960	C	T	0.0516899	1006
11	rs11828008	C	G	0.102386	1006
11	rs116841545	C	T	0.0119284	1006
11	rs11224233	G	A	0.0477137	1006
11	rs4616056	G	T	0.0944334	1006
11	rs11823417	A	G	0.159046	1006
11	rs80294507	G	A	0.0477137	1006
```
