## Supplementary material for "Characterization of shared and ancestry-specific signals driving complex traits using multi-ancestry fine-mapping": s2.afreq

```
#CHROM	ID	REF	ALT	ALT_FREQS	OBS_CT
11	rs67593439	G	A	0.130952	1008
11	rs7951982	C	T	0.16369	1008
11	rs12276910	A	G	0.0347222	1008
11	rs7927989	G	A	0.165675	1008
11	rs78276040	G	C	0.078373	1008
11	rs7927918	C	G	0.165675	1008
11	rs73025643	C	T	0.031746	1008
11	rs7125997	G	A	0.077381	1008
11	rs35789380	G	A	0.16369	1008
11	rs4937777	G	T	0.161706	1008
11	rs7129716	A	G	0.243056	1008
11	rs35679530	T	A	0.16369	1008
11	rs7926705	A	T	0.239087	1008
11	rs4937778	G	A	0.160714	1008
11	rs4937779	C	T	0.239087	1008
11	rs6590713	G	T	0.160714	1008
11	rs76946697	C	A	0.077381	1008
11	rs11823416	C	A	0.12996	1008
11	rs12280379	G	A	0.159722	1008
11	rs61657317	G	A	0.077381	1008
11	rs12283798	C	A	0.0337302	1008
11	rs4937780	T	G	0.132937	1008
11	rs12284032	C	T	0.031746	1008
11	rs12284182	G	A	0.030754	1008
11	rs4937781	C	T	0.162698	1008
11	rs116706402	T	G	0.077381	1008
11	rs148646149	C	T	0.078373	1008
11	rs145238737	A	G	0.077381	1008
11	rs149175842	T	A	0.077381	1008
11	rs112381553	C	T	0.077381	1008
11	rs12269873	T	G	0.031746	1008
11	rs76860084	G	A	0.109127	1008
11	rs12270154	T	C	0.031746	1008
11	rs4936193	C	G	0.244048	1008
11	rs79968430	G	A	0.077381	1008
11	rs6590714	C	T	0.265873	1008
11	rs6590715	C	A	0.360119	1008
11	rs147530609	C	T	0.0287698	1008
11	rs12419575	G	A	0.134921	1008
11	rs11223488	C	T	0.0535714	1008
11	rs4937782	C	T	0.244048	1008
11	rs4937783	G	C	0.190476	1008
11	rs13377259	A	T	0.0545635	1008
11	rs71477444	T	C	0.243056	1008
11	rs76052809	A	G	0.0545635	1008
11	rs73025662	G	T	0.184524	1008
11	rs67204326	G	T	0.218254	1008
11	rs4937784	C	T	0.146825	1008
11	rs77998059	C	T	0.137897	1008
11	rs4937785	C	G	0.152778	1008
11	rs4245117	A	C	0.00297619	1008
11	rs12294146	C	G	0.0238095	1008
11	rs116990008	G	A	0.0128968	1008
11	rs7118965	A	C	0.144841	1008
11	rs73587643	C	T	0.159722	1008
11	rs6590716	C	T	0.0228175	1008
11	rs56174341	C	G	0.0228175	1008
11	rs4937787	A	C	0.122024	1008
11	rs35618674	G	A	0.121032	1008
11	rs4937788	C	T	0.12004	1008
11	rs12788589	T	C	0.289683	1008
11	rs73587651	C	T	0.114087	1008
11	rs59866002	A	T	0.0714286	1008
11	rs56405523	A	G	0.305556	1008
11	rs12796600	T	C	0.124008	1008
11	rs73025668	T	C	0.0277778	1008
11	rs73025670	G	A	0.0277778	1008
11	rs73025671	T	C	0.0277778	1008
11	rs73025672	C	T	0.0277778	1008
11	rs73025673	C	T	0.0277778	1008
11	rs7110247	C	G	0.0277778	1008
11	rs79816429	C	T	0.0535714	1008
11	rs34226771	T	G	0.238095	1008
11	rs117070048	C	T	0.0486111	1008
11	rs57033693	C	T	0.0277778	1008
11	rs7936263	A	G	0.316468	1008
11	rs73025680	G	C	0.0277778	1008
11	rs4366501	T	C	0.0486111	1008
11	rs61262683	G	A	0.0277778	1008
11	rs73025684	G	A	0.0277778	1008
11	rs73025685	A	C	0.0277778	1008
11	rs11223489	G	C	0.31746	1008
11	rs73025687	A	G	0.0277778	1008
11	rs11223490	T	C	0.0277778	1008
11	rs11223491	C	T	0.0277778	1008
11	rs11223492	T	C	0.0277778	1008
11	rs73025693	G	A	0.0376984	1008
11	rs61172426	T	C	0.0376984	1008
11	rs34810428	G	A	0.237103	1008
11	rs11824805	T	C	0.0376984	1008
11	rs55858766	T	G	0.0376984	1008
11	rs55863421	T	C	0.0376984	1008
11	rs61255508	A	G	0.0486111	1008
11	rs6590717	A	G	0.326389	1008
11	rs73587663	G	C	0.241071	1008
11	rs184639030	G	C	0.0267857	1008
11	rs56313485	C	T	0.0376984	1008
11	rs76471104	C	T	0.0486111	1008
11	rs11223493	G	A	0.240079	1008
11	rs7114449	G	A	0.996032	1008
11	rs12285739	A	T	0.0327381	1008
11	rs56359414	A	T	0.0287698	1008
11	rs56065855	A	T	0.0287698	1008
11	rs55951010	G	A	0.0287698	1008
11	rs6590718	A	G	0.31746	1008
11	rs74774493	C	G	0.0486111	1008
11	rs77150015	C	A	0.0486111	1008
11	rs4131674	T	C	0.0287698	1008
11	rs7107604	C	T	0.0287698	1008
11	rs12792779	C	T	0.111111	1008
11	rs74341222	A	G	0.126984	1008
11	rs35468298	T	A	0.111111	1008
11	rs35309700	A	G	0.140873	1008
11	rs7108670	G	C	0.267857	1008
11	rs76205504	G	A	0.125992	1008
11	rs7108751	C	T	0.301587	1008
11	rs56151569	A	G	0.0486111	1008
11	rs76730282	T	C	0.0486111	1008
11	rs34838605	G	C	0.224206	1008
11	rs78450513	T	C	0.0486111	1008
11	rs142392739	G	C	0.0257937	1008
11	rs7117082	G	T	0.077381	1008
11	rs4937789	G	A	0.224206	1008
11	rs4936194	C	T	0.224206	1008
11	rs4936195	C	G	0.224206	1008
11	rs73029122	A	G	0.0287698	1008
11	rs73029124	G	A	0.0287698	1008
11	rs77516434	C	G	0.0486111	1008
11	rs12803064	T	C	0.238095	1008
11	rs12802455	C	T	0.111111	1008
11	rs75706358	C	G	0.0763889	1008
11	rs34536590	G	A	0.188492	1008
11	rs7926500	C	T	0.223214	1008
11	rs4373944	A	G	0.0496032	1008
11	rs4373945	A	G	0.0486111	1008
11	rs145173919	C	T	0.0654762	1008
11	rs10791292	G	A	0.643849	1008
11	rs77422754	G	A	0.046627	1008
11	rs4130016	A	G	0.238095	1008
11	rs4378414	A	G	0.3125	1008
11	rs12799484	C	T	0.186508	1008
11	rs4402307	C	T	0.300595	1008
11	rs116992071	G	A	0.0386905	1008
11	rs4460831	T	C	0.315476	1008
11	rs4539336	T	G	0.318452	1008
11	rs4554901	C	T	0.104167	1008
11	rs60365595	G	C	0.117063	1008
11	rs4570596	C	G	0.521825	1008
11	rs4403819	A	C	0.50496	1008
11	rs57757269	C	T	0.0952381	1008
11	rs12361255	T	C	0.445437	1008
11	rs11223496	G	A	0.280754	1008
11	rs11223497	C	G	0.280754	1008
11	rs11223498	T	C	0.280754	1008
11	rs4427583	G	A	0.354167	1008
11	rs55827149	C	T	0.0684524	1008
11	rs56142555	C	T	0.0694444	1008
11	rs73029137	T	C	0.00297619	1008
11	rs10894686	T	C	0.27381	1008
11	rs57510128	C	T	0.339286	1008
11	rs12225991	C	T	0.0327381	1008
11	rs78264126	T	C	0.122024	1008
11	rs11820795	T	C	0.0763889	1008
11	rs73029139	T	C	0.0585317	1008
11	rs67784708	A	C	0.077381	1008
11	rs77098011	C	T	0.0753968	1008
11	rs66794106	G	T	0.077381	1008
11	rs67508147	A	T	0.0843254	1008
11	rs67249722	A	T	0.077381	1008
11	rs66774922	C	T	0.077381	1008
11	rs66898018	G	A	0.0853175	1008
11	rs73029145	C	T	0.0992063	1008
11	rs12574394	C	T	0.0615079	1008
11	rs12574395	C	T	0.0605159	1008
11	rs12574416	C	G	0.241071	1008
11	rs7934518	T	G	0.240079	1008
11	rs7934721	T	C	0.322421	1008
11	rs61912415	G	C	0.154762	1008
11	rs61912416	G	A	0.238095	1008
11	rs10894691	T	C	0.319444	1008
11	rs34453165	C	T	0.229167	1008
11	rs10894692	T	G	0.246032	1008
11	rs10894693	G	A	0.147817	1008
11	rs10894694	A	G	0.290675	1008
11	rs10894695	A	G	0.147817	1008
11	rs11223501	T	C	0.3125	1008
11	rs74824504	T	C	0.0803571	1008
11	rs68107944	A	G	0.3125	1008
11	rs11223502	C	T	0.147817	1008
11	rs11223503	A	G	0.314484	1008
11	rs61912417	G	T	0.313492	1008
11	rs148430966	C	T	0.0803571	1008
11	rs117175727	T	C	0.0208333	1008
11	rs77977081	G	A	0.0803571	1008
11	rs75001098	T	C	0.0376984	1008
11	rs117924958	C	A	0.0386905	1008
11	rs73029151	C	T	0.046627	1008
11	rs75707195	G	A	0.0753968	1008
11	rs116882267	C	T	0.0763889	1008
11	rs61912419	C	T	0.305556	1008
11	rs115764252	G	A	0.0763889	1008
11	rs75233764	G	A	0.0376984	1008
11	rs78427575	T	A	0.0763889	1008
11	rs11223504	T	A	0.308532	1008
11	rs11223505	G	A	0.145833	1008
11	rs73029156	C	T	0.0416667	1008
11	rs12576213	C	T	0.0823413	1008
11	rs7121227	C	G	0.255952	1008
11	rs73029159	T	C	0.0376984	1008
11	rs7947266	G	T	0.144841	1008
11	rs73029161	A	T	0.103175	1008
11	rs73029162	C	G	0.248016	1008
11	rs77035861	T	A	0.144841	1008
11	rs73029166	T	C	0.248016	1008
11	rs189350337	G	T	0.0198413	1008
11	rs138142364	G	A	0.0228175	1008
11	rs73029167	A	G	0.102183	1008
11	rs73029168	G	A	0.0376984	1008
11	rs11826406	T	C	0.241071	1008
11	rs7924634	T	C	0.360119	1008
11	rs7941028	A	G	0.103175	1008
11	rs116995987	T	C	0.0297619	1008
11	rs12363758	C	T	0.141865	1008
11	rs144742448	A	G	0.0376984	1008
11	rs7123529	A	G	0.243056	1008
11	rs10894696	G	A	0.141865	1008
11	rs78665620	C	A	0.141865	1008
11	rs74536099	T	C	0.141865	1008
11	rs79091434	A	G	0.141865	1008
11	rs80184365	T	C	0.141865	1008
11	rs61912420	G	A	0.141865	1008
11	rs11223506	T	C	0.141865	1008
11	rs11223507	T	C	0.141865	1008
11	rs117603623	C	T	0.0426587	1008
11	rs11223508	C	T	0.24504	1008
11	rs11223509	T	C	0.24504	1008
11	rs11223510	A	T	0.141865	1008
11	rs7122319	T	C	0.143849	1008
11	rs10894697	A	G	0.215278	1008
11	rs10894698	T	A	0.215278	1008
11	rs7126632	T	C	0.215278	1008
11	rs10894699	A	G	0.274802	1008
11	rs11223511	A	G	0.35119	1008
11	rs76223390	T	C	0.0486111	1008
11	rs11223512	A	G	0.215278	1008
11	rs73031235	G	A	0.0595238	1008
11	rs11223513	C	T	0.133929	1008
11	rs73031237	A	T	0.0595238	1008
11	rs73031238	G	A	0.0595238	1008
11	rs10894700	A	T	0.215278	1008
11	rs73031240	A	G	0.0595238	1008
11	rs3923896	A	G	0.133929	1008
11	rs3923897	T	A	0.215278	1008
11	rs4491248	G	A	0.133929	1008
11	rs10894701	T	C	0.133929	1008
11	rs7946923	T	C	0.133929	1008
11	rs7126093	T	C	0.0595238	1008
11	rs4499019	G	T	0.352183	1008
11	rs3924072	A	G	0.271825	1008
11	rs74441314	T	C	0.077381	1008
11	rs7103796	T	A	0.0605159	1008
11	rs7103922	T	C	0.350198	1008
11	rs73031246	C	T	0.0803571	1008
11	rs77469475	G	T	0.014881	1008
11	rs10894702	T	C	0.268849	1008
11	rs11223516	A	G	0.199405	1008
11	rs10894703	C	T	0.664683	1008
11	rs10894704	A	G	0.869048	1008
11	rs117514930	C	T	0.0744048	1008
11	rs7130218	C	G	0.133929	1008
11	rs75307243	C	G	0.0753968	1008
11	rs12223019	G	C	0.621032	1008
11	rs7107660	C	T	0.81746	1008
11	rs75573616	A	G	0.0823413	1008
11	rs76777795	G	A	0.0823413	1008
11	rs57214368	G	A	0.127976	1008
11	rs4937791	T	C	0.608135	1008
11	rs4936196	A	G	0.690476	1008
11	rs75717736	C	T	0.0823413	1008
11	rs79646370	G	C	0.0823413	1008
11	rs11826497	T	G	0.737103	1008
11	rs11828595	A	G	0.818452	1008
11	rs4609619	G	T	0.876984	1008
11	rs10791293	A	C	0.637897	1008
11	rs4074579	G	C	0.0902778	1008
11	rs4937792	T	C	0.359127	1008
11	rs11606099	G	A	0.0912698	1008
11	rs72472267	C	G	0.238095	1008
11	rs11599983	T	C	0.0912698	1008
11	rs6590719	A	G	0.467262	1008
11	rs61342290	A	T	0.362103	1008
11	rs4936197	G	A	0.502976	1008
11	rs111707985	G	C	0.0138889	1008
11	rs12291876	T	A	0.0972222	1008
11	rs12285119	G	A	0.0972222	1008
11	rs61911476	G	A	0.265873	1008
11	rs76110193	A	G	0.0982143	1008
11	rs10894705	A	T	0.0912698	1008
11	rs4937793	T	A	0.264881	1008
11	rs74813195	A	G	0.0188492	1008
11	rs61911477	G	C	0.257937	1008
11	rs73031256	C	T	0.267857	1008
11	rs12290536	G	A	0.093254	1008
11	rs7105748	A	T	0.452381	1008
11	rs9705167	C	T	0.0962302	1008
11	rs9705178	G	A	0.0962302	1008
11	rs11223521	C	T	0.356151	1008
11	rs73031259	A	G	0.259921	1008
11	rs12271362	G	T	0.0962302	1008
11	rs79881488	A	C	0.0525794	1008
11	rs75107897	C	T	0.0575397	1008
11	rs61911478	G	A	0.259921	1008
11	rs77621218	T	C	0.0208333	1008
11	rs61911479	C	T	0.259921	1008
11	rs10894708	A	T	0.0912698	1008
11	rs7123063	C	G	0.0962302	1008
11	rs11223524	T	C	0.0138889	1008
11	rs75059626	G	C	0.0982143	1008
11	rs11223525	A	T	0.102183	1008
11	rs61911480	C	T	0.259921	1008
11	rs61911481	A	G	0.453373	1008
11	rs4937794	G	T	0.259921	1008
11	rs73031267	C	A	0.0922619	1008
11	rs56406748	A	C	0.100198	1008
11	rs73031268	G	A	0.0902778	1008
11	rs61911482	T	C	0.264881	1008
11	rs7126622	C	G	0.50496	1008
11	rs77309164	C	G	0.0992063	1008
11	rs11606737	A	G	0.456349	1008
11	rs76168608	G	A	0.0972222	1008
11	rs4245119	G	T	0.463294	1008
11	rs77887643	C	A	0.0168651	1008
11	rs10894710	T	C	0.0912698	1008
11	rs4937795	C	T	0.258929	1008
11	rs75059469	G	A	0.0972222	1008
11	rs75576882	C	T	0.0347222	1008
11	rs7121096	C	A	0.200397	1008
11	rs12282797	T	C	0.0128968	1008
11	rs4128621	C	G	0.491071	1008
11	rs4128620	A	G	0.491071	1008
11	rs4128622	C	T	0.491071	1008
11	rs11223529	A	G	0.491071	1008
11	rs12418740	G	A	0.165675	1008
11	rs56127358	G	A	0.116071	1008
11	rs7111779	G	A	0.491071	1008
11	rs61911483	G	A	0.150794	1008
11	rs7112193	C	T	0.166667	1008
11	rs7952524	T	A	0.491071	1008
11	rs12576929	T	A	0.166667	1008
11	rs61911504	C	T	0.166667	1008
11	rs55659044	T	A	0.324405	1008
11	rs11223530	G	A	0.491071	1008
11	rs5006740	A	G	0.16369	1008
11	rs4310633	C	A	0.488095	1008
11	rs77682140	T	C	0.0347222	1008
11	rs4547105	G	C	0.488095	1008
11	rs4334029	T	C	0.489087	1008
11	rs7114493	T	C	0.16369	1008
11	rs4937796	C	G	0.160714	1008
11	rs4937802	T	C	0.377976	1008
11	rs80274217	A	C	0.116071	1008
11	rs10791295	A	G	0.369048	1008
11	rs4542428	G	A	0.0525794	1008
11	rs4468364	C	T	0.537698	1008
11	rs10750534	A	C	0.369048	1008
11	rs10750535	C	T	0.369048	1008
11	rs7933366	C	T	0.369048	1008
11	rs7108451	T	C	0.421627	1008
11	rs7123241	G	A	0.369048	1008
11	rs11605248	G	C	0.0763889	1008
11	rs10791296	T	C	0.537698	1008
11	rs12576622	G	C	0.116071	1008
11	rs12576606	C	A	0.116071	1008
11	rs10791297	A	G	0.537698	1008
11	rs191135227	T	G	0.0208333	1008
11	rs78097034	C	T	0.116071	1008
11	rs80312197	C	T	0.116071	1008
11	rs75385999	G	A	0.116071	1008
11	rs11223532	G	T	0.368056	1008
11	rs7924646	G	T	0.536706	1008
11	rs75856022	A	G	0.116071	1008
11	rs5009633	C	T	0.420635	1008
11	rs12577191	G	A	0.116071	1008
11	rs4245120	C	A	0.420635	1008
11	rs12574078	T	C	0.116071	1008
11	rs4340068	A	T	0.421627	1008
11	rs10791298	G	T	0.421627	1008
11	rs10791299	T	A	0.537698	1008
11	rs4351831	A	G	0.421627	1008
11	rs4418823	C	T	0.421627	1008
11	rs4494315	T	C	0.537698	1008
11	rs79789505	G	C	0.116071	1008
11	rs11822149	T	C	0.168651	1008
11	rs7940046	G	T	0.142857	1008
11	rs76690200	G	A	0.116071	1008
11	rs7940977	G	A	0.537698	1008
11	rs77568917	A	G	0.116071	1008
11	rs6590720	A	G	0.421627	1008
11	rs78267950	G	A	0.116071	1008
11	rs7122540	C	A	0.269841	1008
11	rs75596932	A	G	0.117063	1008
11	rs6590721	C	T	0.537698	1008
11	rs7108783	T	C	0.15377	1008
11	rs75263914	T	C	0.116071	1008
11	rs7127453	G	A	0.152778	1008
11	rs7127862	G	C	0.421627	1008
11	rs7127785	C	T	0.16369	1008
11	rs28605203	G	C	0.165675	1008
11	rs75109229	C	T	0.0535714	1008
11	rs60512520	T	C	0.0525794	1008
11	rs75676171	G	T	0.0525794	1008
11	rs35025295	G	A	0.204365	1008
11	rs11223533	T	G	0.537698	1008
11	rs12365724	C	T	0.204365	1008
11	rs149192094	A	G	0.0525794	1008
11	rs4937803	A	G	0.164683	1008
11	rs147972215	C	T	0.0744048	1008
11	rs118150193	G	C	0.0525794	1008
11	rs10894714	A	G	0.164683	1008
11	rs55940646	G	A	0.256944	1008
11	rs10894715	A	G	0.421627	1008
11	rs10894716	A	G	0.164683	1008
11	rs147309073	G	A	0.116071	1008
11	rs11223535	T	C	0.151786	1008
11	rs10894717	G	A	0.164683	1008
11	rs11223536	C	T	0.15377	1008
11	rs12574050	C	G	0.116071	1008
11	rs4937804	G	A	0.16369	1008
11	rs143903406	A	G	0.0823413	1008
11	rs184500821	C	A	0.204365	1008
11	rs56237336	T	C	0.16369	1008
11	rs3134441	A	G	0.168651	1008
11	rs12222376	G	A	0.420635	1008
11	rs55721319	T	A	0.204365	1008
11	rs11601948	C	T	0.204365	1008
11	rs113215234	A	G	0.169643	1008
11	rs3134440	G	C	0.117063	1008
11	rs112625580	G	A	0.202381	1008
11	rs3134536	T	C	0.117063	1008
11	rs3134537	A	G	0.117063	1008
11	rs12575830	G	C	0.150794	1008
11	rs12282011	C	A	0.0119048	1008
11	rs12575883	G	A	0.117063	1008
11	rs3134535	C	G	0.535714	1008
11	rs4603319	A	G	0.150794	1008
11	rs2375252	T	C	0.150794	1008
11	rs3104215	G	C	0.534722	1008
11	rs115410762	C	T	0.0515873	1008
11	rs1566015	C	T	0.150794	1008
11	rs2132490	G	A	0.150794	1008
11	rs2173000	C	T	0.119048	1008
11	rs6590722	G	A	0.162698	1008
11	rs3134533	T	C	0.168651	1008
11	rs4937805	C	T	0.150794	1008
11	rs3104216	C	T	0.553571	1008
11	rs11223538	T	A	0.0119048	1008
11	rs12365329	T	C	0.213294	1008
11	rs9704138	A	G	0.500992	1008
11	rs12364129	C	G	0.213294	1008
11	rs9645677	A	G	0.22123	1008
11	rs7127195	C	T	0.651786	1008
11	rs9645678	G	C	0.22123	1008
11	rs7128036	G	T	0.381944	1008
11	rs7127986	C	T	0.22619	1008
11	rs737316	T	C	0.873016	1008
11	rs11223542	G	T	0.214286	1008
11	rs4614467	A	T	0.37004	1008
11	rs903814	G	T	0.646825	1008
11	rs2279694	T	C	0.66369	1008
11	rs2047296	C	G	0.873016	1008
11	rs113563229	C	G	0.0535714	1008
11	rs11223543	C	T	0.143849	1008
11	rs7109463	A	C	0.218254	1008
11	rs7109808	G	C	0.217262	1008
11	rs111501346	G	A	0.0525794	1008
11	rs7110106	C	T	0.218254	1008
11	rs10894722	G	A	0.236111	1008
11	rs11223544	C	A	0.0128968	1008
11	rs10791302	A	G	0.435516	1008
11	rs35613296	C	A	0.237103	1008
11	rs61911540	C	G	0.113095	1008
11	rs75554117	A	G	0.275794	1008
11	rs75255906	T	C	0.271825	1008
11	rs55754446	A	C	0.030754	1008
11	rs753300	G	T	0.468254	1008
11	rs1126295	C	G	0.632937	1008
11	rs76358860	C	T	0.168651	1008
11	rs1126296	C	T	0.631944	1008
11	rs4937808	C	A	0.630952	1008
11	rs4936200	C	T	0.00992063	1008
11	rs58755028	G	A	0.0109127	1008
11	rs55952723	G	T	0.0109127	1008
11	rs924110	C	T	0.832341	1008
11	rs74827467	C	T	0.157738	1008
11	rs59946994	G	A	0.157738	1008
11	rs60650345	T	C	0.206349	1008
11	rs79672317	A	G	0.0228175	1008
11	rs10750538	A	C	0.833333	1008
11	rs12277713	T	C	0.615079	1008
11	rs10894723	C	T	0.613095	1008
11	rs11223547	T	A	0.0634921	1008
11	rs6590724	C	T	0.201389	1008
11	rs118111890	A	C	0.0535714	1008
11	rs10732252	G	A	0.829365	1008
11	rs11223548	C	T	0.323413	1008
11	rs10791303	T	C	0.295635	1008
11	rs11223550	A	G	0.0496032	1008
11	rs6590725	T	C	0.630952	1008
11	rs6590726	C	A	0.33631	1008
11	rs66724730	C	G	0.208333	1008
11	rs7933451	C	G	0.21131	1008
11	rs61093079	G	A	0.324405	1008
11	rs903815	A	G	0.318452	1008
11	rs7116186	C	T	0.228175	1008
11	rs11223553	A	G	0.22123	1008
11	rs11223554	T	C	0.321429	1008
11	rs142882914	C	T	0.0535714	1008
11	rs2132487	T	G	0.53373	1008
11	rs61911544	G	A	0.00992063	1008
11	rs76118654	A	G	0.0248016	1008
11	rs1496244	A	G	0.210317	1008
11	rs7483343	A	G	0.210317	1008
11	rs10894724	T	G	0.52877	1008
11	rs1496246	A	G	0.321429	1008
11	rs10750539	G	A	0.313492	1008
11	rs73035002	C	G	0.102183	1008
11	rs7948542	A	T	0.0833333	1008
11	rs11223557	C	T	0.102183	1008
11	rs4550237	A	G	0.382937	1008
11	rs4937814	G	C	0.173611	1008
11	rs11820612	T	C	0.00992063	1008
11	rs57174518	A	T	0.030754	1008
11	rs11223560	G	A	0.623016	1008
11	rs115876163	G	A	0.015873	1008
11	rs6590727	G	A	0.944444	1008
11	rs11223561	A	C	0.298611	1008
11	rs10894726	T	G	0.314484	1008
11	rs76613885	C	T	0.0198413	1008
11	rs713279	C	A	0.297619	1008
11	rs713278	G	A	0.467262	1008
11	rs117381778	G	T	0.0962302	1008
11	rs10894727	T	C	0.919643	1008
11	rs11223562	T	C	0.298611	1008
11	rs4936202	A	G	0.945437	1008
11	rs4397868	C	T	0.94246	1008
11	rs117540074	C	T	0.0208333	1008
11	rs10894728	T	C	0.934524	1008
11	rs7125406	G	T	0.46627	1008
11	rs1353468	A	G	0.930556	1008
11	rs4937815	G	T	0.938492	1008
11	rs4937816	C	T	0.617063	1008
11	rs55786149	G	A	0.618056	1008
11	rs2375251	A	G	0.944444	1008
11	rs4937817	C	G	0.303571	1008
11	rs78388670	T	A	0.0168651	1008
11	rs4245123	C	T	0.529762	1008
11	rs79876406	C	T	0.217262	1008
11	rs77218080	A	G	0.218254	1008
11	rs78417459	C	T	0.046627	1008
11	rs112009363	A	T	0.0238095	1008
11	rs145617653	C	T	0.0238095	1008
11	rs75323470	A	C	0.198413	1008
11	rs112722782	A	G	0.0446429	1008
11	rs10791306	C	T	0.112103	1008
11	rs10791307	G	T	0.110119	1008
11	rs11826935	T	C	0.114087	1008
11	rs4937819	G	A	0.106151	1008
11	rs12791420	A	T	0.112103	1008
11	rs10894729	A	G	0.114087	1008
11	rs10894730	C	T	0.112103	1008
11	rs10894731	G	T	0.112103	1008
11	rs4936203	G	A	0.104167	1008
11	rs11223565	A	G	0.00793651	1008
11	rs60971512	C	T	0.44246	1008
11	rs10894732	A	C	0.392857	1008
11	rs10894733	G	A	0.350198	1008
11	rs7478695	C	T	0.0793651	1008
11	rs55834955	C	T	0.0119048	1008
11	rs1079304	C	A	0.110119	1008
11	rs1079305	A	G	0.155754	1008
11	rs1039090	A	T	0.201389	1008
11	rs4937820	G	T	0.35119	1008
11	rs10894734	C	T	0.0257937	1008
11	rs10894735	G	A	0.0902778	1008
11	rs11223567	G	A	0.0257937	1008
11	rs4937821	C	G	0.542659	1008
11	rs11223568	G	A	0.0892857	1008
11	rs11223569	G	A	0.0892857	1008
11	rs903817	C	T	0.460317	1008
11	rs4936204	G	A	0.299603	1008
11	rs10894736	C	T	0.27877	1008
11	rs4936205	C	T	0.297619	1008
11	rs10894737	C	T	0.383929	1008
11	rs7126938	G	A	0.169643	1008
11	rs12364512	G	A	0.0257937	1008
11	rs4534597	A	G	0.55754	1008
11	rs60034005	G	A	0.135913	1008
11	rs77995522	C	T	0.0287698	1008
11	rs73594803	C	T	0.0535714	1008
11	rs10894738	G	A	0.0912698	1008
11	rs67250568	G	A	0.107143	1008
11	rs7130699	A	T	0.132937	1008
11	rs7130793	C	T	0.130952	1008
11	rs61911584	C	T	0.0267857	1008
11	rs7927483	G	A	0.462302	1008
11	rs61911587	G	A	0.0257937	1008
11	rs7108925	G	A	0.546627	1008
11	rs11821200	T	C	0.453373	1008
11	rs11828072	C	G	0.454365	1008
11	rs34835651	G	A	0.454365	1008
11	rs35048422	C	T	0.453373	1008
11	rs117242689	C	T	0.0525794	1008
11	rs56773187	C	G	0.452381	1008
11	rs59373565	C	T	0.453373	1008
11	rs57715089	C	T	0.450397	1008
11	rs12805289	C	T	0.453373	1008
11	rs7113215	G	A	0.0535714	1008
11	rs12806223	G	A	0.445437	1008
11	rs12806225	G	A	0.443452	1008
11	rs7116867	A	G	0.015873	1008
11	rs748798	G	T	0.449405	1008
11	rs748797	C	G	0.30754	1008
11	rs61911593	G	C	0.450397	1008
11	rs748799	T	A	0.450397	1008
11	rs35436000	T	C	0.451389	1008
11	rs903818	C	T	0.973214	1008
11	rs10894739	G	A	0.105159	1008
11	rs3751102	C	T	0.451389	1008
11	rs3751103	G	A	0.451389	1008
11	rs11826106	A	G	0.452381	1008
11	rs11821467	G	A	0.453373	1008
11	rs10894740	G	A	0.973214	1008
11	rs7116371	T	C	0.460317	1008
11	rs12799518	T	C	0.459325	1008
11	rs10791308	T	C	0.975198	1008
11	rs4245124	A	C	0.636905	1008
11	rs79672038	A	G	0.150794	1008
11	rs10791309	T	C	0.910714	1008
11	rs7945576	C	T	0.637897	1008
11	rs12802451	T	C	0.19246	1008
11	rs79387451	G	A	0.0515873	1008
11	rs11223572	C	T	0.0704365	1008
11	rs34161433	A	C	0.155754	1008
11	rs9988837	G	A	0.0694444	1008
11	rs9988836	C	G	0.911706	1008
11	rs12279437	C	T	0.189484	1008
11	rs11603570	C	T	0.0704365	1008
11	rs12288646	T	C	0.190476	1008
11	rs4937823	C	T	0.910714	1008
11	rs35741643	A	G	0.155754	1008
11	rs4937824	G	A	0.649802	1008
11	rs4937825	A	G	0.910714	1008
11	rs12283603	C	T	0.0704365	1008
11	rs58143384	C	A	0.231151	1008
11	rs11223573	A	G	0.190476	1008
11	rs11223574	C	T	0.373016	1008
11	rs73038632	G	T	0.27381	1008
11	rs73038693	A	G	0.223214	1008
11	rs4937826	G	C	0.376984	1008
11	rs10791310	A	G	0.376984	1008
11	rs12224157	C	T	0.720238	1008
11	rs10894742	A	G	0.246032	1008
11	rs7944209	C	T	0.340278	1008
11	rs7944602	A	G	0.910714	1008
11	rs12276816	A	G	0.19246	1008
11	rs11223576	G	C	0.0357143	1008
11	rs10431101	C	T	0.910714	1008
11	rs11223577	T	G	0.191468	1008
11	rs78790234	C	T	0.279762	1008
11	rs80247275	G	A	0.0505952	1008
11	rs6590728	T	C	0.911706	1008
11	rs11223578	T	C	0.24504	1008
11	rs1496241	T	C	0.193452	1008
11	rs1496242	T	C	0.194444	1008
11	rs11223579	C	T	0.243056	1008
11	rs76115552	G	A	0.0456349	1008
11	rs61911602	T	C	0.195437	1008
11	rs61458219	T	C	0.405754	1008
11	rs11606733	C	T	0.0694444	1008
11	rs11600622	T	G	0.0694444	1008
11	rs1496243	A	G	0.91369	1008
11	rs79369108	C	T	0.203373	1008
11	rs61911603	C	T	0.161706	1008
11	rs139585842	T	C	0.0109127	1008
11	rs12806439	G	C	0.160714	1008
11	rs768507	C	G	0.0357143	1008
11	rs2889035	C	G	0.196429	1008
11	rs10791311	G	C	0.313492	1008
11	rs12272716	G	A	0.196429	1008
11	rs10894743	G	C	0.315476	1008
11	rs1982923	G	T	0.394841	1008
11	rs140938503	C	A	0.00198413	1008
11	rs12803513	G	T	0.162698	1008
11	rs80339054	A	G	0.208333	1008
11	rs61911604	C	T	0.162698	1008
11	rs4936207	A	C	0.912698	1008
11	rs12577877	A	T	0.315476	1008
11	rs74525336	C	T	0.0535714	1008
11	rs58961684	A	G	0.0337302	1008
11	rs12804866	C	T	0.197421	1008
11	rs116625920	A	G	0.0545635	1008
11	rs75757579	T	C	0.136905	1008
11	rs79310265	A	G	0.397817	1008
11	rs11533203	C	T	0.144841	1008
11	rs2220960	G	A	0.912698	1008
11	rs1603389	T	C	0.320437	1008
11	rs12282901	C	T	0.0337302	1008
11	rs61911608	T	G	0.599206	1008
11	rs61911609	A	G	0.196429	1008
11	rs4937829	A	G	0.912698	1008
11	rs10894744	T	C	0.315476	1008
11	rs2375250	T	C	0.196429	1008
11	rs74672653	C	T	0.047619	1008
11	rs61561588	G	A	0.133929	1008
11	rs4936208	T	C	0.912698	1008
11	rs61911610	T	C	0.0337302	1008
11	rs7104887	C	T	0.196429	1008
11	rs12416939	T	C	0.399802	1008
11	rs75227852	G	A	0.0208333	1008
11	rs4937830	G	C	0.912698	1008
11	rs12290776	T	C	0.196429	1008
11	rs12290778	T	C	0.196429	1008
11	rs11223585	C	T	0.31746	1008
11	rs10894745	A	G	0.912698	1008
11	rs12285633	C	G	0.196429	1008
11	rs61911613	A	C	0.16369	1008
11	rs2132489	C	T	0.513889	1008
11	rs78144888	G	C	0.203373	1008
11	rs7926898	C	G	0.518849	1008
11	rs74542082	G	A	0.161706	1008
11	rs10791315	T	C	0.511905	1008
11	rs61911614	G	A	0.196429	1008
11	rs10791316	C	T	0.31746	1008
11	rs34502061	C	T	0.196429	1008
11	rs34393193	C	G	0.196429	1008
11	rs35409856	G	A	0.195437	1008
11	rs35965631	G	A	0.196429	1008
11	rs61911624	C	T	0.196429	1008
11	rs7117087	C	T	0.505952	1008
11	rs12283631	A	G	0.196429	1008
11	rs4937832	A	G	0.401786	1008
11	rs10791317	C	T	0.309524	1008
11	rs12283860	A	G	0.196429	1008
11	rs6590730	C	T	0.50496	1008
11	rs74466446	A	G	0.0228175	1008
11	rs7942610	A	G	0.30754	1008
11	rs7942611	A	G	0.309524	1008
11	rs10750540	C	G	0.309524	1008
11	rs59762446	G	A	0.0257937	1008
11	rs903816	G	A	0.90873	1008
11	rs67110673	T	G	0.169643	1008
11	rs61911626	G	A	0.0347222	1008
11	rs7130384	C	G	0.90873	1008
11	rs10791318	A	G	0.314484	1008
11	rs7106178	T	G	0.909722	1008
11	rs34790786	A	G	0.199405	1008
11	rs10732872	C	T	0.910714	1008
11	rs11223586	C	G	0.717262	1008
11	rs10732873	A	C	0.967262	1008
11	rs10894747	C	G	0.606151	1008
11	rs34731155	A	G	0.627976	1008
11	rs58773458	G	C	0.281746	1008
11	rs59722096	G	A	0.563492	1008
11	rs12795042	A	C	0.62996	1008
11	rs7111235	T	C	0.28869	1008
11	rs7114538	T	C	0.0912698	1008
11	rs4132718	C	T	0.284722	1008
11	rs4132717	T	C	0.284722	1008
11	rs4448704	A	C	0.285714	1008
11	rs4256997	A	G	0.752976	1008
11	rs4379863	T	C	0.881944	1008
11	rs4551783	A	C	0.881944	1008
11	rs35045599	A	G	0.284722	1008
11	rs7107654	A	G	0.284722	1008
11	rs7111368	G	C	0.284722	1008
11	rs7111177	A	G	0.284722	1008
11	rs7933520	C	T	0.468254	1008
11	rs7112045	C	T	0.469246	1008
11	rs10894748	T	A	0.468254	1008
11	rs10791319	T	C	0.468254	1008
11	rs116864796	G	A	0.0625	1008
11	rs35408653	C	T	0.27877	1008
11	rs61911632	A	G	0.27877	1008
11	rs9667033	A	C	0.747024	1008
11	rs55988347	C	T	0.27877	1008
11	rs12799645	A	T	0.27877	1008
11	rs12800478	C	T	0.27877	1008
11	rs10791320	C	T	0.468254	1008
11	rs77230482	C	T	0.0505952	1008
11	rs4073744	T	C	0.284722	1008
11	rs117445882	G	A	0.046627	1008
11	rs7110505	G	A	0.188492	1008
11	rs7480395	A	G	0.279762	1008
11	rs2851123	C	T	0.0555556	1008
11	rs79197764	A	G	0.0575397	1008
11	rs2723604	G	A	0.252976	1008
11	rs2723603	G	A	0.252976	1008
11	rs1944729	T	G	0.284722	1008
11	rs1944730	A	G	0.27877	1008
11	rs35223779	G	A	0.27877	1008
11	rs7131488	C	T	0.285714	1008
11	rs12788682	G	T	0.279762	1008
11	rs34763330	G	C	0.279762	1008
11	rs2851124	C	T	0.252976	1008
11	rs4529892	A	G	0.279762	1008
11	rs2723602	G	A	0.251984	1008
11	rs4529893	A	T	0.279762	1008
11	rs117927133	C	A	0.0664683	1008
11	rs12280972	C	T	0.117063	1008
11	rs7936122	C	T	0.279762	1008
11	rs34962430	A	T	0.279762	1008
11	rs34619364	T	C	0.280754	1008
11	rs2723601	G	A	0.251984	1008
11	rs7130532	A	T	0.276786	1008
11	rs12785628	G	A	0.276786	1008
11	rs2156677	G	A	0.529762	1008
11	rs76948284	A	C	0.0585317	1008
11	rs1105602	C	A	0.281746	1008
11	rs2723600	G	A	0.529762	1008
11	rs2723599	T	C	0.243056	1008
11	rs2851122	C	G	0.243056	1008
11	rs2853118	G	A	0.58631	1008
11	rs10894749	A	G	0.881944	1008
11	rs12797371	T	C	0.165675	1008
11	rs12795650	A	G	0.168651	1008
11	rs76403436	G	C	0.207341	1008
11	rs12796225	G	C	0.165675	1008
11	rs12221971	A	T	0.269841	1008
11	rs1806831	T	C	0.49504	1008
11	rs2723596	T	C	0.0625	1008
11	rs2853119	A	G	0.194444	1008
11	rs4936209	C	G	0.155754	1008
11	rs2723594	A	G	0.0634921	1008
11	rs12576074	C	T	0.155754	1008
11	rs2851128	G	A	0.496032	1008
11	rs2723593	G	C	0.824405	1008
11	rs2723592	C	T	0.482143	1008
11	rs2723591	C	T	0.223214	1008
11	rs2723590	A	G	0.503968	1008
11	rs9667066	G	A	0.279762	1008
11	rs2723589	G	A	0.501984	1008
11	rs2853120	G	A	0.225198	1008
11	rs150606395	C	T	0.0674603	1008
11	rs2723588	A	G	0.507937	1008
11	rs2851127	A	G	0.508929	1008
11	rs11223591	G	C	0.124008	1008
11	rs11822562	A	C	0.149802	1008
11	rs115124044	T	C	0.280754	1008
11	rs4937835	G	C	0.149802	1008
11	rs2851126	G	A	0.218254	1008
11	rs2723587	A	G	0.445437	1008
11	rs9667722	C	A	0.157738	1008
11	rs73042834	T	C	0.0734127	1008
11	rs9667736	G	A	0.197421	1008
11	rs9667845	G	A	0.347222	1008
11	rs10791321	T	C	0.345238	1008
11	rs7131428	T	G	0.0753968	1008
11	rs2851125	C	T	0.139881	1008
11	rs4320967	C	A	0.345238	1008
11	rs7102034	T	C	0.344246	1008
11	rs7120412	G	C	0.353175	1008
11	rs7120562	G	T	0.353175	1008
11	rs66615241	T	C	0.0734127	1008
11	rs73042846	C	T	0.0734127	1008
11	rs73042847	G	A	0.0734127	1008
11	rs73042849	G	A	0.0704365	1008
11	rs77309249	T	C	0.272817	1008
11	rs2723616	T	C	0.771825	1008
11	rs191281513	T	C	0.0287698	1008
11	rs715797	C	T	0.345238	1008
11	rs715798	T	A	0.353175	1008
11	rs73042852	G	T	0.0724206	1008
11	rs7110432	A	G	0.284722	1008
11	rs12418092	T	A	0.176587	1008
11	rs1105494	C	A	0.445437	1008
11	rs73042854	T	A	0.0109127	1008
11	rs73042857	C	T	0.0119048	1008
11	rs2097101	A	G	0.605159	1008
11	rs80292708	T	C	0.102183	1008
11	rs10791322	G	A	0.496032	1008
11	rs10791323	T	C	0.607143	1008
11	rs11604410	T	G	0.718254	1008
11	rs114421546	T	C	0.0605159	1008
11	rs7928888	A	C	0.60119	1008
11	rs10791324	T	C	0.598214	1008
11	rs2723615	C	T	0.598214	1008
11	rs2853117	T	G	0.60119	1008
11	rs1893850	T	C	0.60119	1008
11	rs2851115	C	A	0.60119	1008
11	rs2851116	G	A	0.600198	1008
11	rs2723614	T	G	0.602183	1008
11	rs2851117	C	T	0.660714	1008
11	rs2851118	A	C	0.60119	1008
11	rs80035044	C	T	0.0595238	1008
11	rs2851119	T	C	0.795635	1008
11	rs2723613	G	A	0.602183	1008
11	rs2853116	A	G	0.602183	1008
11	rs2853115	A	G	0.602183	1008
11	rs2851120	T	C	0.602183	1008
11	rs10791325	G	A	0.602183	1008
11	rs148405947	A	G	0.0595238	1008
11	rs116660928	A	T	0.0595238	1008
11	rs2723608	A	G	0.602183	1008
11	rs2250123	T	C	0.589286	1008
11	rs2250025	G	A	0.602183	1008
11	rs2723607	C	G	0.602183	1008
11	rs2723605	C	G	0.602183	1008
11	rs2723598	G	A	0.602183	1008
11	rs2257010	G	A	0.602183	1008
11	rs2257004	C	T	0.602183	1008
11	rs2187449	G	A	0.949405	1008
11	rs5019134	G	C	0.602183	1008
11	rs55801927	A	C	0.602183	1008
11	rs76588534	A	G	0.0119048	1008
11	rs10750541	C	A	0.602183	1008
11	rs10750542	T	C	0.602183	1008
11	rs10791328	A	G	0.602183	1008
11	rs80125544	C	T	0.0565476	1008
11	rs2282602	G	A	0.602183	1008
11	rs2282603	G	A	0.133929	1008
11	rs2282604	A	G	0.602183	1008
11	rs2156676	G	C	0.604167	1008
11	rs12418442	A	T	0.0595238	1008
11	rs10791329	T	C	0.604167	1008
11	rs77915106	C	T	0.104167	1008
11	rs11223599	T	A	0.608135	1008
11	rs10750543	G	A	0.608135	1008
11	rs10750544	A	G	0.667659	1008
11	rs143018013	C	T	0.0595238	1008
11	rs10750545	G	A	0.608135	1008
11	rs10750546	G	A	0.604167	1008
11	rs1944734	G	A	0.606151	1008
11	rs73028348	G	A	0.00892857	1008
11	rs117439990	C	T	0.133929	1008
11	rs1944733	A	G	0.58631	1008
11	rs1944732	A	G	0.609127	1008
11	rs1944731	G	A	0.609127	1008
11	rs7128438	C	T	0.0575397	1008
11	rs10894752	A	C	0.609127	1008
11	rs78406218	T	C	0.141865	1008
11	rs10791330	C	T	0.662698	1008
11	rs77737960	T	C	0.133929	1008
11	rs116001048	C	A	0.0575397	1008
11	rs10750547	T	G	0.289683	1008
11	rs10750548	A	G	0.609127	1008
11	rs80068472	C	G	0.0575397	1008
11	rs75659599	C	T	0.0575397	1008
11	rs77395601	A	T	0.0575397	1008
11	rs76458353	G	A	0.0575397	1008
11	rs78606729	G	A	0.00198413	1008
11	rs10750549	A	G	0.615079	1008
11	rs4937837	T	C	0.615079	1008
11	rs2156681	G	T	0.668651	1008
11	rs74423959	T	C	0.0277778	1008
11	rs12417860	C	T	0.0575397	1008
11	rs12417869	C	T	0.0575397	1008
11	rs10791332	A	G	0.672619	1008
11	rs4489760	A	T	0.671627	1008
11	rs10791333	T	C	0.611111	1008
11	rs7104994	A	G	0.0575397	1008
11	rs7121600	T	G	0.0575397	1008
11	rs35375713	G	A	0.145833	1008
11	rs7946883	T	C	0.676587	1008
11	rs7946895	T	C	0.668651	1008
11	rs4937839	T	C	0.670635	1008
11	rs181326274	T	A	0.0565476	1008
11	rs4937840	C	G	0.580357	1008
11	rs4269938	T	C	0.094246	1008
11	rs4937841	A	T	0.672619	1008
11	rs4937842	G	C	0.569444	1008
11	rs12420447	T	C	0.10119	1008
11	rs10894754	T	G	0.103175	1008
11	rs12419337	C	A	0.102183	1008
11	rs10791334	A	C	0.5625	1008
11	rs10750550	A	G	0.665675	1008
11	rs117510329	C	T	0.0585317	1008
11	rs12417695	C	T	0.0962302	1008
11	rs7118985	C	A	0.0962302	1008
11	rs35842351	C	T	0.0962302	1008
11	rs11223607	G	A	0.532738	1008
11	rs74644696	C	T	0.0962302	1008
11	rs1114367	G	T	0.532738	1008
11	rs10750551	G	A	0.532738	1008
11	rs76604194	A	T	0.0962302	1008
11	rs73030342	G	C	0.014881	1008
11	rs78868297	C	T	0.0962302	1008
11	rs78629006	G	A	0.0962302	1008
11	rs10791335	T	A	0.628968	1008
11	rs10894755	A	G	0.531746	1008
11	rs10736608	C	T	0.628968	1008
11	rs10750552	C	A	0.628968	1008
11	rs10750553	T	C	0.628968	1008
11	rs143969142	C	T	0.0357143	1008
11	rs11223609	C	T	0.628968	1008
11	rs78856946	G	A	0.0962302	1008
11	rs2156680	T	G	0.628968	1008
11	rs2156679	C	T	0.628968	1008
11	rs74663115	A	G	0.0962302	1008
11	rs4353292	A	G	0.532738	1008
11	rs1119851	T	C	0.628968	1008
11	rs79424350	G	A	0.0962302	1008
11	rs4463860	G	C	0.532738	1008
11	rs1119852	C	A	0.628968	1008
11	rs11533204	A	G	0.628968	1008
11	rs11534483	T	C	0.532738	1008
11	rs2187450	A	G	0.628968	1008
11	rs7130231	C	T	0.607143	1008
11	rs1120247	T	G	0.607143	1008
11	rs1120246	G	A	0.607143	1008
11	rs1120245	A	G	0.607143	1008
11	rs10894756	G	A	0.607143	1008
11	rs78721575	T	G	0.0168651	1008
11	rs10791336	G	A	0.607143	1008
11	rs73030363	G	C	0.0218254	1008
11	rs140543114	T	C	0.145833	1008
11	rs59743120	T	C	0.0982143	1008
11	rs149542860	T	C	0.0982143	1008
11	rs148249473	C	G	0.0972222	1008
11	rs141199124	A	G	0.0982143	1008
11	rs139431478	T	C	0.0982143	1008
11	rs190341233	T	A	0.0138889	1008
11	rs4536234	G	A	0.532738	1008
11	rs113781015	T	C	0.0982143	1008
11	rs111586771	G	A	0.0982143	1008
11	rs1843289	T	C	0.0982143	1008
11	rs329663	A	G	0.631944	1008
11	rs4937846	C	T	0.53373	1008
11	rs7931768	T	C	0.0962302	1008
11	rs12574238	G	A	0.149802	1008
11	rs4937847	G	C	0.509921	1008
11	rs329664	G	T	0.62996	1008
11	rs11223611	G	A	0.53373	1008
11	rs11223612	G	A	0.53373	1008
11	rs1485197	A	G	0.0962302	1008
11	rs146855023	A	G	0.0585317	1008
11	rs77113601	G	A	0.0962302	1008
11	rs4937849	A	G	0.534722	1008
11	rs12576385	C	T	0.0595238	1008
11	rs1485196	C	A	0.0962302	1008
11	rs1485195	A	G	0.0962302	1008
11	rs118029492	T	C	0.0248016	1008
11	rs140400657	G	A	0.0119048	1008
11	rs6590732	A	G	0.0962302	1008
11	rs546381	T	G	0.632937	1008
11	rs12418227	A	G	0.0982143	1008
11	rs12418266	A	T	0.0982143	1008
11	rs76403833	A	G	0.0982143	1008
11	rs36086419	G	C	0.14881	1008
11	rs76465140	T	C	0.0972222	1008
11	rs651067	C	T	0.0972222	1008
11	rs7948061	T	C	0.0972222	1008
11	rs1077251	A	G	0.0972222	1008
11	rs79231264	G	A	0.0972222	1008
11	rs77626841	G	A	0.0972222	1008
11	rs10894759	G	A	0.539683	1008
11	rs79883545	C	T	0.0972222	1008
11	rs75520597	T	C	0.0972222	1008
11	rs329647	G	C	0.78373	1008
11	rs75050187	G	A	0.0952381	1008
11	rs4937850	G	C	0.685516	1008
11	rs10791337	G	T	0.686508	1008
11	rs329648	T	C	0.685516	1008
11	rs140219725	G	C	0.0188492	1008
11	rs329649	A	G	0.0972222	1008
11	rs139911640	C	T	0.0128968	1008
11	rs78812413	G	A	0.0396825	1008
11	rs3802918	G	A	0.0972222	1008
11	rs329652	A	G	0.676587	1008
11	rs4936211	G	C	0.502976	1008
11	rs329653	G	A	0.665675	1008
11	rs80074213	G	A	0.0386905	1008
11	rs11223616	T	C	0.144841	1008
11	rs10894761	G	A	0.665675	1008
11	rs73032046	A	C	0.144841	1008
11	rs34013297	C	A	0.145833	1008
11	rs510306	A	C	0.746032	1008
11	rs144639752	G	A	0.015873	1008
11	rs10894762	T	C	0.512897	1008
11	rs329674	A	G	0.814484	1008
11	rs329675	C	T	0.157738	1008
11	rs117557516	G	A	0.0138889	1008
11	rs148398002	G	A	0.0267857	1008
11	rs11223617	G	A	0.511905	1008
11	rs626583	T	C	0.157738	1008
11	rs329676	C	G	0.15873	1008
11	rs35883589	C	T	0.0198413	1008
11	rs748919	T	C	0.490079	1008
11	rs75990128	C	G	0.144841	1008
11	rs73032062	C	A	0.146825	1008
11	rs901035	G	A	0.147817	1008
11	rs329677	G	A	0.152778	1008
11	rs3824992	A	G	0.316468	1008
11	rs3802923	C	G	0.157738	1008
11	rs3802922	A	C	0.147817	1008
11	rs3802921	T	C	0.149802	1008
11	rs3802920	G	T	0.149802	1008
11	rs150439793	G	A	0.047619	1008
11	rs3741104	T	C	0.105159	1008
11	rs73032070	G	A	0.106151	1008
11	rs4937856	C	A	0.674603	1008
11	rs10791338	A	G	0.822421	1008
11	rs12800905	T	C	0.252976	1008
11	rs12801289	T	G	0.621032	1008
11	rs11223621	C	T	0.612103	1008
11	rs596430	T	C	0.865079	1008
11	rs118092898	G	A	0.0208333	1008
11	rs34845616	G	A	0.200397	1008
11	rs2027788	A	G	0.615079	1008
11	rs73032079	G	A	0.046627	1008
11	rs3819194	C	G	0.0168651	1008
11	rs2062368	T	C	0.60119	1008
11	rs329670	T	C	0.955357	1008
11	rs329669	G	A	0.262897	1008
11	rs329668	T	C	0.865079	1008
11	rs329667	G	A	0.259921	1008
11	rs11223625	A	C	0.0873016	1008
11	rs167915	A	T	0.262897	1008
11	rs1612416	A	C	0.358135	1008
11	rs12421671	C	G	0.015873	1008
11	rs1793680	C	T	0.262897	1008
11	rs329673	C	T	0.866071	1008
11	rs329672	C	T	0.350198	1008
11	rs10894763	C	T	0.513889	1008
11	rs191300	C	T	0.887897	1008
11	rs138839852	T	C	0.014881	1008
11	rs1682859	C	A	0.34127	1008
11	rs11223626	A	C	0.0744048	1008
11	rs229285	A	T	0.270833	1008
11	rs11223627	G	A	0.0694444	1008
11	rs329671	G	A	0.271825	1008
11	rs10894764	A	G	0.522817	1008
11	rs486560	T	C	0.271825	1008
11	rs329637	C	T	0.328373	1008
11	rs329636	A	G	0.399802	1008
11	rs73034263	C	G	0.0744048	1008
11	rs10894765	C	T	0.469246	1008
11	rs12278050	C	T	0.0664683	1008
11	rs558709	T	C	0.335317	1008
11	rs644854	A	G	0.335317	1008
11	rs11223630	C	T	0.46627	1008
11	rs139001237	A	T	0.0486111	1008
11	rs645376	A	G	0.401786	1008
11	rs476821	C	A	0.335317	1008
11	rs11223632	G	A	0.465278	1008
11	rs117452163	G	A	0.0962302	1008
11	rs1682862	A	G	0.402778	1008
11	rs10444323	C	T	0.0664683	1008
11	rs329641	T	A	0.33631	1008
11	rs10894767	G	A	0.0664683	1008
11	rs329642	T	C	0.33631	1008
11	rs329643	T	C	0.402778	1008
11	rs329644	C	G	0.402778	1008
11	rs329645	C	T	0.402778	1008
11	rs11223634	A	G	0.465278	1008
11	rs329646	G	A	0.33631	1008
11	rs595986	A	G	0.402778	1008
11	rs28428505	C	T	0.0664683	1008
11	rs4937860	A	G	0.259921	1008
11	rs59210593	A	G	0.4375	1008
11	rs11223635	A	G	0.360119	1008
11	rs12291005	C	G	0.0803571	1008
11	rs10894768	C	G	0.520833	1008
11	rs10894769	C	T	0.0982143	1008
11	rs91583	C	T	0.320437	1008
11	rs689380	C	T	0.3125	1008
11	rs500166	A	G	0.313492	1008
11	rs688502	A	G	0.381944	1008
11	rs688500	C	T	0.309524	1008
11	rs73034287	C	G	0.0734127	1008
11	rs502834	G	A	0.308532	1008
11	rs11223637	C	T	0.0972222	1008
11	rs113939999	G	A	0.0198413	1008
11	rs507378	T	C	0.380952	1008
11	rs695134	C	T	0.39881	1008
11	rs75079562	C	G	0.0218254	1008
11	rs78490253	C	T	0.0168651	1008
11	rs11223638	C	T	0.0625	1008
11	rs564123	G	T	0.308532	1008
11	rs11223639	A	G	0.0625	1008
11	rs11223640	C	G	0.0625	1008
11	rs77184211	G	A	0.115079	1008
11	rs77899339	C	A	0.0605159	1008
11	rs329640	A	G	0.268849	1008
11	rs118031494	G	A	0.0753968	1008
11	rs11223642	C	T	0.59623	1008
11	rs77825526	C	T	0.114087	1008
11	rs73034295	G	A	0.0515873	1008
11	rs75224781	C	G	0.102183	1008
11	rs4936213	A	G	0.604167	1008
11	rs75059851	A	G	0.0525794	1008
11	rs694424	A	G	0.81746	1008
11	rs12273435	G	A	0.0605159	1008
11	rs12792661	G	A	0.0555556	1008
11	rs12291823	G	A	0.0535714	1008
11	rs3802924	A	C	0.047619	1008
11	rs73036062	G	A	0.047619	1008
11	rs74807084	A	G	0.118056	1008
11	rs73036063	G	A	0.047619	1008
11	rs73036064	G	A	0.047619	1008
11	rs3758927	C	G	0.046627	1008
11	rs73036065	G	T	0.047619	1008
11	rs10894771	G	C	0.585317	1008
11	rs10791341	A	G	0.644841	1008
11	rs191089934	A	G	0.0198413	1008
11	rs612823	T	C	0.593254	1008
11	rs61908397	C	T	0.240079	1008
11	rs7109293	G	A	0.318452	1008
11	rs117194304	G	A	0.0168651	1008
11	rs669257	C	A	0.298611	1008
11	rs75145144	A	C	0.0367063	1008
11	rs11223645	C	A	0.290675	1008
11	rs2000852	C	T	0.0456349	1008
11	rs329682	A	G	0.947421	1008
11	rs2000853	A	G	0.0456349	1008
11	rs7122746	T	C	0.0456349	1008
11	rs7106806	G	C	0.0456349	1008
11	rs7106715	C	T	0.0456349	1008
11	rs11223646	G	A	0.0456349	1008
11	rs11223647	G	A	0.0456349	1008
11	rs7127156	T	C	0.0456349	1008
11	rs329681	A	T	0.849206	1008
11	rs73036081	C	T	0.0456349	1008
11	rs147632825	G	A	0.0277778	1008
11	rs11223649	T	C	0.0456349	1008
11	rs11223650	A	G	0.0456349	1008
11	rs55747998	C	T	0.0456349	1008
11	rs56241440	A	C	0.0456349	1008
11	rs11223651	C	T	0.0456349	1008
11	rs11223652	A	G	0.0456349	1008
11	rs11223654	C	T	0.0456349	1008
11	rs73036086	C	T	0.0456349	1008
11	rs117150837	G	A	0.168651	1008
11	rs73036087	G	A	0.0456349	1008
11	rs329680	T	C	0.947421	1008
11	rs11223655	G	A	0.0456349	1008
11	rs11223656	T	A	0.0456349	1008
11	rs11223658	G	A	0.0456349	1008
11	rs329678	C	G	0.849206	1008
11	rs57204268	A	G	0.206349	1008
11	rs11223659	G	A	0.0456349	1008
11	rs12576981	G	A	0.535714	1008
11	rs118145926	T	C	0.0347222	1008
11	rs12290617	C	T	0.0496032	1008
11	rs329662	T	A	0.946429	1008
11	rs12282724	G	T	0.0496032	1008
11	rs329660	A	G	0.946429	1008
11	rs12283206	G	T	0.0496032	1008
11	rs1038480	G	A	0.0496032	1008
11	rs12286758	C	T	0.0496032	1008
11	rs329658	T	C	0.947421	1008
11	rs329657	G	A	0.946429	1008
11	rs329656	C	A	0.897817	1008
11	rs78782859	G	A	0.109127	1008
11	rs329655	C	A	0.89881	1008
11	rs11223661	G	T	0.046627	1008
11	rs77289937	T	C	0.106151	1008
11	rs329654	C	T	0.943452	1008
11	rs12294011	G	A	0.0515873	1008
11	rs4936214	T	C	0.0992063	1008
11	rs4936215	A	G	0.047619	1008
11	rs4936216	C	T	0.0446429	1008
11	rs12366213	G	A	0.0515873	1008
11	rs167914	C	G	0.899802	1008
11	rs536866	A	G	0.492063	1008
11	rs329688	C	T	0.487103	1008
11	rs329686	A	G	0.488095	1008
11	rs7939344	G	C	0.520833	1008
11	rs12807621	G	C	0.116071	1008
11	rs7939047	A	G	0.516865	1008
11	rs329685	T	C	0.0803571	1008
11	rs750666	C	A	0.854167	1008
11	rs56088265	C	T	0.0446429	1008
11	rs901036	G	C	0.571429	1008
11	rs329684	G	A	0.873016	1008
11	rs729870	C	T	0.580357	1008
11	rs74384545	T	C	0.0625	1008
11	rs77688740	G	T	0.0406746	1008
11	rs12364540	C	T	0.542659	1008
11	rs11223663	T	C	0.132937	1008
11	rs73596887	G	A	0.0426587	1008
11	rs11606293	C	T	0.157738	1008
11	rs73596889	C	A	0.0436508	1008
11	rs75691728	A	C	0.144841	1008
11	rs7928003	G	A	0.0426587	1008
11	rs7928009	G	A	0.0426587	1008
11	rs61220133	A	G	0.0376984	1008
11	rs10791342	T	C	0.375	1008
11	rs76634388	G	A	0.144841	1008
11	rs11607463	C	T	0.145833	1008
11	rs11223665	A	T	0.130952	1008
11	rs2019649	A	G	0.375992	1008
11	rs77008451	G	A	0.0109127	1008
11	rs7935665	A	G	0.0426587	1008
11	rs12577993	C	G	0.375	1008
11	rs4937861	A	G	0.694444	1008
11	rs73038289	C	G	0.368056	1008
11	rs7929735	T	C	0.691468	1008
11	rs79952283	T	C	0.123016	1008
11	rs1985297	T	C	0.19246	1008
11	rs4937863	C	T	0.0426587	1008
11	rs10791343	T	C	0.717262	1008
11	rs7925153	T	C	0.517857	1008
11	rs61111310	C	G	0.141865	1008
11	rs57317637	T	G	0.0982143	1008
11	rs184309470	C	T	0.0277778	1008
11	rs150129458	C	T	0.0376984	1008
11	rs586802	G	A	0.779762	1008
11	rs586313	T	C	0.78373	1008
11	rs643328	C	T	0.37996	1008
11	rs12049844	G	A	0.0456349	1008
11	rs595065	C	T	0.37996	1008
11	rs608671	C	T	0.378968	1008
11	rs694100	C	A	0.378968	1008
11	rs596422	T	G	0.37996	1008
11	rs75075461	G	A	0.137897	1008
11	rs517437	A	C	0.522817	1008
11	rs609317	C	G	0.37996	1008
11	rs617323	A	G	0.377976	1008
11	rs75206103	C	T	0.142857	1008
11	rs647198	C	T	0.522817	1008
11	rs524588	C	T	0.926587	1008
11	rs651203	C	A	0.37996	1008
11	rs679024	G	T	0.381944	1008
11	rs679033	C	T	0.381944	1008
11	rs679105	C	T	0.37996	1008
11	rs497741	C	T	0.37996	1008
11	rs142117747	C	T	0.0267857	1008
11	rs4936219	T	A	0.28869	1008
11	rs620436	C	T	0.62996	1008
11	rs561836	A	G	0.62996	1008
11	rs673235	C	A	0.77381	1008
11	rs659896	G	A	0.34127	1008
11	rs479721	A	G	0.340278	1008
11	rs479821	C	A	0.340278	1008
11	rs604241	G	T	0.338294	1008
11	rs629164	C	T	0.337302	1008
11	rs11607468	T	C	0.134921	1008
11	rs627899	G	T	0.338294	1008
11	rs619091	A	T	0.5	1008
11	rs619534	T	C	0.340278	1008
11	rs78971498	C	T	0.134921	1008
11	rs627455	G	A	0.472222	1008
11	rs4937864	G	A	0.289683	1008
11	rs79444669	G	A	0.107143	1008
11	rs669067	T	C	0.757937	1008
11	rs667712	G	C	0.926587	1008
11	rs11607396	G	A	0.133929	1008
11	rs678998	C	T	0.330357	1008
11	rs75883489	G	A	0.0744048	1008
11	rs612737	A	G	0.465278	1008
11	rs58406308	C	T	0.132937	1008
11	rs11607952	G	A	0.132937	1008
11	rs146416481	G	T	0.0138889	1008
11	rs74365599	G	A	0.0228175	1008
11	rs74633292	G	A	0.125992	1008
11	rs75183845	C	T	0.0704365	1008
11	rs144546913	C	T	0.0168651	1008
11	rs117588338	G	T	0.0168651	1008
11	rs486111	A	G	0.0753968	1008
11	rs682386	A	G	0.933532	1008
11	rs74380652	G	A	0.132937	1008
11	rs80092584	T	C	0.174603	1008
11	rs1940394	C	T	0.134921	1008
11	rs724095	A	G	0.299603	1008
11	rs7127632	T	C	0.299603	1008
11	rs7938718	G	A	0.299603	1008
11	rs7938834	G	A	0.296627	1008
11	rs611504	C	T	0.3125	1008
11	rs611976	G	T	0.920635	1008
11	rs1007024	C	A	0.446429	1008
11	rs608838	A	G	0.758929	1008
11	rs12417643	G	C	0.253968	1008
11	rs12361880	C	T	0.28869	1008
11	rs2236657	C	A	0.3125	1008
11	rs76980973	A	C	0.0277778	1008
11	rs12281234	C	T	0.135913	1008
11	rs687187	T	C	0.62996	1008
11	rs3132800	A	C	0.767857	1008
11	rs3132823	G	C	0.632937	1008
11	rs11223668	C	A	0.315476	1008
11	rs75579389	G	A	0.107143	1008
11	rs880483	A	G	0.455357	1008
11	rs3893083	A	G	0.491071	1008
11	rs879601	G	T	0.128968	1008
11	rs1260049	G	A	0.132937	1008
11	rs1144231	T	C	0.132937	1008
11	rs1144232	T	A	0.133929	1008
11	rs2276073	G	A	0.310516	1008
11	rs574524	C	T	0.119048	1008
11	rs3168117	T	C	0.176587	1008
11	rs186350363	C	T	0.0128968	1008
11	rs7941262	C	T	0.0674603	1008
11	rs59212866	G	A	0.28373	1008
11	rs7127134	C	T	0.293651	1008
11	rs1784502	A	G	0.693452	1008
11	rs1784395	T	C	0.693452	1008
11	rs1564848	A	G	0.300595	1008
11	rs7927885	C	T	0.293651	1008
11	rs1146198	G	A	0.69246	1008
11	rs1146199	C	T	0.301587	1008
11	rs7126672	A	C	0.702381	1008
11	rs2846633	G	T	0.763889	1008
11	rs10894772	A	T	0.290675	1008
11	rs2017948	A	G	0.128968	1008
11	rs1784389	A	G	0.33631	1008
11	rs1784390	C	T	0.286706	1008
11	rs34174902	A	C	0.12996	1008
11	rs12270892	G	A	0.0505952	1008
11	rs12270911	C	T	0.0505952	1008
11	rs12790084	C	G	0.456349	1008
11	rs11223673	A	T	0.454365	1008
11	rs1784391	G	A	0.333333	1008
11	rs67559465	G	A	0.123016	1008
11	rs59054177	T	C	0.0525794	1008
11	rs58777499	C	T	0.0515873	1008
11	rs1260057	A	G	0.790675	1008
11	rs75395822	A	G	0.125	1008
11	rs11223674	G	A	0.0515873	1008
11	rs12226601	G	A	0.27877	1008
11	rs12803490	C	T	0.123016	1008
11	rs4937866	C	T	0.27877	1008
11	rs11223675	G	A	0.0525794	1008
11	rs1146200	A	C	0.789683	1008
11	rs10894773	T	C	0.176587	1008
11	rs117114159	G	T	0.0376984	1008
11	rs585166	A	G	0.814484	1008
11	rs12275749	G	T	0.0505952	1008
11	rs661820	T	C	0.782738	1008
11	rs11601844	C	G	0.107143	1008
11	rs7941172	T	C	0.28869	1008
11	rs12277727	C	T	0.0198413	1008
11	rs191299854	C	T	0.0198413	1008
11	rs636162	G	A	0.0833333	1008
11	rs117160989	G	A	0.0168651	1008
11	rs643843	G	T	0.39881	1008
11	rs694410	A	G	0.503968	1008
11	rs11223677	A	T	0.0168651	1008
11	rs11607765	A	G	0.113095	1008
11	rs7115486	A	C	0.0168651	1008
11	rs12273384	G	A	0.0168651	1008
11	rs686008	A	G	0.786706	1008
11	rs1107368	C	T	0.406746	1008
11	rs117346959	T	C	0.0228175	1008
11	rs11223679	G	A	0.0396825	1008
11	rs117919989	T	C	0.0168651	1008
11	rs117247627	G	A	0.0267857	1008
11	rs646763	G	C	0.393849	1008
11	rs35590990	G	C	0.103175	1008
11	rs641501	C	T	0.410714	1008
11	rs583109	T	G	0.410714	1008
11	rs595102	G	A	0.410714	1008
11	rs34671397	G	A	0.103175	1008
11	rs670123	C	T	0.410714	1008
11	rs617391	C	G	0.410714	1008
11	rs618378	A	T	0.410714	1008
11	rs4936220	A	G	0.383929	1008
11	rs74580731	G	A	0.0426587	1008
11	rs77533619	G	A	0.0228175	1008
11	rs77969086	A	C	0.0228175	1008
11	rs7358529	C	G	0.0168651	1008
11	rs682833	C	A	0.410714	1008
11	rs670332	C	T	0.410714	1008
11	rs671974	C	T	0.393849	1008
11	rs603009	G	A	0.410714	1008
11	rs532810293	A	G	0.00198413	1008
11	rs1267746	C	A	0.393849	1008
11	rs11223683	C	G	0.0396825	1008
11	rs2509224	G	A	0.250992	1008
11	rs10750554	C	T	0.410714	1008
11	rs7358423	G	A	0.410714	1008
11	rs10894777	A	G	0.0168651	1008
11	rs150290629	G	C	0.0396825	1008
11	rs657838	T	C	0.410714	1008
11	rs671800	C	T	0.410714	1008
11	rs644247	C	T	0.410714	1008
11	rs654160	T	G	0.393849	1008
11	rs117177496	A	C	0.103175	1008
11	rs642831	G	A	0.410714	1008
11	rs470590	G	A	0.250992	1008
11	rs470514	T	G	0.410714	1008
11	rs470956	G	A	0.410714	1008
11	rs11603717	A	G	0.0168651	1008
11	rs2155086	A	T	0.103175	1008
11	rs151225438	A	G	0.015873	1008
11	rs1940395	C	T	0.00198413	1008
11	rs647837	A	G	0.290675	1008
11	rs12363949	A	G	0.0396825	1008
11	rs621698	G	C	0.410714	1008
11	rs659196	T	C	0.410714	1008
11	rs470553	T	G	0.250992	1008
11	rs630896	T	C	0.250992	1008
11	rs470880	G	A	0.410714	1008
11	rs470481	C	T	0.410714	1008
11	rs470531	T	G	0.410714	1008
11	rs592902	G	A	0.410714	1008
11	rs12793689	A	G	0.103175	1008
11	rs471007	G	T	0.410714	1008
11	rs1259687	T	C	0.410714	1008
11	rs470855	A	G	0.411706	1008
11	rs470780	A	C	0.394841	1008
11	rs626322	T	C	0.410714	1008
11	rs71486981	C	G	0.103175	1008
11	rs674487	A	G	0.954365	1008
11	rs2510345	G	A	0.410714	1008
11	rs1784500	C	T	0.410714	1008
11	rs77739582	G	A	0.103175	1008
11	rs11223686	C	T	0.0168651	1008
11	rs470796	A	T	0.410714	1008
11	rs631156	A	T	0.290675	1008
11	rs470836	C	T	0.410714	1008
11	rs147212249	T	A	0.0297619	1008
11	rs117984295	C	T	0.0168651	1008
11	rs117710453	C	T	0.0257937	1008
11	rs470982	A	G	0.410714	1008
11	rs11223689	C	G	0.0168651	1008
11	rs470437	C	T	0.290675	1008
11	rs470434	T	G	0.455357	1008
11	rs470372	A	G	0.410714	1008
11	rs470474	T	C	0.410714	1008
11	rs470536	T	C	0.410714	1008
11	rs470461	G	A	0.290675	1008
11	rs118064002	G	A	0.0218254	1008
11	rs470944	A	G	0.410714	1008
11	rs470522	A	T	0.410714	1008
11	rs470694	T	C	0.410714	1008
11	rs470388	G	T	0.290675	1008
11	rs470456	G	T	0.410714	1008
11	rs470451	C	A	0.410714	1008
11	rs9666359	G	A	0.0168651	1008
11	rs1143811	T	A	0.410714	1008
11	rs1143812	G	A	0.393849	1008
11	rs141492043	G	T	0.0128968	1008
11	rs637517	C	G	0.410714	1008
11	rs148057824	A	G	0.102183	1008
11	rs11223690	C	G	0.0168651	1008
11	rs141765155	C	T	0.232143	1008
11	rs142311708	G	A	0.0337302	1008
11	rs470639	G	C	0.410714	1008
11	rs470409	A	T	0.410714	1008
11	rs470854	G	C	0.250992	1008
11	rs470565	A	G	0.410714	1008
11	rs470960	C	T	0.411706	1008
11	rs470961	C	T	0.410714	1008
11	rs470953	T	A	0.410714	1008
11	rs79015910	C	T	0.0595238	1008
11	rs143167390	A	T	0.015873	1008
11	rs1267813	G	C	0.410714	1008
11	rs11223694	A	C	0.103175	1008
11	rs639165	G	A	0.410714	1008
11	rs626717	G	A	0.410714	1008
11	rs11223695	C	T	0.118056	1008
11	rs78637865	G	A	0.110119	1008
11	rs11604360	G	C	0.0168651	1008
11	rs658544	A	C	0.410714	1008
11	rs11604455	C	T	0.103175	1008
11	rs621953	C	T	0.410714	1008
11	rs1259915	T	C	0.24504	1008
11	rs658450	T	C	0.410714	1008
11	rs147506050	A	G	0.0138889	1008
11	rs470882	T	A	0.410714	1008
11	rs75246844	A	G	0.0228175	1008
11	rs470966	T	C	0.410714	1008
11	rs470425	G	T	0.250992	1008
11	rs470957	A	G	0.794643	1008
11	rs12574945	A	G	0.263889	1008
11	rs470483	T	A	0.250992	1008
11	rs486017	G	C	0.410714	1008
11	rs115082297	C	T	0.0257937	1008
11	rs11223699	G	A	0.0168651	1008
11	rs610684	C	A	0.410714	1008
11	rs611170	G	C	0.410714	1008
11	rs622111	G	A	0.393849	1008
11	rs116877466	T	C	0.0228175	1008
11	rs623823	G	A	0.410714	1008
11	rs150677680	C	G	0.0248016	1008
11	rs7942767	C	T	0.0168651	1008
11	rs625740	G	A	0.411706	1008
11	rs624504	A	G	0.410714	1008
11	rs470829	T	G	0.250992	1008
11	rs12287552	C	T	0.0168651	1008
11	rs11601362	A	G	0.103175	1008
11	rs12275818	A	T	0.0168651	1008
11	rs147594690	A	G	0.0168651	1008
11	rs470547	G	A	0.410714	1008
11	rs470500	G	A	0.410714	1008
11	rs71486988	C	T	0.103175	1008
11	rs9804672	C	T	0.0178571	1008
11	rs180820255	T	C	0.0218254	1008
11	rs470846	A	G	0.410714	1008
11	rs470830	A	G	0.251984	1008
11	rs78780790	C	G	0.0803571	1008
11	rs11223702	C	T	0.0396825	1008
11	rs7101690	T	G	0.142857	1008
11	rs470952	G	A	0.954365	1008
11	rs573776995	G	C	0.0138889	1008
11	rs10894778	C	T	0.393849	1008
11	rs11223703	G	C	0.142857	1008
11	rs4937867	C	T	0.380952	1008
11	rs11223704	T	A	0.143849	1008
11	rs78200504	G	A	0.0218254	1008
11	rs470719	C	T	0.250992	1008
11	rs470713	A	G	0.410714	1008
11	rs470407	T	C	0.409722	1008
11	rs71486989	C	T	0.103175	1008
11	rs625641	G	A	0.409722	1008
11	rs141271744	T	C	0.0267857	1008
11	rs470659	C	T	0.25	1008
11	rs470570	T	C	0.409722	1008
11	rs11223705	C	A	0.0168651	1008
11	rs141325245	G	A	0.0327381	1008
11	rs12286321	A	G	0.0168651	1008
11	rs2155088	G	A	0.0396825	1008
11	rs470452	T	C	0.410714	1008
11	rs470564	A	G	0.410714	1008
11	rs11223706	C	T	0.0178571	1008
11	rs470417	C	T	0.250992	1008
11	rs79978516	C	G	0.0396825	1008
11	rs74724065	G	A	0.0168651	1008
11	rs470680	T	G	0.407738	1008
11	rs4264164	T	G	0.0168651	1008
11	rs11223709	T	G	0.384921	1008
11	rs470587	T	C	0.407738	1008
11	rs111473077	G	A	0.100198	1008
11	rs190415264	T	C	0.0208333	1008
11	rs145416330	C	T	0.0178571	1008
11	rs7947419	C	T	0.0396825	1008
11	rs1783814	A	G	0.407738	1008
11	rs77286364	C	T	0.0128968	1008
11	rs470936	C	T	0.410714	1008
11	rs470935	A	G	0.250992	1008
11	rs470459	T	C	0.410714	1008
11	rs470600	T	G	0.410714	1008
11	rs6590734	G	A	0.0168651	1008
11	rs470608	G	A	0.410714	1008
11	rs2276266	T	C	0.142857	1008
11	rs12575294	C	A	0.103175	1008
11	rs646998	A	G	0.411706	1008
11	rs10894780	T	A	0.0168651	1008
11	rs34732010	C	T	0.142857	1008
11	rs470809	C	T	0.410714	1008
11	rs10791345	G	A	0.142857	1008
11	rs60632066	A	G	0.0168651	1008
11	rs551170278	C	T	0.015873	1008
11	rs11605753	G	A	0.103175	1008
11	rs1815858	T	C	0.0168651	1008
11	rs11223714	T	C	0.0168651	1008
11	rs627592	T	C	0.250992	1008
11	rs646513	C	G	0.77877	1008
11	rs75633414	G	A	0.0128968	1008
11	rs12270157	A	G	0.119048	1008
11	rs113163924	A	G	0.102183	1008
11	rs694186	G	A	0.27877	1008
11	rs111796206	C	T	0.0416667	1008
11	rs113489119	A	G	0.015873	1008
11	rs595584	G	A	0.28869	1008
11	rs610382	T	C	0.642857	1008
11	rs610829	G	A	0.183532	1008
11	rs12795060	G	A	0.0843254	1008
11	rs55689702	G	T	0.0376984	1008
11	rs597320	G	A	0.443452	1008
11	rs11223715	T	C	0.0386905	1008
11	rs7936421	T	C	0.0168651	1008
11	rs11223716	T	G	0.488095	1008
11	rs117494693	C	T	0.0277778	1008
11	rs641024	G	A	0.294643	1008
11	rs3824994	G	A	0.0267857	1008
11	rs643447	G	T	0.291667	1008
11	rs655627	G	A	0.795635	1008
11	rs6590735	G	T	0.542659	1008
11	rs11223717	T	A	0.0416667	1008
11	rs94499	A	G	0.30754	1008
11	rs2014708	C	A	0.103175	1008
11	rs1259158	G	A	0.282738	1008
11	rs12789117	T	C	0.103175	1008
11	rs611384	G	A	0.263889	1008
11	rs622260	G	A	0.405754	1008
11	rs624477	G	A	0.304563	1008
11	rs1143814	A	G	0.406746	1008
11	rs55683807	G	A	0.268849	1008
11	rs581591	A	G	0.25	1008
11	rs117773971	G	C	0.0248016	1008
11	rs589670	T	C	0.412698	1008
11	rs609631	G	C	0.412698	1008
11	rs605930	G	A	0.309524	1008
11	rs11601638	G	A	0.103175	1008
11	rs617971	C	A	0.269841	1008
11	rs625815	A	G	0.412698	1008
11	rs79935816	G	A	0.0386905	1008
11	rs187464103	T	G	0.015873	1008
11	rs113332288	G	A	0.0982143	1008
11	rs12788980	G	A	0.103175	1008
11	rs621516	A	G	0.412698	1008
11	rs632858	G	T	0.412698	1008
11	rs632886	C	T	0.412698	1008
11	rs632951	T	C	0.412698	1008
11	rs635024	G	A	0.269841	1008
11	rs11223718	C	T	0.103175	1008
11	rs115462785	T	C	0.0396825	1008
11	rs35268670	C	T	0.103175	1008
11	rs201902864	T	G	0.00496032	1008
11	rs149441349	G	T	0.0208333	1008
11	rs73731	C	T	0.382937	1008
11	rs2305381	C	T	0.0396825	1008
11	rs11606866	A	C	0.103175	1008
11	rs10791346	C	T	0.306548	1008
11	rs10750555	G	C	0.409722	1008
11	rs183917805	G	A	0.0198413	1008
11	rs10736610	C	T	0.409722	1008
11	rs10736611	A	G	0.409722	1008
11	rs79792276	C	T	0.0218254	1008
11	rs2186759	A	G	0.409722	1008
11	rs10750556	G	A	0.409722	1008
11	rs10736612	G	A	0.409722	1008
11	rs10894781	C	T	0.256944	1008
11	rs10791347	T	C	0.409722	1008
11	rs7126232	A	G	0.410714	1008
11	rs2276265	T	C	0.41369	1008
11	rs11223722	G	A	0.41369	1008
11	rs10894782	G	T	0.412698	1008
11	rs151320597	G	A	0.0248016	1008
11	rs3737446	C	T	0.103175	1008
11	rs148924289	A	G	0.00496032	1008
11	rs7131644	T	G	0.269841	1008
11	rs10894783	C	A	0.269841	1008
11	rs74843747	C	T	0.0406746	1008
11	rs10791348	T	C	0.310516	1008
11	rs140927430	C	T	0.0257937	1008
11	rs4424683	T	C	0.103175	1008
11	rs149515769	G	A	0.0248016	1008
11	rs10894784	A	G	0.419643	1008
11	rs77011790	T	C	0.103175	1008
11	rs12294111	C	G	0.014881	1008
11	rs1125399	T	C	0.309524	1008
11	rs12573858	G	T	0.103175	1008
11	rs58224221	C	T	0.0406746	1008
11	rs139833475	G	A	0.00496032	1008
11	rs11223724	A	G	0.410714	1008
11	rs11820053	T	C	0.41369	1008
11	rs7105263	C	T	0.309524	1008
11	rs74648805	G	C	0.253968	1008
11	rs11607466	C	T	0.103175	1008
11	rs11607531	C	T	0.103175	1008
11	rs11223725	T	C	0.253968	1008
11	rs7940071	G	A	0.411706	1008
11	rs34903942	T	C	0.103175	1008
11	rs10750557	C	T	0.40873	1008
11	rs7934522	T	C	0.305556	1008
11	rs2305380	C	T	0.387897	1008
11	rs2305379	A	T	0.305556	1008
11	rs2305378	A	G	0.387897	1008
11	rs896409	C	T	0.265873	1008
11	rs10791349	T	C	0.268849	1008
11	rs145520500	A	G	0.0208333	1008
11	rs10894785	G	T	0.409722	1008
11	rs10894786	A	T	0.265873	1008
11	rs7108464	G	A	0.014881	1008
11	rs10894787	C	A	0.410714	1008
11	rs10791350	T	G	0.311508	1008
11	rs78145364	A	T	0.108135	1008
11	rs11223728	C	G	0.0863095	1008
11	rs1551184	G	A	0.796627	1008
11	rs1031381	G	A	0.542659	1008
11	rs11223729	A	G	0.0406746	1008
11	rs2010438	T	A	0.796627	1008
11	rs368473129	C	A	0.0188492	1008
11	rs12803807	T	C	0.111111	1008
11	rs11607699	G	C	0.111111	1008
11	rs11223730	G	T	0.0406746	1008
11	rs7130894	T	C	0.41369	1008
11	rs4937869	C	T	0.362103	1008
11	rs523621	C	T	0.588294	1008
11	rs543528	T	G	0.590278	1008
11	rs148544831	G	A	0.014881	1008
11	rs11223731	G	A	0.387897	1008
11	rs522134	G	A	0.588294	1008
11	rs1259022	A	G	0.630952	1008
11	rs12800423	A	T	0.046627	1008
11	rs573929	A	G	0.627976	1008
11	rs61703311	G	T	0.386905	1008
11	rs574608	C	T	0.750992	1008
11	rs10894788	A	G	0.385913	1008
11	rs4362160	G	A	0.386905	1008
11	rs2282562	G	A	0.385913	1008
11	rs148077797	T	A	0.0178571	1008
11	rs143496140	T	C	0.014881	1008
11	rs181351365	G	A	0.0208333	1008
11	rs12180	G	A	0.204365	1008
11	rs492761	T	C	0.834325	1008
11	rs2305382	C	G	0.0347222	1008
11	rs76175248	T	C	0.0218254	1008
11	rs570113	C	T	0.206349	1008
11	rs12292140	C	T	0.386905	1008
11	rs1048761	C	A	0.389881	1008
11	rs11223734	G	A	0.384921	1008
11	rs1551182	T	C	0.389881	1008
11	rs1551183	T	C	0.389881	1008
11	rs3758925	C	A	0.389881	1008
11	rs3758924	C	G	0.389881	1008
11	rs7941201	G	A	0.389881	1008
11	rs12417114	G	A	0.389881	1008
11	rs473041	T	C	0.205357	1008
11	rs10894789	T	C	0.389881	1008
11	rs11223738	G	T	0.388889	1008
11	rs498602	T	C	0.832341	1008
11	rs12226809	C	T	0.389881	1008
11	rs2276264	C	T	0.0297619	1008
11	rs74339999	C	T	0.0347222	1008
11	rs73603086	G	C	0.0198413	1008
11	rs561945	G	A	0.205357	1008
11	rs80190823	C	T	0.0168651	1008
11	rs117744544	T	C	0.0248016	1008
11	rs10791351	T	C	0.389881	1008
11	rs514417	G	A	0.205357	1008
11	rs58897957	G	A	0.389881	1008
11	rs57534561	G	C	0.389881	1008
11	rs79062198	T	G	0.014881	1008
11	rs10894790	A	G	0.389881	1008
11	rs79204670	C	G	0.0337302	1008
11	rs1839796	T	C	0.388889	1008
11	rs77005816	C	T	0.0208333	1008
11	rs478881	A	G	0.627976	1008
11	rs66594429	A	G	0.388889	1008
11	rs11223741	A	T	0.388889	1008
11	rs10894791	A	G	0.391865	1008
11	rs55823731	G	A	0.389881	1008
11	rs554874	G	A	0.206349	1008
11	rs553991	C	T	0.750992	1008
11	rs529419	G	A	0.207341	1008
11	rs486119	A	G	0.206349	1008
11	rs2443557	T	C	0.0287698	1008
11	rs2443558	G	A	0.419643	1008
11	rs11223742	G	A	0.143849	1008
11	rs3132809	G	C	0.194444	1008
11	rs67473835	G	A	0.391865	1008
11	rs76849136	T	C	0.00297619	1008
11	rs1669258	G	T	0.421627	1008
11	rs3132810	A	G	0.0287698	1008
11	rs536449	G	A	0.767857	1008
11	rs76939617	A	G	0.0248016	1008
11	rs12805143	C	T	0.00198413	1008
11	rs503676	C	G	0.0287698	1008
11	rs11223743	A	G	0.393849	1008
11	rs472287	G	C	0.813492	1008
11	rs10791352	G	A	0.779762	1008
11	rs579856	G	A	0.0297619	1008
11	rs4936224	A	G	0.165675	1008
11	rs10894792	G	T	0.165675	1008
11	rs492383	G	A	0.0337302	1008
11	rs521637	A	G	0.0565476	1008
11	rs495732	C	G	0.0287698	1008
11	rs78910050	A	G	0.255952	1008
11	rs10894793	G	C	0.357143	1008
11	rs2850255	C	T	0.137897	1008
11	rs12278484	T	C	0.356151	1008
11	rs2581883	C	T	0.188492	1008
11	rs7123222	C	T	0.188492	1008
11	rs58159886	G	A	0.359127	1008
11	rs4936225	C	A	0.357143	1008
11	rs4936226	A	G	0.357143	1008
11	rs1144230	C	T	0.217262	1008
11	rs959046	C	G	0.46131	1008
11	rs3824995	A	G	0.350198	1008
11	rs10894794	A	C	0.350198	1008
11	rs142575463	A	G	0.0168651	1008
11	rs1146196	A	G	0.290675	1008
11	rs485752	G	A	0.378968	1008
11	rs59246351	G	A	0.030754	1008
11	rs1146195	A	G	0.289683	1008
11	rs1272233	A	G	0.28869	1008
11	rs2846390	C	A	0.28869	1008
11	rs521321	C	T	0.372024	1008
11	rs1144229	T	C	0.217262	1008
11	rs1144228	C	T	0.188492	1008
11	rs76144707	T	C	0.140873	1008
11	rs542707	A	G	0.598214	1008
11	rs1144227	G	A	0.215278	1008
11	rs576900	C	G	0.37996	1008
11	rs570020	C	T	0.598214	1008
11	rs570106	T	C	0.764881	1008
11	rs1258844	T	G	0.215278	1008
11	rs58651308	G	A	0.0962302	1008
11	rs1144225	C	T	0.215278	1008
11	rs546420	A	G	0.597222	1008
11	rs544629	A	G	0.764881	1008
11	rs1146194	C	T	0.215278	1008
11	rs1144224	G	C	0.214286	1008
11	rs1146193	C	G	0.215278	1008
11	rs1144223	G	A	0.215278	1008
11	rs1144222	C	T	0.215278	1008
11	rs512731	A	G	0.736111	1008
11	rs11223749	C	T	0.0744048	1008
11	rs473798	C	T	0.0287698	1008
11	rs1899113	T	C	0.142857	1008
11	rs1144221	C	A	0.157738	1008
11	rs483244	C	T	0.244048	1008
11	rs1258842	A	T	0.165675	1008
11	rs1837566	C	A	0.174603	1008
11	rs1595895	T	C	0.170635	1008
11	rs1146192	T	C	0.135913	1008
11	rs138815180	C	T	0.0228175	1008
11	rs138027562	C	T	0.0208333	1008
11	rs1144219	G	T	0.252976	1008
11	rs493499	A	G	0.0327381	1008
11	rs495623	G	A	0.0287698	1008
11	rs75360127	C	A	0.0813492	1008
11	rs1893054	T	C	0.360119	1008
11	rs565713	T	A	0.65377	1008
11	rs10750558	T	G	0.361111	1008
11	rs10894796	C	G	0.360119	1008
11	rs12272129	G	T	0.331349	1008
11	rs2510356	C	T	0.640873	1008
11	rs74914043	G	A	0.0138889	1008
11	rs489131	C	T	0.775794	1008
11	rs569316	A	G	0.0287698	1008
11	rs7924934	A	G	0.0416667	1008
11	rs493501	T	C	0.0277778	1008
11	rs573028	C	T	0.642857	1008
11	rs78146715	C	T	0.0585317	1008
11	rs75363727	C	T	0.0376984	1008
11	rs526507	G	C	0.775794	1008
11	rs548378	A	G	0.0287698	1008
11	rs11223753	G	A	0.0416667	1008
11	rs1144218	T	C	0.375992	1008
11	rs553231	T	C	0.775794	1008
11	rs751719	T	C	0.777778	1008
11	rs1144216	A	G	0.760913	1008
11	rs73604928	C	T	0.0406746	1008
11	rs1144215	T	C	0.391865	1008
11	rs1144214	C	T	0.257937	1008
11	rs579409	T	C	0.330357	1008
11	rs139183879	G	A	0.0178571	1008
11	rs486360	A	C	0.649802	1008
11	rs512958	G	A	0.330357	1008
11	rs515699	T	A	0.776786	1008
11	rs144171249	G	T	0.00793651	1008
11	rs574328	A	G	0.459325	1008
11	rs1144213	T	C	0.257937	1008
11	rs578825	T	C	0.331349	1008
11	rs481252	T	C	0.287698	1008
11	rs186922981	T	C	0.015873	1008
11	rs139323846	C	T	0.0228175	1008
11	rs1146191	T	C	0.372024	1008
11	rs1146190	T	A	0.372024	1008
11	rs512359	T	C	0.0882937	1008
11	rs568044	A	G	0.0882937	1008
11	rs76096035	T	C	0.0297619	1008
11	rs68192549	G	A	0.0436508	1008
11	rs576408	A	C	0.0892857	1008
11	rs513412	G	A	0.345238	1008
11	rs11600362	C	T	0.0436508	1008
11	rs11606054	C	T	0.0436508	1008
11	rs11606067	C	T	0.0436508	1008
11	rs1146189	G	A	0.37004	1008
11	rs3133072	T	C	0.417659	1008
11	rs11223756	C	T	0.0446429	1008
11	rs548465	A	G	0.46131	1008
11	rs1146188	T	C	0.402778	1008
11	rs530357	C	T	0.796627	1008
11	rs116986186	G	A	0.0238095	1008
11	rs11223757	A	T	0.00198413	1008
11	rs3133073	T	A	0.477183	1008
11	rs10894797	T	C	0.0436508	1008
11	rs3098651	T	C	0.47619	1008
11	rs7124693	C	T	0.031746	1008
11	rs7950541	C	T	0.0297619	1008
11	rs7950754	G	A	0.474206	1008
11	rs1258854	T	C	0.451389	1008
11	rs1258853	C	A	0.47123	1008
11	rs10894798	G	C	0.305556	1008
11	rs11223758	C	T	0.274802	1008
11	rs11223759	T	C	0.27877	1008
11	rs7123380	A	G	0.279762	1008
11	rs7949029	C	T	0.277778	1008
11	rs11223760	T	C	0.28373	1008
11	rs10894799	T	C	0.28373	1008
11	rs144318645	G	A	0.014881	1008
11	rs10791354	T	G	0.28373	1008
11	rs115748556	T	G	0.0119048	1008
11	rs71487002	G	A	0.0515873	1008
11	rs9888274	A	G	0.280754	1008
11	rs1258852	A	G	0.014881	1008
11	rs11223761	C	T	0.276786	1008
11	rs11223762	T	C	0.281746	1008
11	rs1258851	C	T	0.637897	1008
11	rs71489003	T	C	0.047619	1008
11	rs3802927	G	A	0.0218254	1008
11	rs71489004	A	G	0.0565476	1008
11	rs733091	T	C	0.233135	1008
11	rs146590970	G	A	0.0446429	1008
11	rs370186550	A	C	0.0357143	1008
11	rs111433290	C	T	0.0813492	1008
11	rs72653410	C	A	0.286706	1008
11	rs117195816	C	T	0.0724206	1008
11	rs11223765	C	A	0.127976	1008
11	rs10894800	C	T	0.30754	1008
11	rs67013198	G	A	0.289683	1008
11	rs73030608	C	T	0.0525794	1008
11	rs73604952	G	A	0.296627	1008
11	rs10750560	C	T	0.952381	1008
11	rs61026557	A	G	0.031746	1008
11	rs59278384	A	G	0.330357	1008
11	rs78456660	T	C	0.0198413	1008
11	rs80131016	C	T	0.308532	1008
11	rs78612862	C	T	0.0525794	1008
11	rs78651735	T	C	0.0525794	1008
11	rs73604961	C	G	0.311508	1008
11	rs77898355	T	G	0.311508	1008
11	rs80229287	G	A	0.0525794	1008
11	rs73030611	T	C	0.031746	1008
11	rs61908675	T	A	0.0416667	1008
11	rs78782546	G	T	0.311508	1008
11	rs79268578	C	T	0.311508	1008
11	rs10791356	C	G	0.363095	1008
11	rs28759680	C	T	0.309524	1008
11	rs147248452	T	C	0.197421	1008
11	rs182275207	G	A	0.0337302	1008
11	rs73604966	G	T	0.309524	1008
11	rs58937199	T	C	0.196429	1008
11	rs11223766	A	G	0.310516	1008
11	rs59290979	T	A	0.309524	1008
11	rs7935721	C	T	0.309524	1008
11	rs7935729	C	A	0.309524	1008
11	rs7935733	A	C	0.309524	1008
11	rs6590738	C	T	0.924603	1008
11	rs73604976	G	T	0.195437	1008
11	rs7940114	G	A	0.365079	1008
11	rs76255106	C	A	0.309524	1008
11	rs3802928	C	T	0.194444	1008
11	rs3802929	A	G	0.310516	1008
11	rs7103356	A	G	0.925595	1008
11	rs2884943	C	T	0.310516	1008
11	rs2360226	G	A	0.956349	1008
11	rs73604982	G	A	0.19246	1008
11	rs893948	G	A	0.956349	1008
11	rs79841002	A	G	0.311508	1008
11	rs73604984	C	T	0.193452	1008
11	rs116216364	G	A	0.306548	1008
11	rs2119298	A	G	0.364087	1008
11	rs79250858	C	T	0.0367063	1008
11	rs35355076	A	G	0.571429	1008
11	rs139935904	T	G	0.0228175	1008
11	rs11601964	G	C	0.499008	1008
11	rs74238194	G	A	0.0119048	1008
11	rs60460137	G	A	0.498016	1008
11	rs4262740	A	T	0.994048	1008
11	rs7103363	G	A	0.5	1008
11	rs7103469	G	A	0.500992	1008
11	rs4937877	G	A	0.924603	1008
11	rs11603105	G	A	0.499008	1008
11	rs10894801	G	A	0.500992	1008
11	rs4937879	A	G	0.923611	1008
11	rs55914067	A	G	0.500992	1008
11	rs11223771	A	G	0.500992	1008
11	rs118170929	C	T	0.0515873	1008
11	rs10791357	C	A	0.371032	1008
11	rs2119297	A	G	0.926587	1008
11	rs2884942	C	T	0.365079	1008
11	rs7127277	A	G	0.0386905	1008
11	rs79893499	G	A	0.0386905	1008
11	rs3741101	C	G	0.506944	1008
11	rs3741100	G	C	0.371032	1008
11	rs80082975	G	A	0.127976	1008
11	rs10791358	T	C	0.420635	1008
11	rs3741099	T	C	0.373016	1008
11	rs4937880	A	G	0.420635	1008
11	rs11608146	A	G	0.926587	1008
11	rs12808458	C	A	0.401786	1008
11	rs10894802	G	A	0.451389	1008
11	rs10894803	T	A	0.507937	1008
11	rs3741098	C	T	0.506944	1008
11	rs3741097	C	G	0.508929	1008
11	rs893947	A	C	0.508929	1008
11	rs9783402	T	C	0.926587	1008
11	rs78173727	C	T	0.507937	1008
11	rs7112912	C	T	0.921627	1008
11	rs56112441	C	T	0.128968	1008
11	rs7113199	A	C	0.928571	1008
11	rs11223774	A	G	0.927579	1008
11	rs12363198	C	G	0.167659	1008
11	rs10894804	A	T	0.676587	1008
11	rs11223775	C	T	0.358135	1008
11	rs10894805	G	A	0.244048	1008
11	rs11223776	T	C	0.337302	1008
11	rs893953	T	C	0.936508	1008
11	rs893952	T	C	0.936508	1008
11	rs78977082	C	T	0.0436508	1008
11	rs4937881	G	T	0.927579	1008
11	rs7951640	C	T	0.927579	1008
11	rs729687	C	A	0.667659	1008
11	rs2076801	T	C	0.139881	1008
11	rs12806537	C	T	0.316468	1008
11	rs61908689	G	T	0.229167	1008
11	rs10791359	T	C	0.935516	1008
11	rs11223777	T	C	0.280754	1008
11	rs10894807	G	C	0.762897	1008
11	rs75219147	C	T	0.0833333	1008
11	rs11223778	C	G	0.660714	1008
11	rs10894808	C	T	0.078373	1008
11	rs117915799	G	A	0.0218254	1008
11	rs78488408	C	G	0.0882937	1008
11	rs140143910	C	T	0.0168651	1008
11	rs893951	T	G	0.90377	1008
11	rs59803683	G	C	0.0525794	1008
11	rs11825422	C	A	0.0724206	1008
11	rs11820747	A	G	0.0753968	1008
11	rs11223780	A	G	0.110119	1008
11	rs11223781	G	A	0.0496032	1008
11	rs77954628	A	G	0.111111	1008
11	rs893950	T	A	0.818452	1008
11	rs7103855	C	G	0.014881	1008
11	rs79256507	C	A	0.0486111	1008
11	rs80021729	A	C	0.0486111	1008
11	rs58475265	T	C	0.112103	1008
11	rs74639401	C	T	0.047619	1008
11	rs74622686	A	G	0.047619	1008
11	rs60337613	T	C	0.047619	1008
11	rs78212286	C	A	0.0634921	1008
11	rs75373472	T	G	0.047619	1008
11	rs111711955	A	G	0.047619	1008
11	rs77478906	T	C	0.0486111	1008
11	rs78975867	G	A	0.047619	1008
11	rs79449985	C	T	0.0486111	1008
11	rs77897340	C	T	0.0486111	1008
11	rs75842822	C	T	0.0486111	1008
11	rs2360225	A	G	0.0486111	1008
11	rs877456	T	C	0.0486111	1008
11	rs55751035	C	T	0.047619	1008
11	rs74321614	T	C	0.0654762	1008
11	rs7928758	T	G	0.0486111	1008
11	rs878987	A	G	0.0238095	1008
11	rs75474440	C	T	0.047619	1008
11	rs746431	A	G	0.108135	1008
11	rs76369658	C	T	0.0575397	1008
11	rs2165313	T	C	0.0615079	1008
11	rs11820880	T	C	0.047619	1008
11	rs7929612	C	T	0.0486111	1008
11	rs7948031	T	C	0.0267857	1008
11	rs117426441	G	A	0.0248016	1008
11	rs78642342	G	A	0.047619	1008
11	rs4937882	C	T	0.808532	1008
11	rs75190711	G	C	0.0486111	1008
11	rs79416046	C	T	0.047619	1008
11	rs11823810	A	G	0.0486111	1008
11	rs34702205	G	A	0.047619	1008
11	rs56007027	G	A	0.0486111	1008
11	rs11822913	T	A	0.047619	1008
11	rs115520674	A	T	0.0248016	1008
11	rs11600529	C	T	0.0615079	1008
11	rs11822935	T	C	0.047619	1008
11	rs11825120	A	G	0.047619	1008
11	rs76956658	G	A	0.047619	1008
11	rs7945585	G	A	0.047619	1008
11	rs11826381	A	G	0.0486111	1008
11	rs10894810	C	T	0.111111	1008
11	rs188136902	T	C	0.0605159	1008
11	rs78033321	C	A	0.0605159	1008
11	rs11602310	G	A	0.0605159	1008
11	rs1866769	A	G	0.125992	1008
11	rs1866768	A	G	0.128968	1008
11	rs1866767	C	T	0.0496032	1008
11	rs11223784	C	T	0.0625	1008
11	rs11223785	G	A	0.112103	1008
11	rs7932600	A	G	0.113095	1008
11	rs56766695	A	G	0.113095	1008
11	rs11223786	C	A	0.0625	1008
11	rs56387937	C	T	0.0873016	1008
11	rs75184941	G	A	0.0505952	1008
11	rs11223787	G	A	0.113095	1008
11	rs113328990	G	T	0.0505952	1008
11	rs145823398	A	G	0.0565476	1008
11	rs11824649	T	C	0.0505952	1008
11	rs56134226	T	C	0.0505952	1008
11	rs56330625	G	A	0.0505952	1008
11	rs55986667	A	C	0.0505952	1008
11	rs28378882	G	T	0.0505952	1008
11	rs28625034	C	T	0.0505952	1008
11	rs28402124	T	C	0.0505952	1008
11	rs7108503	A	G	0.113095	1008
11	rs7108756	C	A	0.113095	1008
11	rs117922338	A	C	0.0228175	1008
11	rs7109198	C	T	0.0634921	1008
11	rs78760579	T	G	0.047619	1008
11	rs11223791	T	C	0.162698	1008
11	rs57755918	A	G	0.0605159	1008
11	rs118093188	A	G	0.0248016	1008
11	rs77416809	G	A	0.0327381	1008
11	rs78751202	T	C	0.0496032	1008
11	rs11223794	C	T	0.110119	1008
11	rs1440480	A	G	0.891865	1008
11	rs55646072	G	T	0.0486111	1008
11	rs56129946	C	T	0.0486111	1008
11	rs117888273	G	T	0.0327381	1008
11	rs4937883	A	G	0.902778	1008
11	rs77867811	A	G	0.0486111	1008
11	rs79604026	G	A	0.0515873	1008
11	rs1561613	T	A	0.166667	1008
11	rs148198139	A	G	0.030754	1008
11	rs2119299	C	T	0.0714286	1008
11	rs55943924	G	A	0.105159	1008
11	rs79356686	G	A	0.0803571	1008
11	rs77788507	T	A	0.0763889	1008
11	rs12221557	C	T	0.0763889	1008
11	rs78752425	G	A	0.094246	1008
11	rs893949	C	T	0.722222	1008
11	rs11223796	G	A	0.133929	1008
11	rs733856	A	G	0.722222	1008
11	rs4340067	A	C	0.141865	1008
11	rs11223797	T	G	0.141865	1008
11	rs4937884	A	G	0.72123	1008
11	rs10750561	A	G	0.579365	1008
11	rs10894811	C	T	0.526786	1008
11	rs76677120	T	G	0.173611	1008
11	rs75801524	G	A	0.173611	1008
11	rs7106392	C	G	0.85119	1008
11	rs1561612	T	C	0.948413	1008
11	rs920481	G	A	0.457341	1008
11	rs920480	G	C	0.456349	1008
11	rs12281210	A	G	0.491071	1008
11	rs12294512	G	A	0.360119	1008
11	rs117145806	T	C	0.0525794	1008
11	rs10219279	A	T	0.827381	1008
11	rs7937081	A	G	0.826389	1008
11	rs10219432	C	T	0.948413	1008
11	rs7937326	A	C	0.948413	1008
11	rs2884941	C	T	0.948413	1008
11	rs1561611	C	T	0.948413	1008
11	rs78365398	A	G	0.121032	1008
11	rs1561610	A	G	0.948413	1008
11	rs1975391	A	C	0.948413	1008
11	rs11223799	G	T	0.00297619	1008
11	rs10791360	C	A	0.826389	1008
11	rs4936231	A	G	0.948413	1008
11	rs11223800	C	A	0.121032	1008
11	rs4937885	T	G	0.946429	1008
11	rs10750562	C	T	0.947421	1008
11	rs10791361	C	T	0.827381	1008
11	rs10894812	C	T	0.826389	1008
11	rs75111533	T	A	0.121032	1008
11	rs7949167	C	G	0.827381	1008
11	rs6590740	A	G	0.948413	1008
11	rs7935849	T	C	0.948413	1008
11	rs4937886	C	T	0.948413	1008
11	rs4937887	T	C	0.948413	1008
11	rs4937888	G	A	0.948413	1008
11	rs4937889	C	T	0.948413	1008
11	rs11223801	T	C	0.121032	1008
11	rs77627888	T	C	0.12004	1008
11	rs7925223	A	G	0.948413	1008
11	rs11223802	C	T	0.121032	1008
11	rs11223803	C	T	0.121032	1008
11	rs10791362	G	A	0.827381	1008
11	rs10750563	G	T	0.948413	1008
11	rs10736613	G	A	0.948413	1008
11	rs10791363	G	A	0.948413	1008
11	rs11223804	C	T	0.113095	1008
11	rs7933196	A	G	0.948413	1008
11	rs11223805	G	A	0.113095	1008
11	rs12221686	C	A	0.113095	1008
11	rs4245129	A	G	0.948413	1008
11	rs11223806	C	T	0.110119	1008
11	rs4245130	T	C	0.949405	1008
11	rs4245131	C	T	0.383929	1008
11	rs11223807	G	T	0.270833	1008
11	rs4937890	C	T	0.264881	1008
11	rs11223808	G	A	0.684524	1008
11	rs56323805	G	A	0.125992	1008
11	rs10894814	C	T	0.774802	1008
11	rs10791364	G	A	0.644841	1008
11	rs7484072	G	A	0.552579	1008
11	rs4643092	T	C	0.77877	1008
11	rs4575291	C	T	0.77877	1008
11	rs4460830	T	C	0.77877	1008
11	rs4575292	C	T	0.651786	1008
11	rs10894815	A	G	0.77877	1008
11	rs11223809	T	C	0.77877	1008
11	rs55917458	C	T	0.77877	1008
11	rs56126629	G	A	0.126984	1008
11	rs4264165	G	C	0.77877	1008
11	rs11223810	C	T	0.0962302	1008
11	rs75992462	T	C	0.126984	1008
11	rs11223811	G	A	0.0962302	1008
11	rs10732874	T	C	0.781746	1008
11	rs10750569	C	T	0.68254	1008
11	rs7935549	C	T	0.145833	1008
11	rs7950809	T	G	0.77381	1008
11	rs7935790	C	T	0.549603	1008
11	rs11223813	T	C	0.224206	1008
11	rs11223814	A	G	0.225198	1008
11	rs11223815	C	G	0.0922619	1008
11	rs12576256	C	A	0.131944	1008
11	rs12802834	G	A	0.420635	1008
11	rs10894817	C	T	0.559524	1008
11	rs12287744	G	A	0.135913	1008
11	rs11223816	G	A	0.140873	1008
11	rs12225170	C	T	0.0922619	1008
11	rs10894818	G	A	0.512897	1008
11	rs55888805	C	G	0.135913	1008
11	rs7938546	T	G	0.560516	1008
11	rs150297471	C	T	0.0833333	1008
11	rs11223817	G	A	0.093254	1008
11	rs7934317	C	G	0.263889	1008
11	rs4390362	C	T	0.892857	1008
11	rs183992250	C	G	0.0337302	1008
11	rs11223819	C	T	0.0664683	1008
11	rs11223820	A	G	0.0664683	1008
11	rs10128718	T	C	0.904762	1008
11	rs10128652	G	C	0.902778	1008
11	rs35624240	A	G	0.0664683	1008
11	rs35419292	T	C	0.0664683	1008
11	rs73034335	C	T	0.0664683	1008
11	rs7926191	C	T	0.835317	1008
11	rs11223822	C	T	0.110119	1008
11	rs11601026	T	C	0.532738	1008
11	rs4245132	A	G	0.901786	1008
11	rs4245133	C	T	0.835317	1008
11	rs11223824	G	A	0.0664683	1008
11	rs4937891	C	T	0.835317	1008
11	rs73034340	T	A	0.0664683	1008
11	rs10791367	T	C	0.901786	1008
11	rs10894821	A	G	0.835317	1008
11	rs11223825	C	G	0.0664683	1008
11	rs10894822	G	A	0.84623	1008
11	rs10791368	C	T	0.835317	1008
11	rs11223826	A	C	0.0664683	1008
11	rs10791369	T	A	0.901786	1008
11	rs11223827	T	C	0.901786	1008
11	rs11223828	C	T	0.901786	1008
11	rs10894823	T	C	0.96131	1008
11	rs11223829	C	T	0.837302	1008
11	rs34304413	G	A	0.0664683	1008
11	rs4937892	A	G	0.899802	1008
11	rs10160471	A	G	0.901786	1008
11	rs10160807	G	A	0.901786	1008
11	rs10791370	A	G	0.901786	1008
11	rs12802879	C	G	0.0664683	1008
11	rs73034363	A	C	0.0664683	1008
11	rs12226875	G	C	0.901786	1008
11	rs7115342	G	A	0.0654762	1008
11	rs10894827	C	T	0.83631	1008
11	rs11223841	C	T	0.0654762	1008
11	rs11223842	A	G	0.724206	1008
11	rs7115253	C	T	0.0664683	1008
11	rs118128114	G	A	0.0575397	1008
11	rs191215581	T	C	0.0248016	1008
11	rs4075617	G	C	0.835317	1008
11	rs4335562	C	A	0.650794	1008
11	rs11223843	C	T	0.835317	1008
11	rs4937893	A	C	0.724206	1008
11	rs35483338	A	T	0.0664683	1008
11	rs34572307	A	G	0.0664683	1008
11	rs66853247	T	C	0.0674603	1008
11	rs67260687	C	T	0.0674603	1008
11	rs34064974	A	G	0.0664683	1008
11	rs4937894	A	G	0.901786	1008
11	rs73034383	C	T	0.0664683	1008
11	rs11223844	C	T	0.0664683	1008
11	rs67206424	G	A	0.0664683	1008
11	rs67901227	T	C	0.0664683	1008
11	rs35135125	A	G	0.0664683	1008
11	rs146641473	C	T	0.0486111	1008
11	rs77114565	G	A	0.0426587	1008
11	rs7106366	A	G	0.0664683	1008
11	rs4495909	T	C	0.902778	1008
11	rs4559699	A	T	0.900794	1008
11	rs3935519	C	T	0.901786	1008
11	rs73034390	T	C	0.0972222	1008
11	rs4937896	C	T	0.635913	1008
11	rs11223846	C	T	0.135913	1008
11	rs7350520	A	G	0.258929	1008
11	rs78071771	T	G	0.0714286	1008
11	rs10894828	A	G	0.195437	1008
11	rs10791371	C	T	0.196429	1008
11	rs117679632	G	A	0.126984	1008
11	rs11223847	C	T	0.119048	1008
11	rs11223848	G	A	0.190476	1008
11	rs74340720	G	C	0.111111	1008
11	rs7117021	T	C	0.306548	1008
11	rs11223849	A	G	0.190476	1008
11	rs9783310	C	G	0.116071	1008
11	rs7131504	G	A	0.190476	1008
11	rs73034394	C	T	0.00496032	1008
11	rs4937897	G	C	0.302579	1008
11	rs10894829	G	A	0.306548	1008
11	rs10791372	T	G	0.306548	1008
11	rs11223851	G	C	0.191468	1008
11	rs11223852	C	T	0.305556	1008
11	rs117359673	T	G	0.0347222	1008
11	rs12418947	G	A	0.0972222	1008
11	rs75339183	G	C	0.030754	1008
11	rs11223853	C	T	0.185516	1008
11	rs4128665	T	C	0.888889	1008
11	rs4128666	G	A	0.707341	1008
11	rs4579940	T	C	0.889881	1008
11	rs4567482	C	T	0.0962302	1008
11	rs4522185	T	C	0.889881	1008
11	rs35379631	C	T	0.0962302	1008
11	rs4936232	T	C	0.901786	1008
11	rs4936233	C	A	0.887897	1008
11	rs11223854	A	C	0.184524	1008
11	rs117856120	G	A	0.0218254	1008
11	rs4245134	A	G	0.885913	1008
11	rs117003879	T	C	0.00694444	1008
11	rs7130091	A	G	0.797619	1008
11	rs4937898	C	A	0.701389	1008
11	rs4937899	A	G	0.701389	1008
11	rs73036312	G	T	0.488095	1008
11	rs10791373	C	T	0.229167	1008
11	rs117239456	T	G	0.0396825	1008
11	rs4245135	T	G	0.555556	1008
11	rs11223856	G	A	0.315476	1008
11	rs76450250	T	C	0.345238	1008
11	rs10894830	G	A	0.114087	1008
11	rs10791374	A	G	0.630952	1008
11	rs11824640	C	T	0.119048	1008
11	rs11819954	A	G	0.235119	1008
11	rs60829123	C	T	0.200397	1008
11	rs4281495	T	A	0.253968	1008
11	rs7941895	C	T	0.181548	1008
11	rs61910482	G	A	0.212302	1008
11	rs11223857	C	T	0.231151	1008
11	rs61910483	A	T	0.212302	1008
11	rs7121146	G	C	0.235119	1008
11	rs10894831	A	G	0.240079	1008
11	rs11223858	C	T	0.00892857	1008
11	rs12419998	G	A	0.414683	1008
11	rs56737742	G	A	0.0238095	1008
11	rs11223859	G	T	0.227183	1008
11	rs56291804	T	C	0.046627	1008
11	rs7925572	C	T	0.0228175	1008
11	rs6590741	G	T	0.0228175	1008
11	rs11606721	G	C	0.046627	1008
11	rs11600556	T	G	0.046627	1008
11	rs76131411	C	T	0.228175	1008
11	rs10894832	A	G	0.574405	1008
11	rs141912147	C	T	0.0525794	1008
11	rs7111077	A	G	0.0228175	1008
11	rs61349996	A	G	0.0228175	1008
11	rs75560348	A	G	0.0228175	1008
11	rs4076615	A	G	0.228175	1008
11	rs4076616	G	A	0.0228175	1008
11	rs11607792	C	T	0.0228175	1008
11	rs4335563	A	G	0.543651	1008
11	rs11601681	T	C	0.0238095	1008
11	rs11603653	A	G	0.0238095	1008
11	rs7116103	G	A	0.0218254	1008
11	rs7119746	A	G	0.978175	1008
11	rs11602971	C	T	0.0218254	1008
11	rs12418713	C	T	0.28869	1008
11	rs77116101	C	A	0.229167	1008
11	rs12418724	C	G	0.28869	1008
11	rs59375486	A	G	0.0595238	1008
11	rs7119754	G	A	0.0248016	1008
11	rs4457763	A	G	0.71627	1008
11	rs11223863	A	G	0.0248016	1008
11	rs4469900	G	A	0.0605159	1008
11	rs117555492	G	A	0.0178571	1008
11	rs113209969	C	T	0.0248016	1008
11	rs111884379	A	G	0.0257937	1008
11	rs113079643	C	T	0.0595238	1008
11	rs4471437	T	A	0.690476	1008
11	rs184181614	T	A	0.014881	1008
11	rs61910487	G	A	0.225198	1008
11	rs138326487	A	T	0.0277778	1008
11	rs113242741	G	T	0.0248016	1008
11	rs11223870	G	A	0.0248016	1008
11	rs111671280	G	A	0.0248016	1008
11	rs59254338	G	A	0.0248016	1008
11	rs11606333	G	A	0.0595238	1008
11	rs7117302	T	G	0.0248016	1008
11	rs73036335	T	A	0.0595238	1008
11	rs4512874	C	A	0.0248016	1008
11	rs4576835	T	G	0.0248016	1008
11	rs4268526	C	A	0.0248016	1008
11	rs4578403	G	A	0.0248016	1008
11	rs12577387	C	T	0.224206	1008
11	rs79817170	G	A	0.0248016	1008
11	rs77200068	C	T	0.0248016	1008
11	rs11223871	C	T	0.0248016	1008
11	rs11223872	C	A	0.0248016	1008
11	rs11223873	A	G	0.0248016	1008
11	rs7109883	G	T	0.689484	1008
11	rs11223874	A	G	0.0248016	1008
11	rs11223875	A	G	0.0248016	1008
11	rs7950968	T	C	0.691468	1008
11	rs11223876	G	A	0.0267857	1008
11	rs7936220	C	G	0.0248016	1008
11	rs61910490	G	T	0.224206	1008
11	rs4937904	A	G	0.691468	1008
11	rs59057270	T	C	0.0248016	1008
11	rs11600295	G	A	0.0694444	1008
11	rs55981903	T	C	0.0238095	1008
11	rs11223877	A	G	0.97619	1008
11	rs4937905	A	T	0.690476	1008
11	rs58327513	A	G	0.0615079	1008
11	rs11605721	A	C	0.25	1008
11	rs12804946	G	A	0.689484	1008
11	rs12804812	C	T	0.713294	1008
11	rs61191138	C	T	0.0615079	1008
11	rs12574933	C	T	0.225198	1008
11	rs73036346	C	T	0.0605159	1008
11	rs4582990	T	C	0.717262	1008
11	rs11223878	T	G	0.69246	1008
11	rs61910491	G	A	0.220238	1008
11	rs61910492	T	C	0.220238	1008
11	rs4528346	G	T	0.220238	1008
11	rs75712899	T	G	0.0248016	1008
11	rs7946411	T	C	0.375	1008
11	rs10894834	A	C	0.375	1008
11	rs61910493	G	A	0.220238	1008
11	rs11604268	A	G	0.246032	1008
11	rs77070540	T	G	0.0238095	1008
11	rs12796502	T	C	0.651786	1008
11	rs75252979	T	C	0.151786	1008
11	rs61910496	T	G	0.243056	1008
11	rs66537956	G	T	0.635913	1008
11	rs35097692	G	A	0.588294	1008
11	rs73036358	C	T	0.12004	1008
11	rs79126357	G	A	0.0238095	1008
11	rs4937906	G	C	0.709325	1008
11	rs111425423	T	C	0.0248016	1008
11	rs370946961	C	G	0.0238095	1008
11	rs74826231	A	G	0.0248016	1008
11	rs77167234	T	C	0.0238095	1008
11	rs7937148	T	A	0.251984	1008
11	rs78958473	A	G	0.0248016	1008
11	rs78153233	C	T	0.0238095	1008
11	rs74451874	C	T	0.0248016	1008
11	rs117433606	A	C	0.0297619	1008
11	rs77035130	T	C	0.0248016	1008
11	rs117129241	C	T	0.0238095	1008
11	rs114321875	T	C	0.0238095	1008
11	rs117149759	C	T	0.0248016	1008
11	rs12276453	C	T	0.598214	1008
11	rs75493105	A	G	0.0248016	1008
11	rs75187237	C	T	0.00396825	1008
11	rs3924981	G	C	0.0248016	1008
11	rs4427580	A	G	0.850198	1008
11	rs4245136	A	G	0.59623	1008
11	rs4606492	G	A	0.251984	1008
11	rs4357701	G	A	0.251984	1008
11	rs11223879	C	G	0.161706	1008
11	rs61230581	T	C	0.242063	1008
11	rs60718772	C	T	0.242063	1008
11	rs59652355	A	G	0.242063	1008
11	rs56668652	A	G	0.242063	1008
11	rs56722435	A	G	0.242063	1008
11	rs61464189	A	G	0.242063	1008
11	rs57004182	G	A	0.242063	1008
11	rs59601502	C	T	0.242063	1008
11	rs61910520	A	C	0.241071	1008
11	rs61910521	C	G	0.241071	1008
11	rs7925307	T	C	0.241071	1008
11	rs61910522	A	G	0.264881	1008
11	rs61910523	G	A	0.246032	1008
11	rs377250313	A	G	0.264881	1008
11	rs76042035	C	T	0.25496	1008
11	rs116896039	T	C	0.264881	1008
11	rs76026394	G	T	0.264881	1008
11	rs74872374	C	T	0.264881	1008
11	rs79327862	C	A	0.265873	1008
11	rs61910525	A	G	0.264881	1008
11	rs10750572	G	C	0.873016	1008
11	rs12221828	A	G	0.649802	1008
11	rs146311759	C	T	0.0238095	1008
11	rs78800140	T	G	0.0257937	1008
11	rs111793124	A	G	0.0257937	1008
11	rs117786140	C	T	0.0257937	1008
11	rs73036375	C	T	0.239087	1008
11	rs11223880	T	G	0.582341	1008
11	rs61910526	C	G	0.250992	1008
11	rs61910527	C	G	0.250992	1008
11	rs12797672	T	C	0.585317	1008
11	rs7951177	G	A	0.0267857	1008
11	rs7933606	G	T	0.250992	1008
11	rs7933502	C	T	0.250992	1008
11	rs12419058	C	T	0.252976	1008
11	rs61910528	A	G	0.251984	1008
11	rs61910529	G	A	0.251984	1008
11	rs3934863	T	A	0.250992	1008
11	rs3935330	T	A	0.250992	1008
11	rs3935329	T	G	0.250992	1008
11	rs61910530	G	C	0.251984	1008
11	rs61910531	G	A	0.250992	1008
11	rs61910532	A	G	0.250992	1008
11	rs61910533	G	A	0.250992	1008
11	rs61910534	A	G	0.251984	1008
11	rs61910535	T	C	0.250992	1008
11	rs7948792	A	G	0.250992	1008
11	rs7949323	G	A	0.250992	1008
11	rs7949139	A	G	0.250992	1008
11	rs7936175	T	C	0.25	1008
11	rs12420612	C	T	0.580357	1008
11	rs61910536	C	T	0.25	1008
11	rs7128583	A	G	0.862103	1008
11	rs61910537	G	A	0.250992	1008
11	rs10894835	C	T	0.609127	1008
11	rs57234634	A	T	0.25	1008
11	rs7936730	A	G	0.407738	1008
11	rs79076856	C	A	0.0287698	1008
11	rs10894836	C	T	0.12996	1008
11	rs7952453	T	G	0.249008	1008
11	rs61910539	T	C	0.249008	1008
11	rs11600008	C	T	0.407738	1008
11	rs61910540	G	C	0.249008	1008
11	rs79127612	C	T	0.140873	1008
11	rs150138620	A	G	0.0198413	1008
11	rs61910542	G	A	0.224206	1008
11	rs77356843	T	C	0.0297619	1008
11	rs4936236	G	A	0.956349	1008
11	rs4936237	T	C	0.168651	1008
11	rs4936238	G	A	0.797619	1008
11	rs76028987	T	C	0.137897	1008
11	rs77018746	C	G	0.00694444	1008
11	rs12418354	T	C	0.22123	1008
11	rs10791377	A	T	0.582341	1008
11	rs10750573	A	G	0.66369	1008
11	rs55659847	C	T	0.00198413	1008
11	rs7944093	A	G	0.985119	1008
11	rs33999186	C	T	0.611111	1008
11	rs12273199	C	T	0.014881	1008
11	rs11223888	C	T	0.774802	1008
11	rs12287910	A	C	0.805556	1008
11	rs3924413	G	A	0.984127	1008
11	rs76546472	A	T	0.18254	1008
11	rs4936239	G	C	0.984127	1008
11	rs6590742	A	G	0.984127	1008
11	rs6590743	A	G	0.0257937	1008
11	rs6590744	A	G	0.984127	1008
11	rs7109085	C	T	0.0257937	1008
11	rs147509803	G	T	0.0456349	1008
11	rs11602388	T	C	0.173611	1008
11	rs10894837	A	C	0.984127	1008
11	rs11600683	C	T	0.166667	1008
11	rs12272206	C	G	0.133929	1008
11	rs11600736	G	T	0.166667	1008
11	rs34796975	G	A	0.779762	1008
11	rs34791591	G	C	0.779762	1008
11	rs6590745	C	T	0.0257937	1008
11	rs7129387	G	T	0.0257937	1008
11	rs35072498	C	G	0.667659	1008
11	rs76022972	G	T	0.168651	1008
11	rs12417998	G	A	0.672619	1008
11	rs61911865	G	A	0.0168651	1008
11	rs11602023	G	A	0.168651	1008
11	rs61911866	C	T	0.014881	1008
11	rs11223889	T	C	0.0138889	1008
11	rs7103313	C	A	0.126984	1008
11	rs4325325	C	T	0.18254	1008
11	rs4625482	G	A	0.0168651	1008
11	rs12278035	G	C	0.014881	1008
11	rs10894838	G	T	0.0138889	1008
11	rs7107863	C	T	0.871032	1008
11	rs12418737	C	T	0.046627	1008
11	rs7930732	G	A	0.18254	1008
11	rs7108293	C	T	0.774802	1008
11	rs3922657	T	C	0.0426587	1008
11	rs4491247	T	C	0.0277778	1008
11	rs6590746	T	C	0.239087	1008
11	rs12280153	G	A	0.0218254	1008
11	rs11603227	G	C	0.174603	1008
11	rs11223892	A	G	0.224206	1008
11	rs11223893	C	T	0.776786	1008
11	rs10894839	C	T	0.180556	1008
11	rs11223894	G	A	0.15873	1008
11	rs75521445	C	A	0.0267857	1008
11	rs77944592	C	T	0.0952381	1008
11	rs7938789	C	G	0.65377	1008
11	rs7941918	A	G	0.998016	1008
11	rs73593289	C	T	0.014881	1008
11	rs10791378	A	G	0.923611	1008
11	rs11223895	T	C	0.755952	1008
11	rs11223896	G	T	0.755952	1008
11	rs11825319	G	A	0.014881	1008
11	rs7942818	C	T	0.0595238	1008
11	rs7945798	C	G	0.0208333	1008
11	rs118003852	C	T	0.0208333	1008
11	rs4525252	T	A	0.998016	1008
11	rs12287648	G	A	0.0575397	1008
11	rs34861820	T	C	0.41369	1008
11	rs61908863	G	A	0.0367063	1008
11	rs10791379	A	G	0.757937	1008
11	rs10791380	C	T	0.925595	1008
11	rs10791381	G	A	0.732143	1008
11	rs7936692	G	A	0.0376984	1008
11	rs76776526	A	G	0.015873	1008
11	rs4937907	C	T	0.64881	1008
11	rs7940755	C	G	0.0386905	1008
11	rs183119701	G	A	0.0386905	1008
11	rs12806825	T	G	0.40873	1008
11	rs12288735	G	T	0.209325	1008
11	rs76904687	A	T	0.175595	1008
11	rs75201574	T	C	0.0208333	1008
11	rs11223899	C	T	0.0119048	1008
11	rs61908867	T	A	0.212302	1008
11	rs73038356	T	C	0.21131	1008
11	rs112166515	C	G	0.0198413	1008
11	rs4936240	T	A	0.122024	1008
11	rs34944754	G	A	0.40873	1008
11	rs75152599	G	A	0.014881	1008
11	rs116934354	G	T	0.0396825	1008
11	rs4597081	C	T	0.0168651	1008
11	rs7118423	A	G	0.0168651	1008
11	rs76051920	G	A	0.046627	1008
11	rs13377274	A	G	0.00496032	1008
11	rs61908870	G	A	0.00496032	1008
11	rs75555646	G	A	0.0406746	1008
11	rs11223900	G	C	0.00694444	1008
11	rs73595010	C	T	0.0168651	1008
11	rs10894842	G	A	0.117063	1008
11	rs74525686	G	A	0.0248016	1008
11	rs12800764	C	T	0.510913	1008
11	rs12800788	C	T	0.530754	1008
11	rs7113440	A	G	0.407738	1008
11	rs143685771	C	T	0.0248016	1008
11	rs11223901	A	G	0.474206	1008
11	rs11223902	T	G	0.0367063	1008
11	rs61440209	A	G	0.497024	1008
11	rs12789838	C	T	0.493056	1008
11	rs11223903	A	C	0.534722	1008
11	rs74804910	G	T	0.0198413	1008
11	rs11223904	T	G	0.530754	1008
11	rs142927122	A	G	0.0426587	1008
11	rs4936241	G	A	0.493056	1008
11	rs11223906	T	C	0.0416667	1008
11	rs12574383	C	T	0.477183	1008
11	rs12575528	T	C	0.496032	1008
11	rs12574399	G	T	0.477183	1008
11	rs78817699	T	C	0.477183	1008
11	rs11223907	A	C	0.477183	1008
11	rs75706939	C	T	0.0178571	1008
11	rs141435516	C	T	0.0545635	1008
11	rs60813067	C	T	0.47619	1008
11	rs79081419	G	C	0.0178571	1008
11	rs77522230	C	T	0.0178571	1008
11	rs78410889	G	T	0.0178571	1008
11	rs78605372	C	T	0.0178571	1008
11	rs77074429	A	G	0.537698	1008
11	rs75524069	A	T	0.536706	1008
11	rs58575564	G	A	0.0178571	1008
11	rs74624226	T	A	0.0178571	1008
11	rs56952827	C	A	0.535714	1008
11	rs79198148	C	T	0.0178571	1008
11	rs61908906	G	A	0.0416667	1008
11	rs7929054	T	C	0.53869	1008
11	rs6590749	G	C	0.60119	1008
11	rs4937908	T	G	0.60119	1008
11	rs76331104	A	G	0.0178571	1008
11	rs12287452	A	G	0.0406746	1008
11	rs4132239	C	T	0.517857	1008
11	rs4129604	A	G	0.536706	1008
11	rs74718041	T	A	0.0178571	1008
11	rs149733594	A	T	0.0208333	1008
11	rs10894843	C	A	0.0406746	1008
11	rs11223908	A	G	0.517857	1008
11	rs76705841	C	T	0.0178571	1008
11	rs117168003	C	G	0.0178571	1008
11	rs4937909	T	C	0.514881	1008
11	rs148706998	C	T	0.0208333	1008
11	rs4497424	C	T	0.513889	1008
11	rs4362161	A	G	0.513889	1008
11	rs4937911	C	T	0.515873	1008
11	rs11223909	A	G	0.030754	1008
11	rs4612821	C	T	0.532738	1008
11	rs12099351	T	C	0.0188492	1008
11	rs4937912	C	G	0.578373	1008
11	rs56301156	T	A	0.524802	1008
11	rs56059242	G	A	0.524802	1008
11	rs7946099	G	A	0.0218254	1008
11	rs76529930	T	C	0.514881	1008
11	rs75580958	G	A	0.514881	1008
11	rs35327266	C	A	0.517857	1008
11	rs34655993	G	A	0.537698	1008
11	rs11223911	G	A	0.0406746	1008
11	rs79812921	C	T	0.513889	1008
11	rs78926050	A	C	0.0178571	1008
11	rs4937913	C	T	0.513889	1008
11	rs4937914	C	T	0.512897	1008
11	rs4937915	A	G	0.578373	1008
11	rs4937916	C	T	0.514881	1008
11	rs10894844	C	T	0.0347222	1008
11	rs147103972	G	A	0.0515873	1008
11	rs10894845	C	T	0.527778	1008
11	rs10894846	A	C	0.527778	1008
11	rs9919597	G	A	0.170635	1008
11	rs149713350	G	A	0.030754	1008
11	rs9919596	C	A	0.165675	1008
11	rs9919607	G	A	0.166667	1008
11	rs11223912	G	A	0.527778	1008
11	rs58123928	A	C	0.527778	1008
11	rs12807438	T	C	0.030754	1008
11	rs4482042	T	C	0.698413	1008
11	rs148795828	T	G	0.0218254	1008
11	rs12806964	G	A	0.030754	1008
11	rs7122711	T	C	0.697421	1008
11	rs10791382	T	C	0.693452	1008
11	rs35839531	G	C	0.52877	1008
11	rs139773899	G	A	0.0168651	1008
11	rs7936271	G	A	0.162698	1008
11	rs6590750	T	G	0.162698	1008
11	rs4937917	T	G	0.693452	1008
11	rs4937918	A	C	0.693452	1008
11	rs10894848	C	T	0.529762	1008
11	rs4411287	C	A	0.162698	1008
11	rs12799211	C	T	0.52877	1008
11	rs10894849	G	T	0.162698	1008
11	rs4245137	A	G	0.697421	1008
11	rs4245138	G	A	0.52877	1008
11	rs11223914	C	T	0.52877	1008
11	rs150357023	G	A	0.015873	1008
11	rs10894850	T	C	0.693452	1008
11	rs76670863	T	G	0.0922619	1008
11	rs4245139	A	T	0.719246	1008
11	rs10791383	T	G	0.720238	1008
11	rs7108471	A	T	0.719246	1008
11	rs34135450	C	T	0.0297619	1008
11	rs4937919	T	C	0.715278	1008
11	rs4937920	C	T	0.500992	1008
11	rs7925548	T	A	0.715278	1008
11	rs7926027	T	C	0.719246	1008
11	rs10894851	T	C	0.552579	1008
11	rs10894852	G	A	0.537698	1008
11	rs12279808	C	T	0.177579	1008
11	rs10791384	T	C	0.704365	1008
11	rs4300405	T	A	0.696429	1008
11	rs150843600	A	T	0.00694444	1008
11	rs10894854	C	A	0.514881	1008
11	rs10750575	C	A	0.697421	1008
11	rs7113773	T	A	0.702381	1008
11	rs7128409	C	T	0.696429	1008
11	rs143431378	C	T	0.014881	1008
11	rs9988879	G	A	0.176587	1008
11	rs4411286	C	T	0.674603	1008
11	rs142629826	C	T	0.031746	1008
11	rs4315093	C	T	0.693452	1008
11	rs6421618	T	C	0.69246	1008
11	rs139372637	T	A	0.0198413	1008
11	rs7107009	G	A	0.174603	1008
11	rs7106815	C	T	0.69246	1008
11	rs7118368	C	T	0.691468	1008
11	rs78180225	G	A	0.0654762	1008
11	rs1944864	A	G	0.302579	1008
11	rs1944865	A	T	0.302579	1008
11	rs4550236	C	T	0.304563	1008
11	rs3017971	A	G	0.822421	1008
11	rs3017972	A	C	0.823413	1008
11	rs3017973	C	T	0.823413	1008
11	rs3019689	G	A	0.516865	1008
11	rs3017974	C	T	0.516865	1008
11	rs1944866	T	C	0.305556	1008
11	rs7113634	G	A	0.306548	1008
11	rs9667811	G	A	0.305556	1008
11	rs58664545	G	A	0.305556	1008
11	rs57687175	A	G	0.305556	1008
11	rs61154338	G	A	0.305556	1008
11	rs3017976	C	T	0.516865	1008
11	rs3019687	A	C	0.824405	1008
11	rs11223918	T	C	0.122024	1008
11	rs3019686	T	C	0.517857	1008
11	rs2156701	A	G	0.823413	1008
11	rs4245140	A	G	0.30754	1008
11	rs2156702	C	G	0.823413	1008
11	rs2156703	T	C	0.515873	1008
11	rs2156704	T	C	0.305556	1008
11	rs2000856	T	C	0.822421	1008
11	rs3019685	A	G	0.516865	1008
11	rs2000858	A	G	0.323413	1008
11	rs2000859	T	G	0.323413	1008
11	rs67824656	T	G	0.323413	1008
11	rs2226891	T	G	0.322421	1008
11	rs2097112	A	G	0.822421	1008
11	rs56167774	G	T	0.303571	1008
11	rs11821186	T	C	0.305556	1008
11	rs143857172	C	T	0.0138889	1008
11	rs3019684	G	C	0.487103	1008
11	rs3019683	T	C	0.516865	1008
11	rs2097113	G	A	0.81746	1008
11	rs7950440	T	C	0.517857	1008
11	rs2097114	T	C	0.816468	1008
11	rs3019682	C	G	0.516865	1008
11	rs3017978	C	T	0.515873	1008
11	rs3019681	A	T	0.515873	1008
11	rs138447219	C	T	0.00297619	1008
11	rs3019680	C	T	0.819444	1008
11	rs3019679	G	T	0.515873	1008
11	rs3019678	C	T	0.515873	1008
11	rs3017979	T	C	0.515873	1008
11	rs142370288	G	A	0.0297619	1008
11	rs3019677	T	G	0.515873	1008
11	rs2000860	C	G	0.359127	1008
11	rs3019676	C	T	0.499008	1008
11	rs4937922	G	A	0.314484	1008
11	rs3019675	C	T	0.499008	1008
11	rs3019674	T	C	0.499008	1008
11	rs3019673	C	T	0.499008	1008
11	rs3017980	T	G	0.515873	1008
11	rs3019672	G	C	0.515873	1008
11	rs3017982	G	A	0.498016	1008
11	rs2187463	G	A	0.498016	1008
11	rs2187464	A	G	0.497024	1008
11	rs2187465	G	C	0.498016	1008
11	rs2156705	A	G	0.514881	1008
11	rs3017983	G	A	0.514881	1008
11	rs3019671	C	T	0.811508	1008
11	rs140012583	A	G	0.0208333	1008
11	rs3019670	A	C	0.514881	1008
11	rs3017984	G	A	0.498016	1008
11	rs3019669	G	C	0.497024	1008
11	rs3019668	G	A	0.498016	1008
11	rs2000862	A	G	0.304563	1008
11	rs3019667	C	T	0.814484	1008
11	rs1944879	G	C	0.28869	1008
11	rs1944878	A	C	0.527778	1008
11	rs1944877	G	A	0.524802	1008
11	rs72653411	G	A	0.286706	1008
11	rs117893360	A	G	0.014881	1008
11	rs7122771	T	C	0.305556	1008
11	rs3019638	C	T	0.80754	1008
11	rs7115305	G	A	0.27877	1008
11	rs10894855	T	C	0.811508	1008
11	rs3019639	C	A	0.805556	1008
11	rs3019640	T	C	0.815476	1008
11	rs3019641	A	G	0.810516	1008
11	rs3019642	G	A	0.806548	1008
11	rs3017970	T	A	0.806548	1008
11	rs3017969	G	C	0.806548	1008
11	rs3017968	T	C	0.806548	1008
11	rs3019643	A	G	0.810516	1008
11	rs3019644	C	T	0.805556	1008
11	rs4936242	G	A	0.805556	1008
11	rs4343039	T	G	0.809524	1008
11	rs4937923	C	T	0.805556	1008
11	rs4937924	A	G	0.809524	1008
11	rs148455696	C	A	0.110119	1008
11	rs4466855	C	T	0.809524	1008
11	rs4545574	A	G	0.809524	1008
11	rs4529891	C	G	0.809524	1008
11	rs3017967	T	C	0.809524	1008
11	rs2187466	G	A	0.809524	1008
11	rs3017966	A	C	0.80754	1008
11	rs3019645	G	A	0.80754	1008
11	rs3019646	G	C	0.80754	1008
11	rs77167303	G	A	0.0228175	1008
11	rs3019647	G	A	0.803571	1008
11	rs3019648	T	C	0.80754	1008
11	rs3019649	T	C	0.80754	1008
11	rs3019650	C	A	0.803571	1008
11	rs3017965	C	A	0.853175	1008
11	rs3017964	C	T	0.805556	1008
11	rs949112	A	G	0.80754	1008
11	rs3019651	C	T	0.806548	1008
11	rs949111	T	A	0.804563	1008
11	rs117388701	C	T	0.0367063	1008
11	rs78588320	T	C	0.0208333	1008
11	rs3017963	A	G	0.80754	1008
11	rs3019652	T	C	0.808532	1008
11	rs3019654	T	C	0.804563	1008
11	rs3018015	T	C	0.804563	1008
11	rs3019655	G	T	0.502976	1008
11	rs3019656	T	C	0.804563	1008
11	rs11223922	C	A	0.296627	1008
11	rs3018014	T	A	0.803571	1008
11	rs3019657	G	A	0.798611	1008
11	rs3018013	C	T	0.803571	1008
11	rs3019658	G	A	0.501984	1008
11	rs3018012	G	A	0.501984	1008
11	rs11223923	G	A	0.296627	1008
11	rs11223924	G	A	0.296627	1008
11	rs11223925	C	T	0.296627	1008
11	rs3019659	G	A	0.803571	1008
11	rs949110	T	C	0.802579	1008
11	rs79399259	G	A	0.0287698	1008
11	rs3018011	G	T	0.501984	1008
11	rs3018009	A	G	0.505952	1008
11	rs3019660	G	A	0.500992	1008
11	rs3019661	C	T	0.501984	1008
11	rs3018008	T	C	0.501984	1008
11	rs3018007	C	T	0.502976	1008
11	rs11223926	G	A	0.296627	1008
11	rs3019662	C	T	0.806548	1008
11	rs2226892	C	A	0.803571	1008
11	rs61910769	T	C	0.0198413	1008
11	rs3019663	T	C	0.803571	1008
11	rs11532042	G	A	0.297619	1008
11	rs3018005	C	T	0.507937	1008
11	rs3018004	G	A	0.506944	1008
11	rs78180382	G	A	0.0287698	1008
11	rs11603151	G	A	0.300595	1008
11	rs3018003	A	C	0.805556	1008
11	rs3019664	A	G	0.501984	1008
11	rs3019665	C	T	0.506944	1008
11	rs11223927	G	A	0.296627	1008
11	rs181269440	C	T	0.0208333	1008
11	rs3018001	T	C	0.831349	1008
11	rs112667605	C	T	0.0426587	1008
11	rs114529218	G	A	0.296627	1008
11	rs11223928	C	T	0.803571	1008
11	rs1123501	G	A	0.505952	1008
11	rs60471450	G	T	0.294643	1008
11	rs3019637	C	T	0.799603	1008
11	rs118027393	C	T	0.0198413	1008
11	rs3017987	G	A	0.800595	1008
11	rs74856908	C	T	0.294643	1008
11	rs999786	T	A	0.800595	1008
11	rs999785	A	C	0.800595	1008
11	rs117958245	T	C	0.0208333	1008
11	rs3017988	A	C	0.804563	1008
11	rs3017989	T	C	0.800595	1008
11	rs3017990	T	C	0.799603	1008
11	rs3017991	T	C	0.798611	1008
11	rs1893868	A	G	0.80754	1008
11	rs1944876	A	T	0.810516	1008
11	rs949109	A	G	0.806548	1008
11	rs12799798	G	C	0.290675	1008
11	rs76186275	T	C	0.299603	1008
11	rs76089077	C	T	0.299603	1008
11	rs11223929	G	A	0.0138889	1008
11	rs3017992	A	C	0.810516	1008
11	rs949108	T	C	0.975198	1008
11	rs116998863	G	A	0.0257937	1008
11	rs59613820	G	A	0.292659	1008
11	rs34453616	C	G	0.296627	1008
11	rs3019635	C	T	0.488095	1008
11	rs949107	G	T	0.80754	1008
11	rs79167984	G	A	0.0386905	1008
11	rs3019634	G	A	0.805556	1008
11	rs3019633	C	G	0.805556	1008
11	rs3017993	C	G	0.507937	1008
11	rs3017994	A	G	0.507937	1008
11	rs11223933	C	G	0.0267857	1008
11	rs1944875	T	A	0.499008	1008
11	rs3016419	G	A	0.496032	1008
11	rs2096773	G	T	0.5	1008
11	rs948044	A	T	0.546627	1008
11	rs3017995	T	C	0.545635	1008
11	rs78584303	G	T	0.244048	1008
11	rs6590757	G	C	0.0228175	1008
11	rs3019632	G	A	0.821429	1008
11	rs3017996	C	T	0.547619	1008
11	rs3019631	G	C	0.547619	1008
11	rs76189767	A	T	0.25	1008
11	rs7946497	T	A	0.0228175	1008
11	rs10894856	T	A	0.0228175	1008
11	rs11223934	A	G	0.0248016	1008
11	rs12274504	T	A	0.0406746	1008
11	rs3016427	A	G	0.546627	1008
11	rs3019630	A	G	0.821429	1008
11	rs61910795	G	A	0.250992	1008
11	rs3016428	G	A	0.546627	1008
11	rs1939727	G	A	0.251984	1008
11	rs11223935	A	C	0.0228175	1008
11	rs10894857	A	G	0.0228175	1008
11	rs11825627	A	G	0.0228175	1008
11	rs11820994	G	A	0.0228175	1008
11	rs192471287	G	T	0.014881	1008
11	rs12791408	G	T	0.0228175	1008
11	rs55662799	C	T	0.0228175	1008
11	rs55980538	A	G	0.0228175	1008
11	rs56205450	A	G	0.0228175	1008
11	rs61910800	G	A	0.0228175	1008
11	rs1939728	A	C	0.822421	1008
11	rs75090534	C	T	0.252976	1008
11	rs11603224	A	G	0.0406746	1008
11	rs1939730	G	C	0.544643	1008
11	rs1939731	A	G	0.544643	1008
11	rs11223936	G	A	0.276786	1008
11	rs76585640	G	C	0.252976	1008
11	rs3016429	C	T	0.546627	1008
11	rs10894858	T	G	0.0238095	1008
11	rs1892992	C	G	0.822421	1008
11	rs1892993	T	C	0.0228175	1008
11	rs1892994	C	G	0.0228175	1008
11	rs78466887	G	C	0.0267857	1008
11	rs3019629	T	C	0.821429	1008
11	rs3017997	C	T	0.545635	1008
11	rs2155295	C	T	0.251984	1008
11	rs1944895	G	A	0.0208333	1008
11	rs3016420	G	A	0.548611	1008
11	rs4439527	T	G	0.0208333	1008
11	rs1944893	T	C	0.548611	1008
11	rs75037851	A	T	0.251984	1008
11	rs138452727	C	A	0.00694444	1008
11	rs79693696	T	G	0.247024	1008
11	rs1893869	G	A	0.56746	1008
11	rs3016421	G	A	0.550595	1008
11	rs2155296	G	A	0.0208333	1008
11	rs76184956	C	T	0.144841	1008
11	rs34559680	T	G	0.593254	1008
11	rs2000863	T	C	0.834325	1008
11	rs3017998	G	C	0.827381	1008
11	rs7111841	G	A	0.0218254	1008
11	rs2096774	A	G	0.829365	1008
11	rs2156707	A	C	0.826389	1008
11	rs2155299	A	G	0.804563	1008
11	rs3016425	G	A	0.826389	1008
11	rs3017999	A	G	0.826389	1008
11	rs12098913	T	C	0.0218254	1008
11	rs3737494	C	T	0.241071	1008
11	rs3737493	T	C	0.243056	1008
11	rs1939721	C	T	0.826389	1008
11	rs2282608	T	C	0.0218254	1008
11	rs2282607	T	A	0.826389	1008
11	rs2282606	T	G	0.826389	1008
11	rs3016424	A	G	0.826389	1008
11	rs74420843	G	A	0.102183	1008
11	rs948046	A	G	0.0218254	1008
11	rs3018000	T	G	0.827381	1008
11	rs2187467	C	T	0.804563	1008
11	rs2156706	A	G	0.826389	1008
11	rs77212654	A	T	0.0327381	1008
11	rs75455923	G	T	0.0753968	1008
11	rs4638321	C	T	0.279762	1008
11	rs1939720	T	A	0.425595	1008
11	rs11223939	C	T	0.0119048	1008
11	rs11223940	T	C	0.0119048	1008
11	rs1944870	C	T	0.793651	1008
11	rs11223941	T	C	0.0119048	1008
11	rs11223942	G	A	0.0119048	1008
11	rs11223944	G	A	0.0119048	1008
11	rs11223946	G	C	0.0119048	1008
11	rs150127616	C	T	0.0436508	1008
11	rs142732943	T	C	0.0119048	1008
11	rs113349494	C	T	0.0119048	1008
11	rs11223947	T	C	0.0119048	1008
11	rs11223948	G	A	0.0119048	1008
11	rs11223949	G	A	0.00992063	1008
11	rs11223950	T	C	0.0119048	1008
11	rs11223951	G	A	0.0119048	1008
11	rs11223952	T	C	0.0119048	1008
11	rs151079608	C	T	0.046627	1008
11	rs60385395	T	C	0.0119048	1008
11	rs11223953	T	C	0.0119048	1008
11	rs11223954	A	C	0.0119048	1008
11	rs1944871	A	G	0.358135	1008
11	rs28680389	G	A	0.357143	1008
11	rs11605177	A	T	0.357143	1008
11	rs3017985	G	C	0.425595	1008
11	rs3017986	A	G	0.427579	1008
11	rs117394358	G	A	0.0218254	1008
11	rs79823690	C	T	0.00992063	1008
11	rs146813810	G	T	0.0168651	1008
11	rs12788448	G	C	0.0119048	1008
11	rs11223955	C	T	0.0119048	1008
11	rs11223956	T	C	0.00992063	1008
11	rs12277397	G	T	0.367063	1008
11	rs11223957	G	A	0.0119048	1008
11	rs3019627	G	A	0.423611	1008
11	rs12224700	T	C	0.0119048	1008
11	rs3018002	T	C	0.423611	1008
11	rs12223636	G	C	0.0119048	1008
11	rs80273906	G	A	0.0406746	1008
11	rs11223958	C	T	0.357143	1008
11	rs143088551	C	T	0.014881	1008
11	rs7118729	G	A	0.792659	1008
11	rs11223959	C	T	0.423611	1008
11	rs139826270	C	T	0.00793651	1008
11	rs1939726	G	A	0.772817	1008
11	rs145361304	C	T	0.0257937	1008
11	rs1944872	T	A	0.753968	1008
11	rs4937933	C	A	0.0248016	1008
11	rs7943590	A	C	0.0456349	1008
11	rs11826073	G	A	0.427579	1008
11	rs4937935	A	T	0.75496	1008
11	rs80051554	T	G	0.428571	1008
11	rs1955023	C	A	0.326389	1008
11	rs61910820	A	G	0.0396825	1008
11	rs147233849	T	C	0.015873	1008
11	rs4936244	A	C	0.427579	1008
11	rs28440152	G	A	0.318452	1008
11	rs4379864	G	A	0.426587	1008
11	rs11823478	A	G	0.428571	1008
11	rs10791385	T	C	0.426587	1008
11	rs118082978	A	G	0.0406746	1008
11	rs6590759	T	A	0.424603	1008
11	rs7120885	A	C	0.427579	1008
11	rs6590760	C	T	0.75496	1008
11	rs147101156	C	T	0.0367063	1008
11	rs10894859	T	C	0.75496	1008
11	rs12277680	A	G	0.747024	1008
11	rs948043	T	C	0.426587	1008
11	rs7929431	A	C	0.426587	1008
11	rs6590761	A	C	0.426587	1008
11	rs6590762	G	T	0.424603	1008
11	rs4936245	C	A	0.435516	1008
11	rs4936246	C	T	0.425595	1008
11	rs61909165	T	A	0.0416667	1008
11	rs4937936	C	A	0.320437	1008
11	rs7119532	C	T	0.425595	1008
11	rs61456992	G	A	0.435516	1008
11	rs34748926	G	A	0.301587	1008
11	rs73600945	T	C	0.305556	1008
11	rs4937939	C	T	0.436508	1008
11	rs4937940	C	T	0.369048	1008
11	rs10894860	C	T	0.728175	1008
11	rs11823283	G	A	0.0654762	1008
11	rs12279719	C	G	0.35119	1008
11	rs7948875	T	C	0.758929	1008
11	rs75604261	G	A	0.0376984	1008
11	rs7951888	T	C	0.736111	1008
11	rs11223968	C	T	0.375992	1008
11	rs7952193	A	G	0.858135	1008
11	rs73600953	G	C	0.00892857	1008
11	rs11223969	T	C	0.430556	1008
11	rs11223970	A	G	0.00892857	1008
11	rs10791386	A	T	0.102183	1008
11	rs11223971	G	C	0.0644841	1008
11	rs4936247	G	A	0.357143	1008
11	rs12364470	T	G	0.00892857	1008
11	rs59161742	A	T	0.384921	1008
11	rs12282518	C	A	0.354167	1008
11	rs11223972	G	A	0.386905	1008
11	rs61105947	C	T	0.429563	1008
11	rs4936248	A	T	0.378968	1008
11	rs73600961	A	G	0.0972222	1008
11	rs11604608	G	A	0.281746	1008
11	rs117578005	A	T	0.0277778	1008
11	rs78962343	T	C	0.287698	1008
11	rs7947975	C	T	0.378968	1008
11	rs2000576	T	C	0.0972222	1008
11	rs75971040	A	C	0.280754	1008
11	rs2186711	G	T	0.280754	1008
11	rs7130741	C	T	0.0972222	1008
11	rs35868113	T	C	0.0128968	1008
11	rs4937941	G	A	0.378968	1008
11	rs4937942	A	C	0.378968	1008
11	rs11824131	C	T	0.0972222	1008
11	rs28361542	G	A	0.0972222	1008
11	rs28694380	A	G	0.147817	1008
11	rs7929317	T	G	0.0962302	1008
11	rs76060115	C	T	0.0952381	1008
11	rs79557043	A	G	0.0952381	1008
11	rs77333119	C	T	0.0952381	1008
11	rs7929564	T	G	0.0962302	1008
11	rs7943044	G	A	0.0952381	1008
11	rs60437326	C	T	0.0386905	1008
11	rs111211592	C	T	0.094246	1008
11	rs11825482	C	A	0.0128968	1008
11	rs12286049	C	T	0.44246	1008
11	rs12361529	A	G	0.104167	1008
11	rs60622467	C	T	0.0952381	1008
11	rs11223975	C	T	0.700397	1008
11	rs10894861	A	G	0.845238	1008
11	rs10894862	A	G	0.540675	1008
11	rs111258054	C	T	0.00992063	1008
11	rs12360957	T	A	0.105159	1008
11	rs58887922	C	T	0.136905	1008
11	rs7930275	C	T	0.106151	1008
11	rs7931468	G	A	0.046627	1008
11	rs7946307	T	A	0.34623	1008
11	rs57952722	G	A	0.047619	1008
11	rs7934611	C	T	0.823413	1008
11	rs11223983	T	A	0.281746	1008
11	rs61909313	G	C	0.0178571	1008
11	rs10791387	C	T	0.175595	1008
11	rs35397222	C	T	0.291667	1008
11	rs11223984	C	T	0.0615079	1008
11	rs11223985	C	T	0.078373	1008
11	rs1892984	G	T	0.484127	1008
11	rs67344499	T	A	0.493056	1008
11	rs12807823	T	C	0.0198413	1008
11	rs12807834	T	G	0.0198413	1008
11	rs72653412	G	A	0.316468	1008
11	rs4614466	A	T	0.809524	1008
11	rs77721352	C	G	0.093254	1008
11	rs4937946	C	T	0.315476	1008
11	rs67182737	G	C	0.43254	1008
11	rs4937947	A	G	0.869048	1008
11	rs4937948	G	A	0.435516	1008
11	rs4936250	C	G	0.974206	1008
11	rs59291637	C	T	0.434524	1008
11	rs75967183	G	A	0.0625	1008
11	rs10750576	G	A	0.827381	1008
11	rs10791388	C	T	0.809524	1008
11	rs11223986	G	C	0.391865	1008
11	rs4937949	A	G	0.827381	1008
11	rs4937950	C	T	0.434524	1008
11	rs10894867	A	T	0.394841	1008
11	rs11223987	G	A	0.394841	1008
11	rs35818328	G	C	0.0188492	1008
11	rs1944880	C	T	0.827381	1008
11	rs78645110	C	A	0.25496	1008
11	rs34226067	C	T	0.0188492	1008
11	rs58049546	C	A	0.376984	1008
11	rs11223988	C	T	0.434524	1008
11	rs11223989	A	G	0.433532	1008
11	rs4937951	G	A	0.393849	1008
11	rs11223990	A	T	0.395833	1008
11	rs117546541	G	A	0.030754	1008
11	rs1892988	T	C	0.827381	1008
11	rs11223991	C	A	0.0763889	1008
11	rs56749421	A	G	0.393849	1008
11	rs73031712	C	A	0.204365	1008
11	rs76093320	G	A	0.00297619	1008
11	rs7481161	A	T	0.399802	1008
11	rs11601707	T	C	0.327381	1008
11	rs10894868	A	G	0.0228175	1008
11	rs4937953	C	G	0.625	1008
11	rs1944882	C	G	0.695437	1008
11	rs58822187	A	C	0.126984	1008
11	rs746541	A	T	0.87004	1008
11	rs11600687	G	A	0.274802	1008
11	rs1892991	A	C	0.281746	1008
11	rs7932707	T	C	0.59127	1008
11	rs1944883	C	G	0.988095	1008
11	rs57891858	T	C	0.0446429	1008
11	rs1944884	C	T	0.588294	1008
11	rs6590763	C	G	0.59127	1008
11	rs67420314	C	T	0.0446429	1008
11	rs6590764	G	A	0.588294	1008
11	rs11223994	A	T	0.0793651	1008
11	rs11826533	A	T	0.0446429	1008
11	rs6590765	A	G	0.988095	1008
11	rs11821862	C	T	0.0446429	1008
11	rs79046037	G	T	0.0446429	1008
11	rs73606955	G	T	0.0446429	1008
11	rs11604476	T	C	0.276786	1008
11	rs11602394	G	T	0.396825	1008
11	rs6590766	C	T	0.125	1008
11	rs60707215	C	G	0.0446429	1008
11	rs948047	T	C	0.786706	1008
11	rs80332289	C	T	0.0763889	1008
11	rs11602945	G	A	0.276786	1008
11	rs11605136	T	C	0.277778	1008
11	rs73031733	C	T	0.0763889	1008
11	rs1944885	C	A	0.988095	1008
11	rs1944886	A	G	0.988095	1008
11	rs10894870	A	G	0.40377	1008
11	rs7929855	C	T	0.520833	1008
11	rs4569023	C	T	0.125	1008
11	rs4539335	C	T	0.988095	1008
11	rs4454738	C	T	0.094246	1008
11	rs4548634	G	A	0.125	1008
11	rs4269937	A	C	0.169643	1008
11	rs4573692	G	A	0.169643	1008
11	rs12575477	G	A	0.277778	1008
11	rs59511896	G	A	0.277778	1008
11	rs10791389	A	C	0.988095	1008
11	rs12288121	T	C	0.030754	1008
11	rs12281154	C	A	0.030754	1008
11	rs7111624	G	T	0.465278	1008
11	rs4937954	T	C	0.988095	1008
11	rs4937955	G	A	0.277778	1008
11	rs79509401	G	A	0.0426587	1008
11	rs12294419	A	T	0.169643	1008
11	rs4937956	T	C	0.277778	1008
11	rs1944887	A	G	0.818452	1008
11	rs1944888	T	G	0.128968	1008
11	rs948048	C	T	0.311508	1008
11	rs948049	C	G	0.709325	1008
11	rs11223996	T	C	0.0962302	1008
11	rs78326128	T	C	0.0327381	1008
11	rs7948887	C	T	0.0962302	1008
11	rs60112551	G	A	0.0426587	1008
11	rs7952242	G	A	0.0962302	1008
11	rs948050	G	A	0.462302	1008
11	rs2155300	G	C	0.462302	1008
11	rs73031758	C	T	0.0962302	1008
11	rs11223997	C	A	0.107143	1008
11	rs73031759	C	T	0.0962302	1008
11	rs1944889	T	C	0.708333	1008
11	rs11223998	T	C	0.149802	1008
11	rs141590252	C	T	0.0119048	1008
11	rs1944890	A	G	0.462302	1008
11	rs10894872	A	G	0.462302	1008
11	rs7928150	G	A	0.462302	1008
11	rs12277245	C	T	0.149802	1008
11	rs6590767	C	A	0.71131	1008
11	rs112522138	G	A	0.0972222	1008
11	rs11224000	A	C	0.0962302	1008
11	rs78133315	G	T	0.0962302	1008
11	rs10750577	G	C	0.708333	1008
11	rs7939430	A	G	0.707341	1008
11	rs10750578	G	A	0.46131	1008
11	rs7939769	A	G	0.988095	1008
11	rs113118201	G	C	0.0406746	1008
11	rs113007184	A	T	0.0962302	1008
11	rs114781441	C	T	0.077381	1008
11	rs111822320	T	A	0.0962302	1008
11	rs7119012	G	C	0.707341	1008
11	rs117855303	C	T	0.0416667	1008
11	rs61906986	G	C	0.149802	1008
11	rs7122072	C	T	0.536706	1008
11	rs146495839	G	A	0.0793651	1008
11	rs77263182	C	T	0.280754	1008
11	rs10750580	A	G	0.707341	1008
11	rs10894873	C	T	0.24504	1008
11	rs10894874	C	G	0.24504	1008
11	rs7126788	A	G	0.612103	1008
11	rs11224001	G	A	0.462302	1008
11	rs60742359	G	A	0.0426587	1008
11	rs9888241	G	T	0.707341	1008
11	rs10894875	C	T	0.202381	1008
11	rs11224002	C	T	0.0952381	1008
11	rs78041131	C	T	0.0952381	1008
11	rs10894876	C	G	0.462302	1008
11	rs7102831	T	C	0.707341	1008
11	rs147890937	T	C	0.031746	1008
11	rs11224003	G	A	0.031746	1008
11	rs1944891	A	G	0.708333	1008
11	rs1944892	T	A	0.707341	1008
11	rs11532043	A	G	0.0952381	1008
11	rs11500924	G	T	0.031746	1008
11	rs11224004	C	T	0.031746	1008
11	rs1289464	A	G	0.707341	1008
11	rs1289463	A	G	0.462302	1008
11	rs10894877	G	A	0.149802	1008
11	rs11224005	T	A	0.0952381	1008
11	rs11224006	A	G	0.031746	1008
11	rs76706792	G	A	0.0426587	1008
11	rs141674447	C	T	0.0376984	1008
11	rs10894878	C	T	0.151786	1008
11	rs1289462	C	T	0.706349	1008
11	rs1289461	C	A	0.707341	1008
11	rs1289460	G	A	0.707341	1008
11	rs1289459	A	G	0.462302	1008
11	rs1289458	G	A	0.46131	1008
11	rs1289456	C	G	0.462302	1008
11	rs1289455	A	G	0.707341	1008
11	rs1289454	A	T	0.707341	1008
11	rs1289453	G	A	0.456349	1008
11	rs182515224	A	G	0.10119	1008
11	rs1289452	G	A	0.537698	1008
11	rs7120408	A	G	0.24504	1008
11	rs1289451	A	G	0.292659	1008
11	rs7121029	C	G	0.0952381	1008
11	rs7121326	A	G	0.24504	1008
11	rs7107231	T	G	0.0952381	1008
11	rs10160383	A	G	0.031746	1008
11	rs1289450	C	T	0.292659	1008
11	rs77895892	G	A	0.0426587	1008
11	rs1289449	G	A	0.292659	1008
11	rs1289448	G	C	0.292659	1008
11	rs11603506	A	G	0.0426587	1008
11	rs1289447	G	A	0.175595	1008
11	rs1289446	G	A	0.53373	1008
11	rs78497816	A	G	0.0119048	1008
11	rs1289445	C	T	0.031746	1008
11	rs1289444	A	G	0.457341	1008
11	rs185445887	T	C	0.0347222	1008
11	rs67338270	G	C	0.329365	1008
11	rs73033780	G	A	0.0426587	1008
11	rs79467923	G	C	0.0119048	1008
11	rs7123717	C	T	0.0426587	1008
11	rs77843073	T	C	0.0734127	1008
11	rs2000578	C	G	0.0119048	1008
11	rs78962291	G	A	0.0486111	1008
11	rs1289504	A	G	0.540675	1008
11	rs1289503	C	A	0.125992	1008
11	rs80123452	A	C	0.371032	1008
11	rs73033784	T	C	0.0446429	1008
11	rs61512864	G	T	0.40377	1008
11	rs117701167	G	A	0.077381	1008
11	rs12420691	A	C	0.359127	1008
11	rs12419432	T	C	0.359127	1008
11	rs60227369	G	A	0.0446429	1008
11	rs56772282	G	A	0.0446429	1008
11	rs11827154	A	G	0.359127	1008
11	rs1289502	A	G	0.541667	1008
11	rs59218406	G	A	0.0426587	1008
11	rs57140849	C	T	0.0446429	1008
11	rs73033792	C	T	0.0446429	1008
11	rs11224017	T	C	0.343254	1008
11	rs1289501	T	C	0.125992	1008
11	rs79898696	A	G	0.0734127	1008
11	rs78466338	G	T	0.0734127	1008
11	rs11224018	T	G	0.0912698	1008
11	rs1289500	G	A	0.537698	1008
11	rs60567012	G	A	0.0426587	1008
11	rs56266806	G	A	0.0426587	1008
11	rs57661273	G	A	0.359127	1008
11	rs61323393	G	A	0.35119	1008
11	rs74400642	C	T	0.0515873	1008
11	rs4936252	T	C	0.348214	1008
11	rs7119365	C	T	0.223214	1008
11	rs57002342	T	C	0.0446429	1008
11	rs59046679	T	C	0.0446429	1008
11	rs60375008	C	T	0.0426587	1008
11	rs753353	A	G	0.422619	1008
11	rs57452808	T	C	0.0446429	1008
11	rs60001855	G	A	0.0446429	1008
11	rs57400489	A	G	0.0446429	1008
11	rs10894879	C	T	0.418651	1008
11	rs10894880	G	A	0.375992	1008
11	rs7131512	A	G	0.420635	1008
11	rs7101583	C	T	0.375992	1008
11	rs10791392	A	G	0.420635	1008
11	rs60864713	A	G	0.0446429	1008
11	rs10791393	A	G	0.375992	1008
11	rs10894881	G	A	0.377976	1008
11	rs10894882	G	A	0.47619	1008
11	rs61907013	C	T	0.0545635	1008
11	rs11224019	T	C	0.421627	1008
11	rs75127009	C	G	0.0446429	1008
11	rs61907014	T	C	0.380952	1008
11	rs141903296	A	G	0.0446429	1008
11	rs12272594	G	C	0.389881	1008
11	rs60851867	G	A	0.0446429	1008
11	rs76384000	A	G	0.0446429	1008
11	rs7947725	C	T	0.0446429	1008
11	rs2076848	A	T	0.387897	1008
11	rs11826145	A	G	0.0248016	1008
11	rs7934549	T	C	0.0446429	1008
11	rs35781524	A	G	0.0248016	1008
11	rs732804	A	G	0.0803571	1008
11	rs10894884	T	G	0.365079	1008
11	rs11224020	A	G	0.0664683	1008
11	rs12805123	T	C	0.0287698	1008
11	rs10791394	T	C	0.426587	1008
11	rs57197430	G	A	0.00694444	1008
11	rs1039778	G	A	0.465278	1008
11	rs11224021	G	A	0.37996	1008
11	rs144028774	C	T	0.0138889	1008
11	rs35488033	G	A	0.00694444	1008
11	rs10750581	A	G	0.50496	1008
11	rs11224022	T	C	0.107143	1008
11	rs10750582	G	A	0.321429	1008
11	rs7931119	G	A	0.0267857	1008
11	rs7931065	A	G	0.0198413	1008
11	rs931932	A	C	0.39881	1008
11	rs10894887	A	G	0.438492	1008
11	rs61907020	A	G	0.0198413	1008
11	rs10736617	T	C	0.426587	1008
11	rs7116815	A	G	0.406746	1008
11	rs12807278	G	A	0.00694444	1008
11	rs7117049	A	G	0.0654762	1008
11	rs73035318	C	T	0.0654762	1008
11	rs10750583	C	T	0.427579	1008
11	rs61907021	G	A	0.0615079	1008
11	rs11825380	C	T	0.0525794	1008
11	rs2102431	A	G	0.369048	1008
11	rs76566554	G	A	0.014881	1008
11	rs2155302	G	A	0.0724206	1008
11	rs2136098	G	A	0.377976	1008
11	rs77346167	C	T	0.259921	1008
11	rs76950381	C	T	0.0138889	1008
11	rs117189023	T	C	0.0585317	1008
11	rs11224024	A	G	0.266865	1008
11	rs35190814	T	C	0.0347222	1008
11	rs34284944	C	T	0.0119048	1008
11	rs74527124	C	T	0.0119048	1008
11	rs57214808	G	C	0.0505952	1008
11	rs78061217	C	T	0.265873	1008
11	rs7128592	A	G	0.377976	1008
11	rs10791396	T	C	0.331349	1008
11	rs906626	G	A	0.376984	1008
11	rs7103398	G	A	0.0119048	1008
11	rs7106361	A	G	0.375992	1008
11	rs34265320	C	T	0.0347222	1008
11	rs61907039	C	T	0.0505952	1008
11	rs10791397	G	A	0.376984	1008
11	rs12799339	T	C	0.046627	1008
11	rs2000577	G	A	0.0505952	1008
11	rs12804167	C	T	0.046627	1008
11	rs34965705	T	C	0.046627	1008
11	rs12804688	G	A	0.046627	1008
11	rs12786926	T	C	0.0456349	1008
11	rs12785284	A	C	0.0456349	1008
11	rs11224025	A	G	0.264881	1008
11	rs12786906	C	A	0.046627	1008
11	rs12223192	T	C	0.363095	1008
11	rs11224026	A	G	0.279762	1008
11	rs11820535	C	T	0.0505952	1008
11	rs11224027	T	C	0.264881	1008
11	rs140004062	T	A	0.0138889	1008
11	rs192600727	T	C	0.0138889	1008
11	rs60907573	A	G	0.316468	1008
11	rs150978835	T	C	0.0138889	1008
11	rs11224028	G	A	0.264881	1008
11	rs140787572	G	A	0.0138889	1008
11	rs138668503	C	T	0.0138889	1008
11	rs149426712	G	A	0.014881	1008
11	rs144800820	G	A	0.0138889	1008
11	rs148551282	C	T	0.0138889	1008
11	rs78351114	C	T	0.0119048	1008
11	rs55808446	C	T	0.0357143	1008
11	rs79107860	T	C	0.0138889	1008
11	rs34542693	G	A	0.0119048	1008
11	rs115343355	G	A	0.0337302	1008
11	rs34536405	G	A	0.0119048	1008
11	rs4293132	G	C	0.322421	1008
11	rs7108393	T	C	0.259921	1008
11	rs7123244	A	T	0.0505952	1008
11	rs7127211	G	A	0.0119048	1008
11	rs1467017	G	A	0.31746	1008
11	rs59196059	G	T	0.0515873	1008
11	rs7948968	G	A	0.0347222	1008
11	rs6590770	A	C	0.374008	1008
11	rs12788379	C	G	0.0644841	1008
11	rs10894888	C	T	0.257937	1008
11	rs77852497	C	A	0.0238095	1008
11	rs4936253	G	A	0.251984	1008
11	rs6590773	C	T	0.326389	1008
11	rs10894890	T	C	0.327381	1008
11	rs1567299	T	A	0.132937	1008
11	rs1007705	A	G	0.131944	1008
11	rs1007704	C	T	0.130952	1008
11	rs2512917	C	A	0.12996	1008
11	rs12798506	T	C	0.128968	1008
11	rs2846187	T	C	0.128968	1008
11	rs66823972	T	C	0.128968	1008
11	rs68091574	G	C	0.128968	1008
11	rs2846186	T	C	0.128968	1008
11	rs2661962	A	G	0.128968	1008
11	rs77222285	T	A	0.271825	1008
11	rs2661963	C	G	0.128968	1008
11	rs2846185	A	T	0.128968	1008
11	rs2661964	G	A	0.128968	1008
11	rs2846184	T	G	0.128968	1008
11	rs2661965	G	A	0.128968	1008
11	rs2661966	A	G	0.128968	1008
11	rs3133340	C	T	0.128968	1008
11	rs67998008	C	G	0.128968	1008
11	rs2846183	T	A	0.128968	1008
11	rs2508831	T	C	0.128968	1008
11	rs75001757	G	A	0.0585317	1008
11	rs2846182	T	C	0.128968	1008
11	rs2662004	G	A	0.128968	1008
11	rs77833531	G	C	0.271825	1008
11	rs12789362	G	A	0.128968	1008
11	rs2846181	T	C	0.128968	1008
11	rs2662003	T	G	0.128968	1008
11	rs2662002	A	T	0.460317	1008
11	rs2662001	G	A	0.128968	1008
11	rs2846180	C	T	0.128968	1008
11	rs2662000	G	T	0.128968	1008
11	rs2661999	A	G	0.459325	1008
11	rs11224033	G	A	0.104167	1008
11	rs1939725	T	G	0.459325	1008
11	rs1939724	C	T	0.128968	1008
11	rs1939723	G	A	0.128968	1008
11	rs2846177	A	G	0.128968	1008
11	rs2846176	T	C	0.128968	1008
11	rs2661997	G	A	0.128968	1008
11	rs2661996	G	A	0.128968	1008
11	rs2661995	T	C	0.128968	1008
11	rs2508829	A	G	0.128968	1008
11	rs2512916	C	T	0.128968	1008
11	rs11599970	T	C	0.274802	1008
11	rs11606147	C	T	0.27381	1008
11	rs2661994	A	G	0.402778	1008
11	rs2186715	A	G	0.128968	1008
11	rs2186714	A	G	0.402778	1008
11	rs2155304	T	C	0.402778	1008
11	rs2186713	C	T	0.126984	1008
11	rs2846175	A	G	0.128968	1008
11	rs2136100	T	A	0.462302	1008
11	rs1939722	C	T	0.186508	1008
11	rs11603669	C	T	0.290675	1008
11	rs11603673	C	T	0.271825	1008
11	rs117077742	A	T	0.0396825	1008
11	rs11607861	A	C	0.37996	1008
11	rs7924471	T	G	0.167659	1008
11	rs2846174	A	G	0.24504	1008
11	rs2846173	T	C	0.497024	1008
11	rs2846172	C	A	0.194444	1008
11	rs12787678	T	C	0.209325	1008
11	rs4936254	T	C	0.279762	1008
11	rs2661992	A	G	0.422619	1008
11	rs2661991	C	G	0.118056	1008
11	rs2846171	G	C	0.12004	1008
11	rs2846170	T	G	0.118056	1008
11	rs2846169	A	G	0.119048	1008
11	rs2661990	A	C	0.12004	1008
11	rs2186712	G	A	0.118056	1008
11	rs2155303	T	C	0.119048	1008
11	rs2846168	T	C	0.118056	1008
11	rs2846167	C	T	0.118056	1008
11	rs2846166	G	A	0.118056	1008
11	rs59918499	G	T	0.119048	1008
11	rs2508827	C	G	0.121032	1008
11	rs2247155	A	G	0.407738	1008
11	rs117846931	G	A	0.0218254	1008
11	rs2846159	C	T	0.122024	1008
11	rs2846160	A	G	0.121032	1008
11	rs2846161	G	T	0.121032	1008
11	rs7106918	G	A	0.121032	1008
11	rs2661987	T	C	0.121032	1008
11	rs2846147	G	A	0.119048	1008
11	rs2661986	A	C	0.119048	1008
11	rs56704033	A	G	0.272817	1008
11	rs2661985	G	A	0.105159	1008
11	rs2846148	T	C	0.119048	1008
11	rs2661984	A	G	0.119048	1008
11	rs2846149	T	C	0.119048	1008
11	rs2846150	G	A	0.119048	1008
11	rs2846151	A	C	0.119048	1008
11	rs2661983	T	C	0.121032	1008
11	rs2846152	A	G	0.119048	1008
11	rs2846153	T	C	0.122024	1008
11	rs2846154	C	T	0.119048	1008
11	rs2661982	A	G	0.119048	1008
11	rs2846155	C	T	0.119048	1008
11	rs2661981	G	A	0.119048	1008
11	rs2661980	T	A	0.119048	1008
11	rs2661979	T	C	0.12004	1008
11	rs1892987	T	C	0.121032	1008
11	rs76624648	C	T	0.0337302	1008
11	rs2155298	G	A	0.119048	1008
11	rs2661978	C	G	0.119048	1008
11	rs2661977	T	C	0.119048	1008
11	rs2846146	C	T	0.119048	1008
11	rs2661976	T	C	0.119048	1008
11	rs2661975	T	G	0.12004	1008
11	rs2846145	G	A	0.119048	1008
11	rs10894891	C	G	0.880952	1008
11	rs2661974	T	G	0.119048	1008
11	rs2661973	G	T	0.119048	1008
11	rs2846144	G	A	0.119048	1008
11	rs2155297	G	A	0.0863095	1008
11	rs2846143	T	C	0.122024	1008
11	rs75981657	G	A	0.119048	1008
11	rs2661972	C	A	0.122024	1008
11	rs2661971	G	C	0.123016	1008
11	rs2661970	A	T	0.123016	1008
11	rs2846142	G	A	0.123016	1008
11	rs2846141	A	G	0.122024	1008
11	rs2661969	T	C	0.121032	1008
11	rs1892986	T	C	0.122024	1008
11	rs1892985	T	A	0.122024	1008
11	rs2661968	A	T	0.123016	1008
11	rs77355509	G	A	0.0396825	1008
11	rs2661967	C	T	0.108135	1008
11	rs12578074	G	A	0.122024	1008
11	rs7118455	C	T	0.119048	1008
11	rs7104195	T	C	0.119048	1008
11	rs12793067	T	C	0.119048	1008
11	rs11605126	A	G	0.27381	1008
11	rs66472320	A	G	0.12004	1008
11	rs7131091	C	T	0.325397	1008
11	rs74398592	A	G	0.0347222	1008
11	rs11822880	C	G	0.326389	1008
11	rs60428408	G	A	0.119048	1008
11	rs75577958	C	T	0.134921	1008
11	rs11828313	A	T	0.325397	1008
11	rs140191345	G	A	0.0208333	1008
11	rs1995763	G	A	0.412698	1008
11	rs1995764	G	A	0.105159	1008
11	rs11603594	T	C	0.478175	1008
11	rs58005948	G	A	0.116071	1008
11	rs11224039	T	A	0.468254	1008
11	rs58174945	C	T	0.116071	1008
11	rs11224040	T	C	0.115079	1008
11	rs12786937	T	C	0.115079	1008
11	rs34631556	G	A	0.115079	1008
11	rs118047566	C	T	0.0168651	1008
11	rs7930666	G	A	0.115079	1008
11	rs6590776	G	A	0.320437	1008
11	rs35342314	C	T	0.115079	1008
11	rs67693463	G	A	0.108135	1008
11	rs7938791	G	A	0.882937	1008
11	rs1508540	T	C	0.488095	1008
11	rs118186853	G	A	0.0168651	1008
11	rs7120769	G	A	0.318452	1008
11	rs7125596	C	T	0.584325	1008
11	rs10791399	G	T	0.547619	1008
11	rs187511037	C	T	0.00396825	1008
11	rs7951054	A	G	0.321429	1008
11	rs4936255	C	G	0.531746	1008
11	rs76602061	G	T	0.275794	1008
11	rs78167799	T	G	0.259921	1008
11	rs4937969	T	A	0.867063	1008
11	rs11224048	T	C	0.313492	1008
11	rs906628	A	C	0.0376984	1008
11	rs73593415	G	A	0.313492	1008
11	rs61352759	A	C	0.417659	1008
11	rs79518674	C	T	0.277778	1008
11	rs78607875	A	T	0.275794	1008
11	rs7931903	T	C	0.277778	1008
11	rs11224049	T	C	0.27381	1008
11	rs7932186	T	G	0.274802	1008
11	rs7945641	A	G	0.27381	1008
11	rs7932439	T	C	0.27381	1008
11	rs7945804	A	G	0.27381	1008
11	rs7932673	T	C	0.27381	1008
11	rs75355374	T	C	0.27381	1008
11	rs58440468	G	A	0.27381	1008
11	rs74395207	G	A	0.257937	1008
11	rs11224050	G	A	0.27381	1008
11	rs11224051	A	G	0.27381	1008
11	rs11224052	G	T	0.27381	1008
11	rs2102432	C	T	0.87996	1008
11	rs139769092	T	C	0.0327381	1008
11	rs4937970	G	A	0.881944	1008
11	rs12222465	T	C	0.0287698	1008
11	rs76664429	G	A	0.257937	1008
11	rs11224056	T	G	0.27381	1008
11	rs73593442	T	C	0.27381	1008
11	rs73593443	A	G	0.27381	1008
11	rs11224057	A	C	0.27381	1008
11	rs11224058	C	A	0.571429	1008
11	rs10458997	C	T	0.569444	1008
11	rs79564337	C	T	0.227183	1008
11	rs12574331	T	C	0.046627	1008
11	rs73041210	T	A	0.00297619	1008
11	rs11224059	C	T	0.0406746	1008
11	rs11224060	A	T	0.0257937	1008
11	rs2136099	T	C	0.535714	1008
11	rs116859414	T	G	0.047619	1008
11	rs34351909	A	T	0.522817	1008
11	rs7939914	G	A	0.532738	1008
11	rs11602088	T	A	0.522817	1008
11	rs7940357	G	A	0.512897	1008
11	rs78185423	A	G	0.0426587	1008
11	rs74426818	T	C	0.251984	1008
11	rs35113837	G	T	0.00595238	1008
11	rs34569189	C	T	0.00694444	1008
11	rs4937971	G	A	0.511905	1008
11	rs73043045	G	A	0.00694444	1008
11	rs11224062	G	A	0.507937	1008
11	rs55680743	C	T	0.00297619	1008
11	rs12417445	G	A	0.512897	1008
11	rs11224063	G	A	0.506944	1008
11	rs10894895	C	G	0.5	1008
11	rs11224064	A	G	0.505952	1008
11	rs4937972	A	C	0.505952	1008
11	rs4937973	A	C	0.505952	1008
11	rs10791401	G	C	0.506944	1008
11	rs73043052	C	T	0.00694444	1008
11	rs11224065	A	T	0.521825	1008
11	rs67888275	C	T	0.0168651	1008
11	rs67038736	G	A	0.00496032	1008
11	rs7120880	T	A	0.25	1008
11	rs1677564	C	G	0.987103	1008
11	rs7113516	G	A	0.239087	1008
11	rs7129840	T	C	0.59127	1008
11	rs10894897	G	A	0.47619	1008
11	rs149822112	A	G	0.28869	1008
11	rs7104477	C	T	0.0515873	1008
11	rs138263922	C	T	0.0178571	1008
11	rs7108263	C	T	0.00694444	1008
11	rs7108306	A	C	0.522817	1008
11	rs4937974	C	A	0.772817	1008
11	rs7125232	T	A	0.0168651	1008
11	rs4937975	T	A	0.489087	1008
11	rs10791402	G	T	0.489087	1008
11	rs543517	A	T	0.866071	1008
11	rs4937976	T	C	0.488095	1008
11	rs4937977	T	C	0.489087	1008
11	rs2063220	C	T	0.505952	1008
11	rs142419954	C	T	0.0188492	1008
11	rs1478751	T	C	0.507937	1008
11	rs1478750	T	C	0.510913	1008
11	rs7939829	G	A	0.249008	1008
11	rs75153491	C	T	0.0634921	1008
11	rs10894898	A	G	0.248016	1008
11	rs181923886	C	A	0.0257937	1008
11	rs11224068	G	A	0.430556	1008
11	rs528420	T	C	0.665675	1008
11	rs529516	T	C	0.509921	1008
11	rs527199	C	T	0.50496	1008
11	rs1382498	T	C	0.522817	1008
11	rs1382497	G	C	0.531746	1008
11	rs77777354	C	T	0.0575397	1008
11	rs1824830	C	T	0.446429	1008
11	rs4495910	C	G	0.296627	1008
11	rs34670930	G	C	0.25496	1008
11	rs4290246	G	T	0.264881	1008
11	rs4290247	G	A	0.5	1008
11	rs4290248	G	A	0.500992	1008
11	rs4272797	T	C	0.500992	1008
11	rs72653413	C	T	0.227183	1008
11	rs4936257	C	T	0.500992	1008
11	rs4937978	G	A	0.268849	1008
11	rs10894899	T	C	0.5	1008
11	rs4937979	A	G	0.5	1008
11	rs4936258	C	A	0.5	1008
11	rs72653414	A	G	0.230159	1008
11	rs7934970	A	G	0.500992	1008
11	rs6590778	A	G	0.500992	1008
11	rs2199668	A	T	0.269841	1008
11	rs10894900	C	G	0.345238	1008
11	rs1478747	G	A	0.199405	1008
11	rs1478744	C	T	0.71131	1008
11	rs2885463	A	G	0.505952	1008
11	rs10894901	A	G	0.475198	1008
11	rs1382496	C	T	0.249008	1008
11	rs75651701	A	T	0.030754	1008
11	rs10894902	T	C	0.477183	1008
11	rs10791403	C	T	0.477183	1008
11	rs72653415	A	G	0.25	1008
11	rs12184440	C	T	0.477183	1008
11	rs1987961	C	T	0.477183	1008
11	rs906627	A	C	0.477183	1008
11	rs1154904	A	G	0.732143	1008
11	rs1154905	C	A	0.460317	1008
11	rs113076319	C	T	0.0595238	1008
11	rs476135	A	G	0.00198413	1008
11	rs2015703	A	G	0.479167	1008
11	rs1316723	T	C	0.5	1008
11	rs2885465	G	T	0.465278	1008
11	rs1080724	G	A	0.46627	1008
11	rs11828067	T	C	0.498016	1008
11	rs35233026	C	A	0.449405	1008
11	rs10750584	T	C	0.763889	1008
11	rs3862649	G	A	0.465278	1008
11	rs74589375	C	T	0.0267857	1008
11	rs1156313	T	C	0.499008	1008
11	rs1156314	G	A	0.465278	1008
11	rs1156315	T	C	0.465278	1008
11	rs1156316	G	A	0.465278	1008
11	rs2169860	G	A	0.462302	1008
11	rs2127073	T	C	0.465278	1008
11	rs2127074	G	A	0.465278	1008
11	rs2127075	C	G	0.498016	1008
11	rs78934032	C	T	0.0267857	1008
11	rs2127076	A	G	0.498016	1008
11	rs7932220	G	A	0.463294	1008
11	rs11224074	G	A	0.464286	1008
11	rs78901563	G	A	0.0267857	1008
11	rs11224075	A	G	0.500992	1008
11	rs4937980	C	G	0.498016	1008
11	rs12226882	C	T	0.463294	1008
11	rs10894903	C	T	0.47123	1008
11	rs10894904	G	A	0.47123	1008
11	rs10894905	C	T	0.467262	1008
11	rs145397223	T	G	0.0287698	1008
11	rs79834540	C	T	0.0267857	1008
11	rs72653416	T	C	0.261905	1008
11	rs12224400	A	C	0.758929	1008
11	rs55676277	T	C	0.758929	1008
11	rs2127077	A	G	0.47123	1008
11	rs185128440	A	G	0.0109127	1008
11	rs11224076	C	T	0.464286	1008
11	rs11224077	C	T	0.463294	1008
11	rs10791404	A	G	0.498016	1008
11	rs11224078	C	T	0.462302	1008
11	rs56176827	T	C	0.0267857	1008
11	rs78105241	T	A	0.0267857	1008
11	rs1564245	A	G	0.759921	1008
11	rs1478748	C	T	0.498016	1008
11	rs60953879	T	C	0.0267857	1008
11	rs7950628	C	T	0.498016	1008
11	rs7951313	G	A	0.465278	1008
11	rs972642	A	G	0.498016	1008
11	rs7479091	A	G	0.498016	1008
11	rs76506881	G	A	0.0267857	1008
11	rs72653417	G	A	0.235119	1008
11	rs1567300	C	A	0.498016	1008
11	rs7108016	G	T	0.487103	1008
11	rs115115430	G	A	0.0267857	1008
11	rs80183630	C	T	0.0297619	1008
11	rs76462781	A	G	0.0267857	1008
11	rs35301608	A	G	0.498016	1008
11	rs35436325	G	A	0.490079	1008
11	rs539925483	T	C	0.0297619	1008
11	rs79604830	G	A	0.0267857	1008
11	rs77661968	G	C	0.0218254	1008
11	rs7119469	T	C	0.490079	1008
11	rs12791112	C	T	0.463294	1008
11	rs12797636	T	C	0.498016	1008
11	rs4247669	C	A	0.733135	1008
11	rs77276326	T	G	0.0267857	1008
11	rs4937983	T	C	0.496032	1008
11	rs4937984	T	C	0.497024	1008
11	rs187787416	G	T	0.0198413	1008
11	rs182951656	T	G	0.014881	1008
11	rs151323407	A	G	0.0267857	1008
11	rs186724274	T	C	0.0297619	1008
11	rs117078268	A	C	0.0297619	1008
11	rs183405516	T	C	0.0257937	1008
11	rs4293133	G	A	0.496032	1008
11	rs7118700	T	A	0.462302	1008
11	rs117763215	G	A	0.0515873	1008
11	rs1319913	T	C	0.463294	1008
11	rs79144141	T	A	0.0267857	1008
11	rs11224084	C	G	0.498016	1008
11	rs10894907	G	T	0.497024	1008
11	rs11224085	G	A	0.462302	1008
11	rs61397492	C	T	0.0267857	1008
11	rs12288344	G	A	0.267857	1008
11	rs11224086	G	A	0.327381	1008
11	rs11224087	C	T	0.303571	1008
11	rs7938605	T	A	0.117063	1008
11	rs7952210	G	A	0.117063	1008
11	rs76448223	C	T	0.0347222	1008
11	rs7952020	C	T	0.715278	1008
11	rs116489127	C	T	0.0347222	1008
11	rs6590779	G	T	0.358135	1008
11	rs189062141	A	G	0.0228175	1008
11	rs77306038	T	C	0.259921	1008
11	rs6590780	T	C	0.479167	1008
11	rs7952694	G	T	0.143849	1008
11	rs7131575	A	G	0.717262	1008
11	rs12418128	A	G	0.546627	1008
11	rs11224088	G	A	0.165675	1008
11	rs11224089	G	A	0.165675	1008
11	rs11224090	G	A	0.220238	1008
11	rs11224091	C	T	0.165675	1008
11	rs7932513	C	G	0.335317	1008
11	rs11224092	G	A	0.165675	1008
11	rs11224093	T	G	0.165675	1008
11	rs75665793	C	G	0.212302	1008
11	rs6590781	C	T	0.335317	1008
11	rs149417558	G	A	0.0228175	1008
11	rs1478743	A	G	0.178571	1008
11	rs57050214	C	T	0.208333	1008
11	rs57768460	T	C	0.165675	1008
11	rs11224097	G	T	0.133929	1008
11	rs11224098	A	G	0.222222	1008
11	rs11224099	G	A	0.165675	1008
11	rs10894909	A	G	0.710317	1008
11	rs73046806	G	A	0.165675	1008
11	rs74784905	C	G	0.213294	1008
11	rs6590782	G	A	0.334325	1008
11	rs11224100	C	G	0.165675	1008
11	rs11224101	T	C	0.165675	1008
11	rs56370036	A	C	0.138889	1008
11	rs11224102	G	A	0.22123	1008
11	rs57373089	G	A	0.165675	1008
11	rs140826452	A	G	0.165675	1008
11	rs11224103	C	T	0.279762	1008
11	rs75441444	G	A	0.218254	1008
11	rs34787259	A	C	0.165675	1008
11	rs56371880	G	A	0.165675	1008
11	rs12270697	G	A	0.00396825	1008
11	rs6590783	A	G	0.491071	1008
11	rs75372522	G	A	0.16369	1008
11	rs6590784	C	T	0.713294	1008
11	rs78922543	C	T	0.206349	1008
11	rs59799738	C	T	0.170635	1008
11	rs61602763	A	G	0.171627	1008
11	rs59817129	C	T	0.164683	1008
11	rs11224104	G	A	0.206349	1008
11	rs11224105	A	C	0.550595	1008
11	rs11224106	T	G	0.550595	1008
11	rs11224107	G	T	0.71627	1008
11	rs11224108	C	T	0.00198413	1008
11	rs73046818	C	T	0.165675	1008
11	rs76128527	G	T	0.0267857	1008
11	rs12417657	C	T	0.209325	1008
11	rs11224109	C	A	0.222222	1008
11	rs55887002	C	G	0.165675	1008
11	rs113850297	G	A	0.206349	1008
11	rs10750585	C	T	0.715278	1008
11	rs10791405	T	C	0.715278	1008
11	rs10894910	A	C	0.165675	1008
11	rs10894911	A	G	0.165675	1008
11	rs10894912	G	A	0.165675	1008
11	rs77314322	G	A	0.206349	1008
11	rs146915372	G	A	0.0625	1008
11	rs11224110	G	A	0.165675	1008
11	rs11224111	C	T	0.165675	1008
11	rs4022298	G	A	0.114087	1008
11	rs12418444	C	T	0.205357	1008
11	rs12099070	C	A	0.164683	1008
11	rs12099074	G	A	0.164683	1008
11	rs12099365	A	G	0.144841	1008
11	rs7108597	G	A	0.71131	1008
11	rs57326741	A	T	0.162698	1008
11	rs34481541	C	T	0.171627	1008
11	rs56707491	T	G	0.174603	1008
11	rs60582819	A	G	0.167659	1008
11	rs112886196	G	T	0.106151	1008
11	rs58325068	A	G	0.72123	1008
11	rs114518124	G	A	0.119048	1008
11	rs78806407	C	T	0.136905	1008
11	rs11825133	A	G	0.137897	1008
11	rs10894913	T	C	0.717262	1008
11	rs10894914	A	C	0.381944	1008
11	rs117585853	C	A	0.244048	1008
11	rs2169859	G	A	0.282738	1008
11	rs12272293	C	T	0.0168651	1008
11	rs12098967	C	T	0.137897	1008
11	rs7946054	C	A	0.329365	1008
11	rs73046832	A	G	0.137897	1008
11	rs73046833	G	A	0.137897	1008
11	rs73046835	T	C	0.137897	1008
11	rs77113911	T	C	0.213294	1008
11	rs11823733	T	C	0.137897	1008
11	rs11821804	C	T	0.137897	1008
11	rs11821825	C	A	0.137897	1008
11	rs10894915	G	T	0.137897	1008
11	rs11224112	T	C	0.137897	1008
11	rs11224113	G	T	0.137897	1008
11	rs1564252	T	C	0.137897	1008
11	rs1564251	G	A	0.137897	1008
11	rs3929245	A	G	0.137897	1008
11	rs4319529	C	T	0.137897	1008
11	rs4326814	T	C	0.137897	1008
11	rs2362400	T	G	0.137897	1008
11	rs2127072	C	T	0.137897	1008
11	rs114469675	T	C	0.137897	1008
11	rs73595350	G	A	0.330357	1008
11	rs34862180	C	G	0.136905	1008
11	rs73046842	G	A	0.142857	1008
11	rs12224806	T	A	0.382937	1008
11	rs73046846	T	C	0.137897	1008
11	rs10894916	A	G	0.21627	1008
11	rs11224114	C	T	0.137897	1008
11	rs11224115	C	T	0.137897	1008
11	rs11224116	C	T	0.137897	1008
11	rs11224117	A	G	0.137897	1008
11	rs11224118	A	G	0.137897	1008
11	rs11224119	C	T	0.137897	1008
11	rs10894917	T	C	0.720238	1008
11	rs36075441	C	T	0.137897	1008
11	rs10894918	C	T	0.387897	1008
11	rs10894919	G	A	0.381944	1008
11	rs11224120	C	T	0.137897	1008
11	rs77090483	C	T	0.24504	1008
11	rs10894920	G	A	0.382937	1008
11	rs11224121	A	G	0.137897	1008
11	rs58395327	T	C	0.24504	1008
11	rs77222440	G	T	0.031746	1008
11	rs10894921	A	G	0.136905	1008
11	rs11224122	A	G	0.136905	1008
11	rs11224123	G	A	0.136905	1008
11	rs7949928	C	T	0.720238	1008
11	rs11224124	G	A	0.137897	1008
11	rs11224125	T	C	0.136905	1008
11	rs11224126	C	T	0.136905	1008
11	rs55852933	A	T	0.136905	1008
11	rs55850305	A	C	0.136905	1008
11	rs11224127	G	A	0.217262	1008
11	rs117093074	G	A	0.0238095	1008
11	rs79133487	C	T	0.214286	1008
11	rs11224128	G	A	0.136905	1008
11	rs11224129	A	T	0.136905	1008
11	rs11224132	C	T	0.136905	1008
11	rs11224133	T	C	0.720238	1008
11	rs11224134	T	C	0.136905	1008
11	rs73046861	G	A	0.136905	1008
11	rs12578083	A	G	0.24504	1008
11	rs11224135	G	A	0.386905	1008
11	rs73046863	C	T	0.136905	1008
11	rs73046865	G	A	0.105159	1008
11	rs116658034	A	T	0.246032	1008
11	rs12419785	G	A	0.24504	1008
11	rs12421260	T	C	0.24504	1008
11	rs11224136	G	A	0.14881	1008
11	rs12417054	A	C	0.24504	1008
11	rs12420108	C	T	0.24504	1008
11	rs56325224	G	A	0.388889	1008
11	rs4936260	T	C	0.720238	1008
11	rs79668761	A	G	0.031746	1008
11	rs57656365	C	T	0.386905	1008
11	rs60227782	T	G	0.24504	1008
11	rs56812889	C	T	0.24504	1008
11	rs11828702	T	C	0.24504	1008
11	rs11224138	C	T	0.135913	1008
11	rs12576843	G	A	0.24504	1008
11	rs12576856	G	A	0.24504	1008
11	rs11224139	G	T	0.24504	1008
11	rs11224140	A	G	0.24504	1008
11	rs191530680	G	A	0.0168651	1008
11	rs12225258	G	A	0.136905	1008
11	rs79240382	G	C	0.217262	1008
11	rs11224141	T	C	0.136905	1008
11	rs61326643	C	T	0.234127	1008
11	rs12362099	A	G	0.342262	1008
11	rs77209311	A	G	0.233135	1008
11	rs78801199	C	T	0.233135	1008
11	rs79424047	T	A	0.233135	1008
11	rs73595358	C	T	0.124008	1008
11	rs79975954	G	A	0.217262	1008
11	rs113031831	T	A	0.234127	1008
11	rs111903941	G	A	0.234127	1008
11	rs181366326	G	T	0.00892857	1008
11	rs111935857	A	G	0.234127	1008
11	rs112741070	G	T	0.233135	1008
11	rs193069229	C	A	0.21131	1008
11	rs369088973	G	A	0.031746	1008
11	rs80215193	C	T	0.342262	1008
11	rs112587102	G	C	0.232143	1008
11	rs80297410	T	G	0.374008	1008
11	rs75447419	T	C	0.374008	1008
11	rs79916460	C	T	0.235119	1008
11	rs114470962	A	G	0.235119	1008
11	rs113364078	T	A	0.234127	1008
11	rs79140932	G	C	0.234127	1008
11	rs113235518	G	A	0.235119	1008
11	rs74579087	A	G	0.234127	1008
11	rs10400402	G	A	0.137897	1008
11	rs11828905	C	T	0.234127	1008
11	rs10400252	T	A	0.137897	1008
11	rs10400302	A	G	0.376984	1008
11	rs117758837	G	A	0.234127	1008
11	rs10400403	C	G	0.137897	1008
11	rs61233187	C	T	0.234127	1008
11	rs10791406	C	T	0.720238	1008
11	rs58296310	C	T	0.234127	1008
11	rs11820300	G	T	0.234127	1008
11	rs58058991	G	A	0.234127	1008
11	rs71489101	T	C	0.213294	1008
11	rs79522212	C	G	0.234127	1008
11	rs56286717	T	A	0.143849	1008
11	rs56013364	T	G	0.378968	1008
11	rs72653418	T	A	0.108135	1008
11	rs55866950	G	A	0.22123	1008
11	rs144915235	T	C	0.234127	1008
11	rs12417240	T	C	0.234127	1008
11	rs11224144	G	A	0.234127	1008
11	rs12577588	G	A	0.235119	1008
11	rs1965277	C	G	0.707341	1008
11	rs1965276	T	C	0.113095	1008
11	rs55958142	G	A	0.124008	1008
11	rs76373453	C	T	0.031746	1008
11	rs1965275	T	G	0.72619	1008
11	rs56893576	A	G	0.463294	1008
11	rs3926659	C	A	0.124008	1008
11	rs7112780	A	T	0.124008	1008
11	rs11224145	C	T	0.144841	1008
11	rs12416857	G	C	0.209325	1008
11	rs12416859	C	T	0.233135	1008
11	rs11224146	G	A	0.149802	1008
11	rs34617743	A	T	0.234127	1008
11	rs12418350	T	C	0.340278	1008
11	rs12416928	C	T	0.233135	1008
11	rs57357975	G	A	0.233135	1008
11	rs1814589	A	G	0.372024	1008
11	rs72653419	C	T	0.107143	1008
11	rs117566658	C	T	0.233135	1008
11	rs75440354	C	G	0.233135	1008
11	rs11224147	G	A	0.217262	1008
11	rs11826779	A	G	0.234127	1008
11	rs117318814	C	T	0.233135	1008
11	rs1971950	C	A	0.676587	1008
11	rs11826814	A	G	0.233135	1008
11	rs3862650	A	C	0.297619	1008
11	rs77380308	A	G	0.233135	1008
11	rs1814588	C	T	0.672619	1008
11	rs11224155	C	T	0.00198413	1008
11	rs11224156	C	A	0.217262	1008
11	rs11224157	G	A	0.676587	1008
11	rs117141571	G	A	0.0803571	1008
11	rs118130796	C	T	0.0128968	1008
11	rs1975955	T	C	0.0803571	1008
11	rs7950207	T	C	0.597222	1008
11	rs7925993	G	T	0.572421	1008
11	rs9667532	G	C	0.451389	1008
11	rs58156923	C	A	0.230159	1008
11	rs7103725	G	A	0.451389	1008
11	rs2362407	C	G	0.683532	1008
11	rs60654334	C	T	0.22619	1008
11	rs7107712	G	A	0.457341	1008
11	rs11821037	T	C	0.22619	1008
11	rs11827913	C	A	0.22619	1008
11	rs11821080	T	C	0.22619	1008
11	rs11821103	T	C	0.22619	1008
11	rs58502710	T	A	0.22619	1008
11	rs11224158	T	G	0.37996	1008
11	rs10894925	C	T	0.301587	1008
11	rs111571863	A	G	0.0753968	1008
11	rs149525980	C	T	0.00297619	1008
11	rs10894926	G	C	0.301587	1008
11	rs12421968	G	C	0.22619	1008
11	rs12417884	T	C	0.22619	1008
11	rs1824828	C	T	0.683532	1008
11	rs10466629	T	C	0.15377	1008
11	rs11819902	C	T	0.22619	1008
11	rs11819904	C	T	0.22619	1008
11	rs77574837	C	T	0.22619	1008
11	rs76198700	T	G	0.0625	1008
11	rs936538	A	T	0.240079	1008
11	rs936537	G	C	0.240079	1008
11	rs1871266	A	C	0.238095	1008
11	rs1351186	A	T	0.725198	1008
11	rs11821890	G	T	0.15377	1008
11	rs11821985	C	T	0.00396825	1008
11	rs11224160	T	C	0.162698	1008
11	rs117505899	C	T	0.0674603	1008
11	rs73595378	A	C	0.0753968	1008
11	rs79036623	C	T	0.00198413	1008
11	rs7107234	C	G	0.0753968	1008
11	rs146985711	C	A	0.0297619	1008
11	rs12418711	C	T	0.238095	1008
11	rs58639033	A	G	0.237103	1008
11	rs11224161	T	C	0.39881	1008
11	rs1871265	G	A	0.244048	1008
11	rs1478746	A	C	0.622024	1008
11	rs1478745	T	C	0.698413	1008
11	rs73595384	T	C	0.0753968	1008
11	rs12222123	G	C	0.399802	1008
11	rs11224162	G	A	0.155754	1008
11	rs10894927	A	G	0.698413	1008
11	rs55866063	G	A	0.0753968	1008
11	rs73595388	C	T	0.0753968	1008
11	rs12275324	G	A	0.223214	1008
11	rs73595390	G	C	0.0753968	1008
11	rs73595392	G	C	0.0753968	1008
11	rs80347407	A	C	0.0595238	1008
11	rs60887583	G	T	0.0753968	1008
11	rs10894928	C	T	0.223214	1008
11	rs7102094	C	T	0.698413	1008
11	rs7102009	A	G	0.0763889	1008
11	rs11224163	G	A	0.155754	1008
11	rs10750586	G	A	0.475198	1008
11	rs10750587	T	C	0.698413	1008
11	rs1600233	T	C	0.0753968	1008
11	rs1600232	T	C	0.0753968	1008
11	rs12292197	A	G	0.260913	1008
11	rs10894929	G	A	0.00198413	1008
11	rs7109925	C	G	0.15873	1008
11	rs72653420	T	C	0.0238095	1008
11	rs11224164	A	G	0.223214	1008
11	rs10894930	G	C	0.297619	1008
11	rs4502009	T	A	0.399802	1008
11	rs11224165	T	A	0.298611	1008
11	rs1463550	C	T	0.396825	1008
11	rs11224166	G	A	0.223214	1008
11	rs11224167	A	G	0.298611	1008
11	rs59468075	T	G	0.0535714	1008
11	rs10894931	C	A	0.298611	1008
11	rs7131010	T	C	0.156746	1008
11	rs57609270	A	T	0.0763889	1008
11	rs11224168	G	A	0.298611	1008
11	rs12419485	G	A	0.236111	1008
11	rs7104706	T	C	0.698413	1008
11	rs7108093	T	C	0.298611	1008
11	rs7122522	C	G	0.0753968	1008
11	rs11224169	C	T	0.223214	1008
11	rs10894932	T	C	0.708333	1008
11	rs1871264	G	A	0.298611	1008
11	rs755526	T	C	0.298611	1008
11	rs755525	A	G	0.298611	1008
11	rs12366078	T	C	0.298611	1008
11	rs73597108	T	C	0.298611	1008
11	rs75088400	C	A	0.223214	1008
11	rs73597110	A	G	0.298611	1008
11	rs56165107	G	A	0.0753968	1008
11	rs58732879	C	T	0.298611	1008
11	rs151216524	G	A	0.238095	1008
11	rs9736541	G	A	0.696429	1008
11	rs10894934	T	A	0.22123	1008
11	rs55924743	C	A	0.0753968	1008
11	rs7101368	G	A	0.311508	1008
11	rs10894935	G	T	0.223214	1008
11	rs10894936	C	T	0.223214	1008
11	rs10894937	C	T	0.223214	1008
11	rs12364719	T	C	0.301587	1008
11	rs112859059	G	A	0.0753968	1008
11	rs10894939	G	A	0.228175	1008
11	rs7129628	T	C	0.223214	1008
11	rs72653421	G	A	0.0238095	1008
11	rs12224068	G	C	0.155754	1008
11	rs11224172	C	T	0.224206	1008
11	rs10750588	G	T	0.697421	1008
11	rs11224173	G	A	0.155754	1008
11	rs61501107	G	A	0.0753968	1008
11	rs10894940	T	C	0.223214	1008
11	rs11224174	T	G	0.298611	1008
11	rs11224175	T	A	0.155754	1008
11	rs10894941	C	T	0.298611	1008
11	rs10791407	A	G	0.698413	1008
11	rs57640216	A	G	0.237103	1008
11	rs10894942	G	A	0.223214	1008
11	rs61281334	G	T	0.237103	1008
11	rs11501291	C	T	0.298611	1008
11	rs145692001	G	T	0.0605159	1008
11	rs11224176	T	A	0.298611	1008
11	rs11224178	T	C	0.298611	1008
11	rs11224179	A	T	0.298611	1008
11	rs11224180	A	G	0.298611	1008
11	rs59661974	C	G	0.298611	1008
11	rs11224181	C	T	0.223214	1008
11	rs12577331	G	A	0.237103	1008
11	rs113183882	G	A	0.0753968	1008
11	rs56033983	G	A	0.298611	1008
11	rs12291647	G	A	0.223214	1008
11	rs12278408	A	G	0.298611	1008
11	rs149497052	G	A	0.00793651	1008
11	rs11224182	T	G	0.300595	1008
11	rs11828026	C	T	0.0753968	1008
11	rs56141165	G	A	0.0753968	1008
11	rs2219784	G	A	0.0753968	1008
11	rs1382495	C	T	0.0753968	1008
11	rs73597127	C	T	0.0753968	1008
11	rs11224184	C	T	0.155754	1008
11	rs11828793	C	T	0.0753968	1008
11	rs11224185	T	C	0.397817	1008
11	rs75119999	A	T	0.0575397	1008
11	rs12574029	C	T	0.22123	1008
11	rs1904226	G	A	0.0753968	1008
11	rs725880	A	T	0.0753968	1008
11	rs725879	A	C	0.0753968	1008
11	rs10894943	A	C	0.223214	1008
11	rs2016039	A	T	0.0753968	1008
11	rs725877	T	C	0.0753968	1008
11	rs76080454	G	A	0.0297619	1008
11	rs55969429	T	C	0.469246	1008
11	rs7926411	G	A	0.0753968	1008
11	rs7941197	T	G	0.0753968	1008
11	rs61471147	G	A	0.0753968	1008
11	rs3916078	G	A	0.301587	1008
11	rs73597134	A	G	0.0753968	1008
11	rs73597136	C	T	0.0753968	1008
11	rs117439383	T	C	0.0555556	1008
11	rs1478742	A	G	0.46627	1008
11	rs1478741	T	C	0.0753968	1008
11	rs7948888	T	C	0.0753968	1008
11	rs7101375	T	C	0.0753968	1008
11	rs10894944	G	T	0.399802	1008
11	rs10894945	A	C	0.227183	1008
11	rs147988749	C	T	0.0347222	1008
11	rs56131964	G	A	0.0753968	1008
11	rs7120263	G	A	0.0753968	1008
11	rs7120419	G	A	0.0753968	1008
11	rs6590785	C	A	0.0753968	1008
11	rs10894946	T	A	0.22123	1008
11	rs79297336	C	T	0.030754	1008
11	rs7124203	C	T	0.0753968	1008
11	rs2363069	T	C	0.0753968	1008
11	rs11224189	C	T	0.397817	1008
11	rs2363070	T	C	0.0753968	1008
11	rs11224190	T	C	0.156746	1008
11	rs7925371	G	A	0.0753968	1008
11	rs2363071	C	T	0.0753968	1008
11	rs718239	G	A	0.0753968	1008
11	rs1871267	C	A	0.215278	1008
11	rs12575415	G	C	0.215278	1008
11	rs12575417	G	C	0.297619	1008
11	rs7111462	G	T	0.0744048	1008
11	rs7111710	G	A	0.0744048	1008
11	rs12575275	T	C	0.0198413	1008
11	rs112598306	C	A	0.0734127	1008
11	rs12576349	A	G	0.21627	1008
11	rs7944401	C	A	0.0744048	1008
11	rs7944422	A	G	0.0734127	1008
11	rs1382500	G	A	0.00198413	1008
11	rs11224191	C	T	0.62004	1008
11	rs1478754	C	T	0.21131	1008
11	rs10894947	G	A	0.615079	1008
11	rs11224192	G	C	0.137897	1008
11	rs1478753	G	A	0.691468	1008
11	rs10750589	A	G	0.615079	1008
11	rs12575381	G	A	0.24504	1008
11	rs12575376	C	T	0.238095	1008
11	rs12575383	C	T	0.0357143	1008
11	rs1478752	G	A	0.215278	1008
11	rs186232335	C	G	0.0367063	1008
11	rs10894948	T	G	0.246032	1008
11	rs79848929	A	G	0.00198413	1008
11	rs67859035	T	C	0.246032	1008
11	rs1351189	G	T	0.615079	1008
11	rs1351188	G	A	0.462302	1008
11	rs117063597	T	G	0.240079	1008
11	rs11224193	C	T	0.21627	1008
11	rs11224194	C	T	0.369048	1008
11	rs12576323	C	T	0.244048	1008
11	rs79757976	C	A	0.244048	1008
11	rs10791408	G	A	0.462302	1008
11	rs60303858	C	T	0.241071	1008
11	rs58068871	T	C	0.244048	1008
11	rs78310575	G	A	0.239087	1008
11	rs10894949	G	A	0.00198413	1008
11	rs737574	A	G	0.615079	1008
11	rs59916146	C	G	0.239087	1008
11	rs734808	C	G	0.0753968	1008
11	rs57715698	G	T	0.246032	1008
11	rs4022295	C	A	0.39881	1008
11	rs60526738	G	T	0.246032	1008
11	rs12274506	A	G	0.246032	1008
11	rs11224195	C	T	0.189484	1008
11	rs10894950	T	C	0.589286	1008
11	rs12294853	T	C	0.399802	1008
11	rs55791917	T	A	0.152778	1008
11	rs56399734	T	C	0.190476	1008
11	rs73048564	C	T	0.152778	1008
11	rs7931251	C	G	0.667659	1008
11	rs140923399	T	C	0.0357143	1008
11	rs55971108	C	A	0.249008	1008
11	rs11224196	T	G	0.152778	1008
11	rs73597189	G	A	0.243056	1008
11	rs1463549	C	T	0.152778	1008
11	rs1463548	T	C	0.597222	1008
11	rs1463547	A	G	0.668651	1008
11	rs10458998	G	A	0.569444	1008
11	rs10894951	C	T	0.439484	1008
11	rs73048569	G	A	0.152778	1008
11	rs59247183	T	C	0.190476	1008
11	rs12576965	G	A	0.25	1008
11	rs10894952	A	T	0.441468	1008
11	rs10894953	C	T	0.441468	1008
11	rs74721805	G	A	0.0744048	1008
11	rs75901483	T	C	0.24504	1008
11	rs11224200	T	C	0.00198413	1008
11	rs58555076	T	C	0.594246	1008
11	rs57053785	G	A	0.0744048	1008
11	rs10894954	A	G	0.189484	1008
11	rs12421887	G	C	0.25	1008
11	rs11224201	A	G	0.441468	1008
11	rs79482372	C	T	0.189484	1008
11	rs74339661	T	G	0.116071	1008
11	rs10894955	C	T	0.00198413	1008
11	rs75977720	G	A	0.241071	1008
11	rs7119608	A	C	0.19246	1008
11	rs73597196	A	G	0.0753968	1008
11	rs7120030	G	A	0.590278	1008
11	rs10894956	G	C	0.4375	1008
11	rs148870635	A	G	0.00793651	1008
11	rs11224205	T	G	0.152778	1008
11	rs11224206	G	A	0.152778	1008
11	rs73048582	G	A	0.152778	1008
11	rs138524289	C	G	0.0357143	1008
11	rs117189311	G	A	0.0218254	1008
11	rs1564253	G	A	0.589286	1008
11	rs73597199	T	C	0.0744048	1008
11	rs80184168	C	A	0.24504	1008
11	rs11224212	C	T	0.147817	1008
11	rs11224214	G	A	0.146825	1008
11	rs73032108	G	T	0.152778	1008
11	rs11224216	C	T	0.189484	1008
11	rs11224217	C	T	0.189484	1008
11	rs6590788	G	A	0.665675	1008
11	rs7106317	C	T	0.189484	1008
11	rs7106433	C	T	0.189484	1008
11	rs7122863	T	C	0.59127	1008
11	rs7106629	A	G	0.189484	1008
11	rs7106727	A	C	0.189484	1008
11	rs12418692	G	C	0.438492	1008
11	rs56666382	C	G	0.190476	1008
11	rs58203348	C	T	0.189484	1008
11	rs7933507	C	T	0.189484	1008
11	rs7933616	C	T	0.438492	1008
11	rs4623918	C	G	0.243056	1008
11	rs141782216	A	T	0.0228175	1008
11	rs4508216	A	C	0.436508	1008
11	rs146014402	C	T	0.00198413	1008
11	rs4533050	G	A	0.0555556	1008
11	rs7123524	C	T	0.330357	1008
11	rs12286529	A	T	0.195437	1008
11	rs12273395	C	A	0.195437	1008
11	rs4528347	T	C	0.678571	1008
11	rs12281950	T	C	0.195437	1008
11	rs4540845	G	A	0.195437	1008
11	rs12290238	A	G	0.195437	1008
11	rs11224218	T	C	0.151786	1008
11	rs73032131	T	C	0.151786	1008
11	rs7929069	G	A	0.195437	1008
11	rs7946786	T	C	0.678571	1008
11	rs148419290	G	C	0.0178571	1008
11	rs7931837	C	T	0.196429	1008
11	rs10894957	T	C	0.348214	1008
11	rs10894958	A	G	0.190476	1008
11	rs12294124	A	G	0.196429	1008
11	rs61907167	A	G	0.196429	1008
11	rs78046179	C	A	0.162698	1008
11	rs143698923	G	A	0.190476	1008
11	rs11826792	T	C	0.0744048	1008
11	rs4639956	A	C	0.196429	1008
11	rs141759417	C	T	0.00297619	1008
11	rs56386976	C	T	0.196429	1008
11	rs143942860	C	G	0.1875	1008
11	rs11224224	A	G	0.196429	1008
11	rs11224225	T	C	0.160714	1008
11	rs12293304	T	A	0.196429	1008
11	rs7126697	C	T	0.665675	1008
11	rs7126927	G	A	0.196429	1008
11	rs11224226	C	T	0.470238	1008
11	rs77522482	G	T	0.242063	1008
11	rs4427581	G	T	0.193452	1008
11	rs73599127	C	T	0.0664683	1008
11	rs10894959	G	C	0.196429	1008
11	rs4338544	G	A	0.196429	1008
11	rs4331122	G	A	0.190476	1008
11	rs4293134	C	T	0.677579	1008
11	rs12288815	T	A	0.196429	1008
11	rs12281911	G	T	0.194444	1008
11	rs12294971	A	G	0.196429	1008
11	rs73599129	C	T	0.321429	1008
11	rs12282026	G	C	0.196429	1008
11	rs12295143	A	G	0.196429	1008
11	rs11224227	C	G	0.202381	1008
11	rs11224228	C	T	0.201389	1008
11	rs74604648	G	A	0.00297619	1008
11	rs11224229	T	G	0.201389	1008
11	rs4373942	T	C	0.678571	1008
11	rs76544895	G	T	0.253968	1008
11	rs11224230	C	T	0.206349	1008
11	rs10791409	C	T	0.160714	1008
11	rs7480520	G	T	0.160714	1008
11	rs56964566	A	G	0.198413	1008
11	rs7483202	G	A	0.160714	1008
11	rs7483230	G	A	0.160714	1008
11	rs4430530	A	G	0.0634921	1008
11	rs4430531	A	G	0.678571	1008
11	rs7130009	A	G	0.361111	1008
11	rs7129981	G	A	0.678571	1008
11	rs4078382	G	C	0.407738	1008
11	rs11224231	C	G	0.323413	1008
11	rs4076253	T	A	0.014881	1008
11	rs11224232	C	G	0.194444	1008
11	rs10894960	C	T	0.198413	1008
11	rs11828008	C	G	0.0615079	1008
11	rs116841545	C	T	0.190476	1008
11	rs11224233	G	A	0.193452	1008
11	rs11823417	A	G	0.305556	1008
11	rs80294507	G	A	0.193452	1008
```
