## Supplementary material for "Characterization of shared and ancestry-specific signals driving complex traits using multi-ancestry fine-mapping": s2_ref.bim

```
11	rs67593439	0	133353091	G	A
11	rs7951982	0	133355396	C	T
11	rs12276910	0	133356128	A	G
11	rs7927989	0	133356488	G	A
11	rs78276040	0	133356598	G	C
11	rs7927918	0	133356605	C	G
11	rs73025643	0	133357180	C	T
11	rs7125997	0	133357194	G	A
11	rs35789380	0	133357468	G	A
11	rs4937777	0	133357907	G	T
11	rs7129716	0	133358110	A	G
11	rs35679530	0	133358588	T	A
11	rs7926705	0	133359242	A	T
11	rs4937778	0	133359522	G	A
11	rs4937779	0	133359567	C	T
11	rs6590713	0	133359887	G	T
11	rs76946697	0	133359988	C	A
11	rs11823416	0	133360812	C	A
11	rs12280379	0	133361057	G	A
11	rs61657317	0	133361623	G	A
11	rs12283798	0	133362556	C	A
11	rs4937780	0	133362817	T	G
11	rs12284032	0	133363015	C	T
11	rs12284182	0	133363152	G	A
11	rs4937781	0	133363179	C	T
11	rs116706402	0	133363633	T	G
11	rs148646149	0	133363823	C	T
11	rs145238737	0	133365047	A	G
11	rs149175842	0	133365405	T	A
11	rs112381553	0	133365427	C	T
11	rs12269873	0	133365464	T	G
11	rs76860084	0	133365617	G	A
11	rs12270154	0	133365920	T	C
11	rs4936193	0	133366929	C	G
11	rs79968430	0	133366990	G	A
11	rs6590714	0	133367412	C	T
11	rs6590715	0	133367430	C	A
11	rs147530609	0	133368163	C	T
11	rs12419575	0	133368176	G	A
11	rs11223488	0	133368885	C	T
11	rs4937782	0	133369332	C	T
11	rs4937783	0	133369359	G	C
11	rs13377259	0	133369596	A	T
11	rs71477444	0	133369750	T	C
11	rs76052809	0	133370177	A	G
11	rs73025662	0	133370326	G	T
11	rs67204326	0	133370476	G	T
11	rs4937784	0	133371608	C	T
11	rs77998059	0	133371640	C	T
11	rs4937785	0	133371775	C	G
11	rs4245117	0	133373083	A	C
11	rs12294146	0	133373265	C	G
11	rs116990008	0	133373588	G	A
11	rs7118965	0	133374802	A	C
11	rs73587643	0	133375022	C	T
11	rs6590716	0	133375310	C	T
11	rs56174341	0	133375365	C	G
11	rs4937787	0	133375648	A	C
11	rs35618674	0	133376037	G	A
11	rs4937788	0	133376068	C	T
11	rs12788589	0	133376450	T	C
11	rs73587651	0	133377267	C	T
11	rs59866002	0	133377393	A	T
11	rs56405523	0	133377750	A	G
11	rs12796600	0	133378031	T	C
11	rs73025668	0	133378247	T	C
11	rs73025670	0	133378274	G	A
11	rs73025671	0	133378313	T	C
11	rs73025672	0	133378409	C	T
11	rs73025673	0	133378434	C	T
11	rs7110247	0	133378641	C	G
11	rs79816429	0	133378697	C	T
11	rs34226771	0	133378872	T	G
11	rs117070048	0	133379046	C	T
11	rs57033693	0	133379427	C	T
11	rs7936263	0	133379484	A	G
11	rs73025680	0	133379770	G	C
11	rs4366501	0	133380325	T	C
11	rs61262683	0	133380611	G	A
11	rs73025684	0	133381256	G	A
11	rs73025685	0	133381576	A	C
11	rs11223489	0	133381608	G	C
11	rs73025687	0	133382243	A	G
11	rs11223490	0	133382740	T	C
11	rs11223491	0	133382990	C	T
11	rs11223492	0	133383286	T	C
11	rs73025693	0	133383517	G	A
11	rs61172426	0	133383727	T	C
11	rs34810428	0	133384027	G	A
11	rs11824805	0	133384076	T	C
11	rs55858766	0	133384386	T	G
11	rs55863421	0	133384416	T	C
11	rs61255508	0	133384492	A	G
11	rs6590717	0	133385654	A	G
11	rs73587663	0	133385686	G	C
11	rs184639030	0	133386027	G	C
11	rs56313485	0	133386457	C	T
11	rs76471104	0	133386544	C	T
11	rs11223493	0	133386590	G	A
11	rs7114449	0	133386595	G	A
11	rs12285739	0	133386757	A	T
11	rs56359414	0	133388023	A	T
11	rs56065855	0	133388281	A	T
11	rs55951010	0	133388316	G	A
11	rs6590718	0	133388742	A	G
11	rs74774493	0	133388893	C	G
11	rs77150015	0	133389050	C	A
11	rs4131674	0	133389115	T	C
11	rs7107604	0	133389853	C	T
11	rs12792779	0	133390192	C	T
11	rs74341222	0	133390254	A	G
11	rs35468298	0	133390269	T	A
11	rs35309700	0	133390402	A	G
11	rs7108670	0	133390469	G	C
11	rs76205504	0	133390597	G	A
11	rs7108751	0	133390734	C	T
11	rs56151569	0	133390904	A	G
11	rs76730282	0	133391268	T	C
11	rs34838605	0	133391339	G	C
11	rs78450513	0	133391402	T	C
11	rs142392739	0	133392124	G	C
11	rs7117082	0	133392294	G	T
11	rs4937789	0	133392402	G	A
11	rs4936194	0	133392555	C	T
11	rs4936195	0	133392702	C	G
11	rs73029122	0	133392747	A	G
11	rs73029124	0	133393932	G	A
11	rs77516434	0	133393995	C	G
11	rs12803064	0	133394596	T	C
11	rs12802455	0	133394957	C	T
11	rs75706358	0	133395142	C	G
11	rs34536590	0	133395989	G	A
11	rs7926500	0	133396313	C	T
11	rs4373944	0	133396619	A	G
11	rs4373945	0	133396675	A	G
11	rs145173919	0	133396835	C	T
11	rs10791292	0	133397168	G	A
11	rs77422754	0	133397786	G	A
11	rs4130016	0	133398116	A	G
11	rs4378414	0	133398260	A	G
11	rs12799484	0	133399500	C	T
11	rs4402307	0	133399857	C	T
11	rs116992071	0	133399874	G	A
11	rs4460831	0	133399980	T	C
11	rs4539336	0	133400115	T	G
11	rs4554901	0	133400279	C	T
11	rs60365595	0	133401237	G	C
11	rs4570596	0	133401766	C	G
11	rs4403819	0	133401871	A	C
11	rs57757269	0	133402815	C	T
11	rs12361255	0	133402849	T	C
11	rs11223496	0	133403066	G	A
11	rs11223497	0	133403090	C	G
11	rs11223498	0	133403198	T	C
11	rs4427583	0	133403337	G	A
11	rs55827149	0	133404167	C	T
11	rs56142555	0	133404448	C	T
11	rs73029137	0	133406400	T	C
11	rs10894686	0	133406462	T	C
11	rs57510128	0	133407378	C	T
11	rs12225991	0	133407503	C	T
11	rs78264126	0	133407729	T	C
11	rs11820795	0	133407921	T	C
11	rs73029139	0	133408812	T	C
11	rs67784708	0	133408903	A	C
11	rs77098011	0	133409655	C	T
11	rs66794106	0	133410136	G	T
11	rs67508147	0	133410681	A	T
11	rs67249722	0	133410823	A	T
11	rs66774922	0	133410846	C	T
11	rs66898018	0	133410913	G	A
11	rs73029145	0	133411730	C	T
11	rs12574394	0	133411828	C	T
11	rs12574395	0	133411853	C	T
11	rs12574416	0	133412085	C	G
11	rs7934518	0	133412141	T	G
11	rs7934721	0	133412252	T	C
11	rs61912415	0	133412259	G	C
11	rs61912416	0	133412325	G	A
11	rs10894691	0	133412543	T	C
11	rs34453165	0	133413523	C	T
11	rs10894692	0	133414400	T	G
11	rs10894693	0	133414469	G	A
11	rs10894694	0	133414671	A	G
11	rs10894695	0	133414799	A	G
11	rs11223501	0	133414987	T	C
11	rs74824504	0	133415177	T	C
11	rs68107944	0	133415183	A	G
11	rs11223502	0	133415374	C	T
11	rs11223503	0	133415375	A	G
11	rs61912417	0	133415471	G	T
11	rs148430966	0	133415905	C	T
11	rs117175727	0	133416347	T	C
11	rs77977081	0	133416495	G	A
11	rs75001098	0	133416803	T	C
11	rs117924958	0	133417490	C	A
11	rs73029151	0	133417623	C	T
11	rs75707195	0	133418844	G	A
11	rs116882267	0	133418978	C	T
11	rs61912419	0	133419213	C	T
11	rs115764252	0	133419328	G	A
11	rs75233764	0	133421263	G	A
11	rs78427575	0	133421800	T	A
11	rs11223504	0	133421866	T	A
11	rs11223505	0	133421869	G	A
11	rs73029156	0	133422994	C	T
11	rs12576213	0	133423127	C	T
11	rs7121227	0	133423497	C	G
11	rs73029159	0	133423677	T	C
11	rs7947266	0	133424634	G	T
11	rs73029161	0	133424717	A	T
11	rs73029162	0	133424896	C	G
11	rs77035861	0	133425051	T	A
11	rs73029166	0	133425052	T	C
11	rs189350337	0	133426317	G	T
11	rs138142364	0	133426347	G	A
11	rs73029167	0	133426595	A	G
11	rs73029168	0	133426827	G	A
11	rs11826406	0	133426933	T	C
11	rs7924634	0	133427737	T	C
11	rs7941028	0	133427956	A	G
11	rs116995987	0	133428062	T	C
11	rs12363758	0	133428402	C	T
11	rs144742448	0	133428767	A	G
11	rs7123529	0	133429014	A	G
11	rs10894696	0	133429236	G	A
11	rs78665620	0	133429558	C	A
11	rs74536099	0	133429603	T	C
11	rs79091434	0	133429606	A	G
11	rs80184365	0	133429630	T	C
11	rs61912420	0	133429766	G	A
11	rs11223506	0	133430472	T	C
11	rs11223507	0	133431022	T	C
11	rs117603623	0	133431175	C	T
11	rs11223508	0	133431258	C	T
11	rs11223509	0	133431360	T	C
11	rs11223510	0	133431692	A	T
11	rs7122319	0	133432077	T	C
11	rs10894697	0	133433026	A	G
11	rs10894698	0	133433028	T	A
11	rs7126632	0	133433063	T	C
11	rs10894699	0	133433098	A	G
11	rs11223511	0	133434425	A	G
11	rs76223390	0	133434534	T	C
11	rs11223512	0	133434663	A	G
11	rs73031235	0	133435152	G	A
11	rs11223513	0	133436177	C	T
11	rs73031237	0	133437128	A	T
11	rs73031238	0	133437158	G	A
11	rs10894700	0	133437437	A	T
11	rs73031240	0	133437778	A	G
11	rs3923896	0	133437848	A	G
11	rs3923897	0	133437869	T	A
11	rs4491248	0	133438040	G	A
11	rs10894701	0	133438128	T	C
11	rs7946923	0	133438221	T	C
11	rs7126093	0	133438625	T	C
11	rs4499019	0	133439313	G	T
11	rs3924072	0	133439342	A	G
11	rs74441314	0	133439856	T	C
11	rs7103796	0	133440310	T	A
11	rs7103922	0	133440432	T	C
11	rs73031246	0	133441205	C	T
11	rs77469475	0	133441993	G	T
11	rs10894702	0	133444089	T	C
11	rs11223516	0	133446514	A	G
11	rs10894703	0	133446792	C	T
11	rs10894704	0	133446929	A	G
11	rs117514930	0	133447531	C	T
11	rs7130218	0	133448685	C	G
11	rs75307243	0	133448953	C	G
11	rs12223019	0	133449274	G	C
11	rs7107660	0	133450149	C	T
11	rs75573616	0	133450412	A	G
11	rs76777795	0	133450607	G	A
11	rs57214368	0	133450627	G	A
11	rs4937791	0	133450851	T	C
11	rs4936196	0	133450999	A	G
11	rs75717736	0	133451198	C	T
11	rs79646370	0	133451338	G	C
11	rs11826497	0	133451542	T	G
11	rs11828595	0	133451572	A	G
11	rs4609619	0	133453021	G	T
11	rs10791293	0	133453195	A	C
11	rs4074579	0	133454992	G	C
11	rs4937792	0	133455155	T	C
11	rs11606099	0	133455509	G	A
11	rs72472267	0	133455513	C	G
11	rs11599983	0	133455847	T	C
11	rs6590719	0	133456095	A	G
11	rs61342290	0	133456141	A	T
11	rs4936197	0	133456159	G	A
11	rs111707985	0	133456956	G	C
11	rs12291876	0	133456988	T	A
11	rs12285119	0	133457118	G	A
11	rs61911476	0	133457547	G	A
11	rs76110193	0	133457974	A	G
11	rs10894705	0	133458545	A	T
11	rs4937793	0	133458811	T	A
11	rs74813195	0	133458832	A	G
11	rs61911477	0	133458984	G	C
11	rs73031256	0	133459863	C	T
11	rs12290536	0	133459873	G	A
11	rs7105748	0	133460265	A	T
11	rs9705167	0	133460802	C	T
11	rs9705178	0	133460818	G	A
11	rs11223521	0	133462354	C	T
11	rs73031259	0	133463439	A	G
11	rs12271362	0	133463444	G	T
11	rs79881488	0	133463647	A	C
11	rs75107897	0	133463775	C	T
11	rs61911478	0	133463824	G	A
11	rs77621218	0	133463836	T	C
11	rs61911479	0	133464083	C	T
11	rs10894708	0	133464108	A	T
11	rs7123063	0	133464260	C	G
11	rs11223524	0	133464261	T	C
11	rs75059626	0	133466315	G	C
11	rs11223525	0	133466319	A	T
11	rs61911480	0	133466331	C	T
11	rs61911481	0	133466711	A	G
11	rs4937794	0	133466941	G	T
11	rs73031267	0	133466966	C	A
11	rs56406748	0	133469062	A	C
11	rs73031268	0	133469312	G	A
11	rs61911482	0	133469733	T	C
11	rs7126622	0	133470684	C	G
11	rs77309164	0	133471227	C	G
11	rs11606737	0	133472324	A	G
11	rs76168608	0	133473554	G	A
11	rs4245119	0	133473974	G	T
11	rs77887643	0	133474210	C	A
11	rs10894710	0	133475018	T	C
11	rs4937795	0	133475211	C	T
11	rs75059469	0	133475261	G	A
11	rs75576882	0	133475721	C	T
11	rs7121096	0	133476016	C	A
11	rs12282797	0	133476431	T	C
11	rs4128621	0	133477595	C	G
11	rs4128620	0	133477628	A	G
11	rs4128622	0	133477710	C	T
11	rs11223529	0	133478136	A	G
11	rs12418740	0	133478658	G	A
11	rs56127358	0	133478826	G	A
11	rs7111779	0	133479215	G	A
11	rs61911483	0	133479254	G	A
11	rs7112193	0	133479748	C	T
11	rs7952524	0	133479904	T	A
11	rs12576929	0	133480150	T	A
11	rs61911504	0	133480440	C	T
11	rs55659044	0	133480832	T	A
11	rs11223530	0	133481115	G	A
11	rs5006740	0	133481927	A	G
11	rs4310633	0	133481951	C	A
11	rs77682140	0	133482034	T	C
11	rs4547105	0	133482446	G	C
11	rs4334029	0	133483146	T	C
11	rs7114493	0	133483207	T	C
11	rs4937796	0	133483790	C	G
11	rs4937802	0	133484254	T	C
11	rs80274217	0	133485125	A	C
11	rs10791295	0	133485126	A	G
11	rs4542428	0	133485299	G	A
11	rs4468364	0	133485401	C	T
11	rs10750534	0	133485771	A	C
11	rs10750535	0	133485797	C	T
11	rs7933366	0	133486088	C	T
11	rs7108451	0	133486918	T	C
11	rs7123241	0	133487141	G	A
11	rs11605248	0	133487460	G	C
11	rs10791296	0	133487618	T	C
11	rs12576622	0	133488157	G	C
11	rs12576606	0	133488164	C	A
11	rs10791297	0	133488239	A	G
11	rs191135227	0	133488401	T	G
11	rs78097034	0	133488572	C	T
11	rs80312197	0	133488657	C	T
11	rs75385999	0	133488805	G	A
11	rs11223532	0	133488915	G	T
11	rs7924646	0	133489286	G	T
11	rs75856022	0	133489379	A	G
11	rs5009633	0	133489686	C	T
11	rs12577191	0	133489818	G	A
11	rs4245120	0	133489916	C	A
11	rs12574078	0	133489958	T	C
11	rs4340068	0	133490222	A	T
11	rs10791298	0	133490944	G	T
11	rs10791299	0	133490973	T	A
11	rs4351831	0	133491593	A	G
11	rs4418823	0	133491762	C	T
11	rs4494315	0	133491908	T	C
11	rs79789505	0	133492494	G	C
11	rs11822149	0	133492755	T	C
11	rs7940046	0	133492835	G	T
11	rs76690200	0	133493299	G	A
11	rs7940977	0	133493542	G	A
11	rs77568917	0	133493728	A	G
11	rs6590720	0	133493834	A	G
11	rs78267950	0	133493932	G	A
11	rs7122540	0	133493991	C	A
11	rs75596932	0	133494066	A	G
11	rs6590721	0	133494089	C	T
11	rs7108783	0	133494355	T	C
11	rs75263914	0	133494738	T	C
11	rs7127453	0	133495291	G	A
11	rs7127862	0	133495556	G	C
11	rs7127785	0	133495676	C	T
11	rs28605203	0	133495735	G	C
11	rs75109229	0	133495817	C	T
11	rs60512520	0	133495905	T	C
11	rs75676171	0	133496074	G	T
11	rs35025295	0	133496335	G	A
11	rs11223533	0	133496385	T	G
11	rs12365724	0	133496972	C	T
11	rs149192094	0	133497043	A	G
11	rs4937803	0	133497296	A	G
11	rs147972215	0	133497410	C	T
11	rs118150193	0	133497739	G	C
11	rs10894714	0	133497776	A	G
11	rs55940646	0	133498105	G	A
11	rs10894715	0	133498147	A	G
11	rs10894716	0	133498239	A	G
11	rs147309073	0	133498297	G	A
11	rs11223535	0	133498409	T	C
11	rs10894717	0	133498450	G	A
11	rs11223536	0	133498456	C	T
11	rs12574050	0	133498940	C	G
11	rs4937804	0	133499033	G	A
11	rs143903406	0	133500036	A	G
11	rs184500821	0	133500293	C	A
11	rs56237336	0	133500366	T	C
11	rs3134441	0	133500708	A	G
11	rs12222376	0	133500726	G	A
11	rs55721319	0	133500848	T	A
11	rs11601948	0	133501303	C	T
11	rs113215234	0	133501703	A	G
11	rs3134440	0	133502492	G	C
11	rs112625580	0	133502576	G	A
11	rs3134536	0	133502670	T	C
11	rs3134537	0	133503592	A	G
11	rs12575830	0	133504469	G	C
11	rs12282011	0	133504713	C	A
11	rs12575883	0	133504948	G	A
11	rs3134535	0	133505077	C	G
11	rs4603319	0	133505315	A	G
11	rs2375252	0	133505509	T	C
11	rs3104215	0	133505582	G	C
11	rs115410762	0	133505893	C	T
11	rs1566015	0	133505919	C	T
11	rs2132490	0	133507036	G	A
11	rs2173000	0	133507330	C	T
11	rs6590722	0	133507581	G	A
11	rs3134533	0	133507596	T	C
11	rs4937805	0	133509056	C	T
11	rs3104216	0	133509759	C	T
11	rs11223538	0	133510607	T	A
11	rs12365329	0	133516999	T	C
11	rs9704138	0	133517252	A	G
11	rs12364129	0	133517452	C	G
11	rs9645677	0	133518069	A	G
11	rs7127195	0	133518136	C	T
11	rs9645678	0	133518509	G	C
11	rs7128036	0	133518562	G	T
11	rs7127986	0	133518725	C	T
11	rs737316	0	133519174	T	C
11	rs11223542	0	133519643	G	T
11	rs4614467	0	133519930	A	T
11	rs903814	0	133519980	G	T
11	rs2279694	0	133520207	T	C
11	rs2047296	0	133520260	C	G
11	rs113563229	0	133520492	C	G
11	rs11223543	0	133520757	C	T
11	rs7109463	0	133520996	A	C
11	rs7109808	0	133520999	G	C
11	rs111501346	0	133521169	G	A
11	rs7110106	0	133521396	C	T
11	rs10894722	0	133521620	G	A
11	rs11223544	0	133521666	C	A
11	rs10791302	0	133521772	A	G
11	rs35613296	0	133521881	C	A
11	rs61911540	0	133522026	C	G
11	rs75554117	0	133522251	A	G
11	rs75255906	0	133522263	T	C
11	rs55754446	0	133522510	A	C
11	rs753300	0	133522904	G	T
11	rs1126295	0	133523966	C	G
11	rs76358860	0	133523968	C	T
11	rs1126296	0	133524201	C	T
11	rs4937808	0	133524393	C	A
11	rs4936200	0	133524761	C	T
11	rs58755028	0	133525233	G	A
11	rs55952723	0	133525331	G	T
11	rs924110	0	133525963	C	T
11	rs74827467	0	133526342	C	T
11	rs59946994	0	133527242	G	A
11	rs60650345	0	133527267	T	C
11	rs79672317	0	133527611	A	G
11	rs10750538	0	133527979	A	C
11	rs12277713	0	133528521	T	C
11	rs10894723	0	133528831	C	T
11	rs11223547	0	133528942	T	A
11	rs6590724	0	133530847	C	T
11	rs118111890	0	133531127	A	C
11	rs10732252	0	133531628	G	A
11	rs11223548	0	133531655	C	T
11	rs10791303	0	133531999	T	C
11	rs11223550	0	133532372	A	G
11	rs6590725	0	133534203	T	C
11	rs6590726	0	133534918	C	A
11	rs66724730	0	133536860	C	G
11	rs7933451	0	133539132	C	G
11	rs61093079	0	133539574	G	A
11	rs903815	0	133539657	A	G
11	rs7116186	0	133540592	C	T
11	rs11223553	0	133540722	A	G
11	rs11223554	0	133541783	T	C
11	rs142882914	0	133544204	C	T
11	rs2132487	0	133544855	T	G
11	rs61911544	0	133545495	G	A
11	rs76118654	0	133546872	A	G
11	rs1496244	0	133547685	A	G
11	rs7483343	0	133547856	A	G
11	rs10894724	0	133547942	T	G
11	rs1496246	0	133548061	A	G
11	rs10750539	0	133548873	G	A
11	rs73035002	0	133550073	C	G
11	rs7948542	0	133555552	A	T
11	rs11223557	0	133558281	C	T
11	rs4550237	0	133559540	A	G
11	rs4937814	0	133559721	G	C
11	rs11820612	0	133560628	T	C
11	rs57174518	0	133561205	A	T
11	rs11223560	0	133561399	G	A
11	rs115876163	0	133561973	G	A
11	rs6590727	0	133562521	G	A
11	rs11223561	0	133562724	A	C
11	rs10894726	0	133563087	T	G
11	rs76613885	0	133563169	C	T
11	rs713279	0	133563309	C	A
11	rs713278	0	133563491	G	A
11	rs117381778	0	133564073	G	T
11	rs10894727	0	133564635	T	C
11	rs11223562	0	133564874	T	C
11	rs4936202	0	133566614	A	G
11	rs4397868	0	133566985	C	T
11	rs117540074	0	133568766	C	T
11	rs10894728	0	133569828	T	C
11	rs7125406	0	133570606	G	T
11	rs1353468	0	133570694	A	G
11	rs4937815	0	133571291	G	T
11	rs4937816	0	133571295	C	T
11	rs55786149	0	133572794	G	A
11	rs2375251	0	133574128	A	G
11	rs4937817	0	133574298	C	G
11	rs78388670	0	133574985	T	A
11	rs4245123	0	133575300	C	T
11	rs79876406	0	133575365	C	T
11	rs77218080	0	133575366	A	G
11	rs78417459	0	133576190	C	T
11	rs112009363	0	133577661	A	T
11	rs145617653	0	133578359	C	T
11	rs75323470	0	133578690	A	C
11	rs112722782	0	133580348	A	G
11	rs10791306	0	133580426	C	T
11	rs10791307	0	133580553	G	T
11	rs11826935	0	133581150	T	C
11	rs4937819	0	133581703	G	A
11	rs12791420	0	133581726	A	T
11	rs10894729	0	133582018	A	G
11	rs10894730	0	133582155	C	T
11	rs10894731	0	133582192	G	T
11	rs4936203	0	133582222	G	A
11	rs11223565	0	133583495	A	G
11	rs60971512	0	133583995	C	T
11	rs10894732	0	133584166	A	C
11	rs10894733	0	133584181	G	A
11	rs7478695	0	133584361	C	T
11	rs55834955	0	133584482	C	T
11	rs1079304	0	133584530	C	A
11	rs1079305	0	133584626	A	G
11	rs1039090	0	133585530	A	T
11	rs4937820	0	133585590	G	T
11	rs10894734	0	133586336	C	T
11	rs10894735	0	133586650	G	A
11	rs11223567	0	133587167	G	A
11	rs4937821	0	133587360	C	G
11	rs11223568	0	133587477	G	A
11	rs11223569	0	133587552	G	A
11	rs903817	0	133587983	C	T
11	rs4936204	0	133588418	G	A
11	rs10894736	0	133588430	C	T
11	rs4936205	0	133588464	C	T
11	rs10894737	0	133588532	C	T
11	rs7126938	0	133588742	G	A
11	rs12364512	0	133588934	G	A
11	rs4534597	0	133589155	A	G
11	rs60034005	0	133589392	G	A
11	rs77995522	0	133589461	C	T
11	rs73594803	0	133589467	C	T
11	rs10894738	0	133589512	G	A
11	rs67250568	0	133589569	G	A
11	rs7130699	0	133589578	A	T
11	rs7130793	0	133589582	C	T
11	rs61911584	0	133589896	C	T
11	rs7927483	0	133590335	G	A
11	rs61911587	0	133590703	G	A
11	rs7108925	0	133591340	G	A
11	rs11821200	0	133591377	T	C
11	rs11828072	0	133591574	C	G
11	rs34835651	0	133591579	G	A
11	rs35048422	0	133591666	C	T
11	rs117242689	0	133591968	C	T
11	rs56773187	0	133591978	C	G
11	rs59373565	0	133592048	C	T
11	rs57715089	0	133592170	C	T
11	rs12805289	0	133592219	C	T
11	rs7113215	0	133592309	G	A
11	rs12806223	0	133592526	G	A
11	rs12806225	0	133592534	G	A
11	rs7116867	0	133592962	A	G
11	rs748798	0	133593015	G	T
11	rs748797	0	133593033	C	G
11	rs61911593	0	133593053	G	C
11	rs748799	0	133593110	T	A
11	rs35436000	0	133593269	T	C
11	rs903818	0	133594258	C	T
11	rs10894739	0	133595048	G	A
11	rs3751102	0	133595128	C	T
11	rs3751103	0	133595256	G	A
11	rs11826106	0	133595613	A	G
11	rs11821467	0	133595794	G	A
11	rs10894740	0	133596122	G	A
11	rs7116371	0	133596564	T	C
11	rs12799518	0	133596917	T	C
11	rs10791308	0	133597719	T	C
11	rs4245124	0	133598674	A	C
11	rs79672038	0	133599040	A	G
11	rs10791309	0	133599242	T	C
11	rs7945576	0	133599939	C	T
11	rs12802451	0	133600861	T	C
11	rs79387451	0	133602305	G	A
11	rs11223572	0	133602329	C	T
11	rs34161433	0	133602717	A	C
11	rs9988837	0	133602888	G	A
11	rs9988836	0	133602908	C	G
11	rs12279437	0	133603494	C	T
11	rs11603570	0	133604435	C	T
11	rs12288646	0	133605164	T	C
11	rs4937823	0	133605450	C	T
11	rs35741643	0	133605554	A	G
11	rs4937824	0	133605561	G	A
11	rs4937825	0	133605945	A	G
11	rs12283603	0	133606162	C	T
11	rs58143384	0	133606683	C	A
11	rs11223573	0	133607512	A	G
11	rs11223574	0	133607524	C	T
11	rs73038632	0	133607897	G	T
11	rs73038693	0	133607995	A	G
11	rs4937826	0	133608430	G	C
11	rs10791310	0	133610039	A	G
11	rs12224157	0	133611102	C	T
11	rs10894742	0	133611968	A	G
11	rs7944209	0	133612035	C	T
11	rs7944602	0	133612417	A	G
11	rs12276816	0	133614403	A	G
11	rs11223576	0	133615688	G	C
11	rs10431101	0	133615843	C	T
11	rs11223577	0	133615858	T	G
11	rs78790234	0	133617190	C	T
11	rs80247275	0	133617508	G	A
11	rs6590728	0	133618314	T	C
11	rs11223578	0	133618604	T	C
11	rs1496241	0	133618819	T	C
11	rs1496242	0	133618841	T	C
11	rs11223579	0	133618905	C	T
11	rs76115552	0	133618974	G	A
11	rs61911602	0	133619566	T	C
11	rs61458219	0	133619783	T	C
11	rs11606733	0	133620296	C	T
11	rs11600622	0	133620428	T	G
11	rs1496243	0	133620944	A	G
11	rs79369108	0	133621255	C	T
11	rs61911603	0	133621572	C	T
11	rs139585842	0	133621604	T	C
11	rs12806439	0	133622745	G	C
11	rs768507	0	133623421	C	G
11	rs2889035	0	133623890	C	G
11	rs10791311	0	133624202	G	C
11	rs12272716	0	133624740	G	A
11	rs10894743	0	133624860	G	C
11	rs1982923	0	133625316	G	T
11	rs140938503	0	133625434	C	A
11	rs12803513	0	133626037	G	T
11	rs80339054	0	133628242	A	G
11	rs61911604	0	133630214	C	T
11	rs4936207	0	133631687	A	C
11	rs12577877	0	133635173	A	T
11	rs74525336	0	133636003	C	T
11	rs58961684	0	133636423	A	G
11	rs12804866	0	133636514	C	T
11	rs116625920	0	133637009	A	G
11	rs75757579	0	133638852	T	C
11	rs79310265	0	133639295	A	G
11	rs11533203	0	133639499	C	T
11	rs2220960	0	133639946	G	A
11	rs1603389	0	133640611	T	C
11	rs12282901	0	133641040	C	T
11	rs61911608	0	133642153	T	G
11	rs61911609	0	133642244	A	G
11	rs4937829	0	133642497	A	G
11	rs10894744	0	133643288	T	C
11	rs2375250	0	133643644	T	C
11	rs74672653	0	133643981	C	T
11	rs61561588	0	133644436	G	A
11	rs4936208	0	133644469	T	C
11	rs61911610	0	133644872	T	C
11	rs7104887	0	133644947	C	T
11	rs12416939	0	133644980	T	C
11	rs75227852	0	133645756	G	A
11	rs4937830	0	133645903	G	C
11	rs12290776	0	133646394	T	C
11	rs12290778	0	133646406	T	C
11	rs11223585	0	133646726	C	T
11	rs10894745	0	133647016	A	G
11	rs12285633	0	133647306	C	G
11	rs61911613	0	133647575	A	C
11	rs2132489	0	133647594	C	T
11	rs78144888	0	133649581	G	C
11	rs7926898	0	133650237	C	G
11	rs74542082	0	133652076	G	A
11	rs10791315	0	133652191	T	C
11	rs61911614	0	133652265	G	A
11	rs10791316	0	133652385	C	T
11	rs34502061	0	133652524	C	T
11	rs34393193	0	133653117	C	G
11	rs35409856	0	133653120	G	A
11	rs35965631	0	133653169	G	A
11	rs61911624	0	133653176	C	T
11	rs7117087	0	133653260	C	T
11	rs12283631	0	133653308	A	G
11	rs4937832	0	133653383	A	G
11	rs10791317	0	133653485	C	T
11	rs12283860	0	133653710	A	G
11	rs6590730	0	133653827	C	T
11	rs74466446	0	133653953	A	G
11	rs7942610	0	133654065	A	G
11	rs7942611	0	133654066	A	G
11	rs10750540	0	133654099	C	G
11	rs59762446	0	133654379	G	A
11	rs903816	0	133655772	G	A
11	rs67110673	0	133655889	T	G
11	rs61911626	0	133656170	G	A
11	rs7130384	0	133656681	C	G
11	rs10791318	0	133656891	A	G
11	rs7106178	0	133657154	T	G
11	rs34790786	0	133657216	A	G
11	rs10732872	0	133657374	C	T
11	rs11223586	0	133657425	C	G
11	rs10732873	0	133657500	A	C
11	rs10894747	0	133657849	C	G
11	rs34731155	0	133657931	A	G
11	rs58773458	0	133658006	G	C
11	rs59722096	0	133658007	G	A
11	rs12795042	0	133658168	A	C
11	rs7111235	0	133658661	T	C
11	rs7114538	0	133658924	T	C
11	rs4132718	0	133659773	C	T
11	rs4132717	0	133659847	T	C
11	rs4448704	0	133660235	A	C
11	rs4256997	0	133660677	A	G
11	rs4379863	0	133660717	T	C
11	rs4551783	0	133661116	A	C
11	rs35045599	0	133661338	A	G
11	rs7107654	0	133661556	A	G
11	rs7111368	0	133661815	G	C
11	rs7111177	0	133661892	A	G
11	rs7933520	0	133661906	C	T
11	rs7112045	0	133662542	C	T
11	rs10894748	0	133663395	T	A
11	rs10791319	0	133663671	T	C
11	rs116864796	0	133663925	G	A
11	rs35408653	0	133663980	C	T
11	rs61911632	0	133664590	A	G
11	rs9667033	0	133664606	A	C
11	rs55988347	0	133664693	C	T
11	rs12799645	0	133665213	A	T
11	rs12800478	0	133665570	C	T
11	rs10791320	0	133666245	C	T
11	rs77230482	0	133666397	C	T
11	rs4073744	0	133666700	T	C
11	rs117445882	0	133666723	G	A
11	rs7110505	0	133667121	G	A
11	rs7480395	0	133667674	A	G
11	rs2851123	0	133667862	C	T
11	rs79197764	0	133668214	A	G
11	rs2723604	0	133668690	G	A
11	rs2723603	0	133669387	G	A
11	rs1944729	0	133669679	T	G
11	rs1944730	0	133669755	A	G
11	rs35223779	0	133670275	G	A
11	rs7131488	0	133671961	C	T
11	rs12788682	0	133672730	G	T
11	rs34763330	0	133673154	G	C
11	rs2851124	0	133673744	C	T
11	rs4529892	0	133674097	A	G
11	rs2723602	0	133674229	G	A
11	rs4529893	0	133674271	A	T
11	rs117927133	0	133674559	C	A
11	rs12280972	0	133674814	C	T
11	rs7936122	0	133675017	C	T
11	rs34962430	0	133675184	A	T
11	rs34619364	0	133675733	T	C
11	rs2723601	0	133676938	G	A
11	rs7130532	0	133677278	A	T
11	rs12785628	0	133677303	G	A
11	rs2156677	0	133678019	G	A
11	rs76948284	0	133678065	A	C
11	rs1105602	0	133679495	C	A
11	rs2723600	0	133679758	G	A
11	rs2723599	0	133681071	T	C
11	rs2851122	0	133681074	C	G
11	rs2853118	0	133681425	G	A
11	rs10894749	0	133682252	A	G
11	rs12797371	0	133682550	T	C
11	rs12795650	0	133682551	A	G
11	rs76403436	0	133682563	G	C
11	rs12796225	0	133682592	G	C
11	rs12221971	0	133682831	A	T
11	rs1806831	0	133683064	T	C
11	rs2723596	0	133683156	T	C
11	rs2853119	0	133685008	A	G
11	rs4936209	0	133686106	C	G
11	rs2723594	0	133686117	A	G
11	rs12576074	0	133686324	C	T
11	rs2851128	0	133686467	G	A
11	rs2723593	0	133687453	G	C
11	rs2723592	0	133687574	C	T
11	rs2723591	0	133687610	C	T
11	rs2723590	0	133687837	A	G
11	rs9667066	0	133687923	G	A
11	rs2723589	0	133688009	G	A
11	rs2853120	0	133688273	G	A
11	rs150606395	0	133688424	C	T
11	rs2723588	0	133689963	A	G
11	rs2851127	0	133690219	A	G
11	rs11223591	0	133690270	G	C
11	rs11822562	0	133690456	A	C
11	rs115124044	0	133690987	T	C
11	rs4937835	0	133691060	G	C
11	rs2851126	0	133691230	G	A
11	rs2723587	0	133691682	A	G
11	rs9667722	0	133691984	C	A
11	rs73042834	0	133692109	T	C
11	rs9667736	0	133692140	G	A
11	rs9667845	0	133692349	G	A
11	rs10791321	0	133692536	T	C
11	rs7131428	0	133692877	T	G
11	rs2851125	0	133693236	C	T
11	rs4320967	0	133693264	C	A
11	rs7102034	0	133693601	T	C
11	rs7120412	0	133694292	G	C
11	rs7120562	0	133694415	G	T
11	rs66615241	0	133694579	T	C
11	rs73042846	0	133695200	C	T
11	rs73042847	0	133695213	G	A
11	rs73042849	0	133695279	G	A
11	rs77309249	0	133695530	T	C
11	rs2723616	0	133696258	T	C
11	rs191281513	0	133696356	T	C
11	rs715797	0	133696584	C	T
11	rs715798	0	133696629	T	A
11	rs73042852	0	133697012	G	T
11	rs7110432	0	133697359	A	G
11	rs12418092	0	133698721	T	A
11	rs1105494	0	133698733	C	A
11	rs73042854	0	133700178	T	A
11	rs73042857	0	133700854	C	T
11	rs2097101	0	133701956	A	G
11	rs80292708	0	133702211	T	C
11	rs10791322	0	133702429	G	A
11	rs10791323	0	133702650	T	C
11	rs11604410	0	133702779	T	G
11	rs114421546	0	133703152	T	C
11	rs7928888	0	133703696	A	C
11	rs10791324	0	133704065	T	C
11	rs2723615	0	133704567	C	T
11	rs2853117	0	133705266	T	G
11	rs1893850	0	133705356	T	C
11	rs2851115	0	133705381	C	A
11	rs2851116	0	133705759	G	A
11	rs2723614	0	133705871	T	G
11	rs2851117	0	133705905	C	T
11	rs2851118	0	133705995	A	C
11	rs80035044	0	133706179	C	T
11	rs2851119	0	133706382	T	C
11	rs2723613	0	133706696	G	A
11	rs2853116	0	133707063	A	G
11	rs2853115	0	133707908	A	G
11	rs2851120	0	133708065	T	C
11	rs10791325	0	133708707	G	A
11	rs148405947	0	133709514	A	G
11	rs116660928	0	133709592	A	T
11	rs2723608	0	133710149	A	G
11	rs2250123	0	133710796	T	C
11	rs2250025	0	133710914	G	A
11	rs2723607	0	133711018	C	G
11	rs2723605	0	133711241	C	G
11	rs2723598	0	133711652	G	A
11	rs2257010	0	133712348	G	A
11	rs2257004	0	133712473	C	T
11	rs2187449	0	133712682	G	A
11	rs5019134	0	133713082	G	C
11	rs55801927	0	133713094	A	C
11	rs76588534	0	133713150	A	G
11	rs10750541	0	133713189	C	A
11	rs10750542	0	133713436	T	C
11	rs10791328	0	133713730	A	G
11	rs80125544	0	133714472	C	T
11	rs2282602	0	133714522	G	A
11	rs2282603	0	133714543	G	A
11	rs2282604	0	133714672	A	G
11	rs2156676	0	133715791	G	C
11	rs12418442	0	133715862	A	T
11	rs10791329	0	133716356	T	C
11	rs77915106	0	133717454	C	T
11	rs11223599	0	133717902	T	A
11	rs10750543	0	133718467	G	A
11	rs10750544	0	133718740	A	G
11	rs143018013	0	133719038	C	T
11	rs10750545	0	133719221	G	A
11	rs10750546	0	133719565	G	A
11	rs1944734	0	133720077	G	A
11	rs73028348	0	133723892	G	A
11	rs117439990	0	133725046	C	T
11	rs1944733	0	133725945	A	G
11	rs1944732	0	133725989	A	G
11	rs1944731	0	133726067	G	A
11	rs7128438	0	133726083	C	T
11	rs10894752	0	133727086	A	C
11	rs78406218	0	133727209	T	C
11	rs10791330	0	133727535	C	T
11	rs77737960	0	133727824	T	C
11	rs116001048	0	133729097	C	A
11	rs10750547	0	133729249	T	G
11	rs10750548	0	133729469	A	G
11	rs80068472	0	133729516	C	G
11	rs75659599	0	133729775	C	T
11	rs77395601	0	133730060	A	T
11	rs76458353	0	133730180	G	A
11	rs78606729	0	133730241	G	A
11	rs10750549	0	133730820	A	G
11	rs4937837	0	133731134	T	C
11	rs2156681	0	133731644	G	T
11	rs74423959	0	133732042	T	C
11	rs12417860	0	133732076	C	T
11	rs12417869	0	133732128	C	T
11	rs10791332	0	133732150	A	G
11	rs4489760	0	133732265	A	T
11	rs10791333	0	133732861	T	C
11	rs7104994	0	133732943	A	G
11	rs7121600	0	133733163	T	G
11	rs35375713	0	133733620	G	A
11	rs7946883	0	133733864	T	C
11	rs7946895	0	133733893	T	C
11	rs4937839	0	133734177	T	C
11	rs181326274	0	133734214	T	A
11	rs4937840	0	133734322	C	G
11	rs4269938	0	133734350	T	C
11	rs4937841	0	133734461	A	T
11	rs4937842	0	133734542	G	C
11	rs12420447	0	133734614	T	C
11	rs10894754	0	133734907	T	G
11	rs12419337	0	133735238	C	A
11	rs10791334	0	133735810	A	C
11	rs10750550	0	133736083	A	G
11	rs117510329	0	133736245	C	T
11	rs12417695	0	133736509	C	T
11	rs7118985	0	133736632	C	A
11	rs35842351	0	133736668	C	T
11	rs11223607	0	133736703	G	A
11	rs74644696	0	133737251	C	T
11	rs1114367	0	133737304	G	T
11	rs10750551	0	133737462	G	A
11	rs76604194	0	133737559	A	T
11	rs73030342	0	133737674	G	C
11	rs78868297	0	133738735	C	T
11	rs78629006	0	133739535	G	A
11	rs10791335	0	133739571	T	A
11	rs10894755	0	133739685	A	G
11	rs10736608	0	133740048	C	T
11	rs10750552	0	133740141	C	A
11	rs10750553	0	133740251	T	C
11	rs143969142	0	133740624	C	T
11	rs11223609	0	133741766	C	T
11	rs78856946	0	133741942	G	A
11	rs2156680	0	133742292	T	G
11	rs2156679	0	133742304	C	T
11	rs74663115	0	133742581	A	G
11	rs4353292	0	133742656	A	G
11	rs1119851	0	133742842	T	C
11	rs79424350	0	133742843	G	A
11	rs4463860	0	133742911	G	C
11	rs1119852	0	133743022	C	A
11	rs11533204	0	133743644	A	G
11	rs11534483	0	133743670	T	C
11	rs2187450	0	133743792	A	G
11	rs7130231	0	133744442	C	T
11	rs1120247	0	133745180	T	G
11	rs1120246	0	133745212	G	A
11	rs1120245	0	133745290	A	G
11	rs10894756	0	133745852	G	A
11	rs78721575	0	133745884	T	G
11	rs10791336	0	133745999	G	A
11	rs73030363	0	133747093	G	C
11	rs140543114	0	133747772	T	C
11	rs59743120	0	133747893	T	C
11	rs149542860	0	133748105	T	C
11	rs148249473	0	133748217	C	G
11	rs141199124	0	133748227	A	G
11	rs139431478	0	133748316	T	C
11	rs190341233	0	133748923	T	A
11	rs4536234	0	133752842	G	A
11	rs113781015	0	133753286	T	C
11	rs111586771	0	133753406	G	A
11	rs1843289	0	133754373	T	C
11	rs329663	0	133754543	A	G
11	rs4937846	0	133754795	C	T
11	rs7931768	0	133754804	T	C
11	rs12574238	0	133754831	G	A
11	rs4937847	0	133754888	G	C
11	rs329664	0	133754975	G	T
11	rs11223611	0	133755234	G	A
11	rs11223612	0	133755242	G	A
11	rs1485197	0	133756187	A	G
11	rs146855023	0	133757050	A	G
11	rs77113601	0	133757190	G	A
11	rs4937849	0	133757791	A	G
11	rs12576385	0	133757987	C	T
11	rs1485196	0	133758417	C	A
11	rs1485195	0	133758537	A	G
11	rs118029492	0	133758935	T	C
11	rs140400657	0	133759215	G	A
11	rs6590732	0	133759242	A	G
11	rs546381	0	133760651	T	G
11	rs12418227	0	133760907	A	G
11	rs12418266	0	133761102	A	T
11	rs76403833	0	133761330	A	G
11	rs36086419	0	133761715	G	C
11	rs76465140	0	133761986	T	C
11	rs651067	0	133762135	C	T
11	rs7948061	0	133762480	T	C
11	rs1077251	0	133763079	A	G
11	rs79231264	0	133763351	G	A
11	rs77626841	0	133763389	G	A
11	rs10894759	0	133763476	G	A
11	rs79883545	0	133763477	C	T
11	rs75520597	0	133764491	T	C
11	rs329647	0	133764666	G	C
11	rs75050187	0	133764741	G	A
11	rs4937850	0	133764891	G	C
11	rs10791337	0	133765127	G	T
11	rs329648	0	133765367	T	C
11	rs140219725	0	133765555	G	C
11	rs329649	0	133765666	A	G
11	rs139911640	0	133767110	C	T
11	rs78812413	0	133768081	G	A
11	rs3802918	0	133768886	G	A
11	rs329652	0	133769699	A	G
11	rs4936211	0	133770411	G	C
11	rs329653	0	133771179	G	A
11	rs80074213	0	133771379	G	A
11	rs11223616	0	133772838	T	C
11	rs10894761	0	133772854	G	A
11	rs73032046	0	133773691	A	C
11	rs34013297	0	133774078	C	A
11	rs510306	0	133774863	A	C
11	rs144639752	0	133774894	G	A
11	rs10894762	0	133775443	T	C
11	rs329674	0	133776948	A	G
11	rs329675	0	133778102	C	T
11	rs117557516	0	133780149	G	A
11	rs148398002	0	133780469	G	A
11	rs11223617	0	133780757	G	A
11	rs626583	0	133781111	T	C
11	rs329676	0	133781191	C	G
11	rs35883589	0	133781706	C	T
11	rs748919	0	133783232	T	C
11	rs75990128	0	133783662	C	G
11	rs73032062	0	133784410	C	A
11	rs901035	0	133784499	G	A
11	rs329677	0	133785194	G	A
11	rs3824992	0	133786590	A	G
11	rs3802923	0	133786824	C	G
11	rs3802922	0	133786945	A	C
11	rs3802921	0	133786993	T	C
11	rs3802920	0	133787001	G	T
11	rs150439793	0	133787086	G	A
11	rs3741104	0	133787549	T	C
11	rs73032070	0	133787717	G	A
11	rs4937856	0	133788407	C	A
11	rs10791338	0	133788869	A	G
11	rs12800905	0	133788992	T	C
11	rs12801289	0	133789199	T	G
11	rs11223621	0	133791354	C	T
11	rs596430	0	133792021	T	C
11	rs118092898	0	133792177	G	A
11	rs34845616	0	133792644	G	A
11	rs2027788	0	133792736	A	G
11	rs73032079	0	133792743	G	A
11	rs3819194	0	133794381	C	G
11	rs2062368	0	133794488	T	C
11	rs329670	0	133794599	T	C
11	rs329669	0	133795017	G	A
11	rs329668	0	133795219	T	C
11	rs329667	0	133796538	G	A
11	rs11223625	0	133796676	A	C
11	rs167915	0	133797581	A	T
11	rs1612416	0	133797646	A	C
11	rs12421671	0	133797710	C	G
11	rs1793680	0	133798762	C	T
11	rs329673	0	133798999	C	T
11	rs329672	0	133799132	C	T
11	rs10894763	0	133799408	C	T
11	rs191300	0	133800017	C	T
11	rs138839852	0	133800091	T	C
11	rs1682859	0	133800219	C	A
11	rs11223626	0	133800477	A	C
11	rs229285	0	133800642	A	T
11	rs11223627	0	133800769	G	A
11	rs329671	0	133801262	G	A
11	rs10894764	0	133803239	A	G
11	rs486560	0	133803278	T	C
11	rs329637	0	133805585	C	T
11	rs329636	0	133807097	A	G
11	rs73034263	0	133808038	C	G
11	rs10894765	0	133808184	C	T
11	rs12278050	0	133809032	C	T
11	rs558709	0	133809385	T	C
11	rs644854	0	133809660	A	G
11	rs11223630	0	133809690	C	T
11	rs139001237	0	133809787	A	T
11	rs645376	0	133809810	A	G
11	rs476821	0	133810259	C	A
11	rs11223632	0	133810283	G	A
11	rs117452163	0	133810562	G	A
11	rs1682862	0	133810656	A	G
11	rs10444323	0	133811160	C	T
11	rs329641	0	133811396	T	A
11	rs10894767	0	133811531	G	A
11	rs329642	0	133812299	T	C
11	rs329643	0	133812526	T	C
11	rs329644	0	133812944	C	G
11	rs329645	0	133813168	C	T
11	rs11223634	0	133813425	A	G
11	rs329646	0	133813626	G	A
11	rs595986	0	133814191	A	G
11	rs28428505	0	133814468	C	T
11	rs4937860	0	133814713	A	G
11	rs59210593	0	133815350	A	G
11	rs11223635	0	133815792	A	G
11	rs12291005	0	133815951	C	G
11	rs10894768	0	133815981	C	G
11	rs10894769	0	133816224	C	T
11	rs91583	0	133817009	C	T
11	rs689380	0	133817037	C	T
11	rs500166	0	133817055	A	G
11	rs688502	0	133817223	A	G
11	rs688500	0	133817225	C	T
11	rs73034287	0	133817247	C	G
11	rs502834	0	133817333	G	A
11	rs11223637	0	133817472	C	T
11	rs113939999	0	133817476	G	A
11	rs507378	0	133817792	T	C
11	rs695134	0	133817809	C	T
11	rs75079562	0	133818315	C	G
11	rs78490253	0	133818316	C	T
11	rs11223638	0	133819222	C	T
11	rs564123	0	133819417	G	T
11	rs11223639	0	133819442	A	G
11	rs11223640	0	133819690	C	G
11	rs77184211	0	133819814	G	A
11	rs77899339	0	133820816	C	A
11	rs329640	0	133821131	A	G
11	rs118031494	0	133821144	G	A
11	rs11223642	0	133821261	C	T
11	rs77825526	0	133821263	C	T
11	rs73034295	0	133822133	G	A
11	rs75224781	0	133822386	C	G
11	rs4936213	0	133822555	A	G
11	rs75059851	0	133822569	A	G
11	rs694424	0	133824539	A	G
11	rs12273435	0	133825855	G	A
11	rs12792661	0	133826414	G	A
11	rs12291823	0	133826909	G	A
11	rs3802924	0	133827733	A	C
11	rs73036062	0	133828187	G	A
11	rs74807084	0	133828619	A	G
11	rs73036063	0	133828758	G	A
11	rs73036064	0	133829442	G	A
11	rs3758927	0	133829644	C	G
11	rs73036065	0	133830067	G	T
11	rs10894771	0	133832131	G	C
11	rs10791341	0	133832211	A	G
11	rs191089934	0	133833268	A	G
11	rs612823	0	133834104	T	C
11	rs61908397	0	133834494	C	T
11	rs7109293	0	133834657	G	A
11	rs117194304	0	133836294	G	A
11	rs669257	0	133836301	C	A
11	rs75145144	0	133836885	A	C
11	rs11223645	0	133837312	C	A
11	rs2000852	0	133838221	C	T
11	rs329682	0	133838259	A	G
11	rs2000853	0	133838417	A	G
11	rs7122746	0	133838808	T	C
11	rs7106806	0	133838837	G	C
11	rs7106715	0	133838905	C	T
11	rs11223646	0	133839560	G	A
11	rs11223647	0	133839588	G	A
11	rs7127156	0	133839857	T	C
11	rs329681	0	133839918	A	T
11	rs73036081	0	133840156	C	T
11	rs147632825	0	133840427	G	A
11	rs11223649	0	133840471	T	C
11	rs11223650	0	133840647	A	G
11	rs55747998	0	133840793	C	T
11	rs56241440	0	133840830	A	C
11	rs11223651	0	133841034	C	T
11	rs11223652	0	133841207	A	G
11	rs11223654	0	133841579	C	T
11	rs73036086	0	133841782	C	T
11	rs117150837	0	133841783	G	A
11	rs73036087	0	133842361	G	A
11	rs329680	0	133842480	T	C
11	rs11223655	0	133842707	G	A
11	rs11223656	0	133842973	T	A
11	rs11223658	0	133843216	G	A
11	rs329678	0	133843518	C	G
11	rs57204268	0	133844024	A	G
11	rs11223659	0	133844708	G	A
11	rs12576981	0	133844879	G	A
11	rs118145926	0	133845105	T	C
11	rs12290617	0	133845385	C	T
11	rs329662	0	133845904	T	A
11	rs12282724	0	133846385	G	T
11	rs329660	0	133846499	A	G
11	rs12283206	0	133847148	G	T
11	rs1038480	0	133848212	G	A
11	rs12286758	0	133849206	C	T
11	rs329658	0	133849281	T	C
11	rs329657	0	133849403	G	A
11	rs329656	0	133849448	C	A
11	rs78782859	0	133850102	G	A
11	rs329655	0	133850516	C	A
11	rs11223661	0	133851412	G	T
11	rs77289937	0	133851938	T	C
11	rs329654	0	133852608	C	T
11	rs12294011	0	133852681	G	A
11	rs4936214	0	133852683	T	C
11	rs4936215	0	133852684	A	G
11	rs4936216	0	133853008	C	T
11	rs12366213	0	133853665	G	A
11	rs167914	0	133853694	C	G
11	rs536866	0	133854059	A	G
11	rs329688	0	133854353	C	T
11	rs329686	0	133855149	A	G
11	rs7939344	0	133856803	G	C
11	rs12807621	0	133856811	G	C
11	rs7939047	0	133856832	A	G
11	rs329685	0	133857478	T	C
11	rs750666	0	133858478	C	A
11	rs56088265	0	133858679	C	T
11	rs901036	0	133858766	G	C
11	rs329684	0	133858806	G	A
11	rs729870	0	133858893	C	T
11	rs74384545	0	133859017	T	C
11	rs77688740	0	133859977	G	T
11	rs12364540	0	133860039	C	T
11	rs11223663	0	133860344	T	C
11	rs73596887	0	133860465	G	A
11	rs11606293	0	133860689	C	T
11	rs73596889	0	133861146	C	A
11	rs75691728	0	133861243	A	C
11	rs7928003	0	133861535	G	A
11	rs7928009	0	133861551	G	A
11	rs61220133	0	133862029	A	G
11	rs10791342	0	133862526	T	C
11	rs76634388	0	133862576	G	A
11	rs11607463	0	133862889	C	T
11	rs11223665	0	133862915	A	T
11	rs2019649	0	133862976	A	G
11	rs77008451	0	133863147	G	A
11	rs7935665	0	133863594	A	G
11	rs12577993	0	133863810	C	G
11	rs4937861	0	133864279	A	G
11	rs73038289	0	133864895	C	G
11	rs7929735	0	133864938	T	C
11	rs79952283	0	133865281	T	C
11	rs1985297	0	133865910	T	C
11	rs4937863	0	133867344	C	T
11	rs10791343	0	133868233	T	C
11	rs7925153	0	133869383	T	C
11	rs61111310	0	133871428	C	G
11	rs57317637	0	133871930	T	G
11	rs184309470	0	133872363	C	T
11	rs150129458	0	133872610	C	T
11	rs586802	0	133874656	G	A
11	rs586313	0	133874712	T	C
11	rs643328	0	133875078	C	T
11	rs12049844	0	133875142	G	A
11	rs595065	0	133875360	C	T
11	rs608671	0	133876104	C	T
11	rs694100	0	133876162	C	A
11	rs596422	0	133876350	T	G
11	rs75075461	0	133876638	G	A
11	rs517437	0	133876804	A	C
11	rs609317	0	133876884	C	G
11	rs617323	0	133876892	A	G
11	rs75206103	0	133877097	C	T
11	rs647198	0	133877386	C	T
11	rs524588	0	133877553	C	T
11	rs651203	0	133879180	C	A
11	rs679024	0	133879612	G	T
11	rs679033	0	133879623	C	T
11	rs679105	0	133879683	C	T
11	rs497741	0	133879714	C	T
11	rs142117747	0	133879930	C	T
11	rs4936219	0	133880989	T	A
11	rs620436	0	133881446	C	T
11	rs561836	0	133882138	A	G
11	rs673235	0	133882202	C	A
11	rs659896	0	133882888	G	A
11	rs479721	0	133882921	A	G
11	rs479821	0	133882954	C	A
11	rs604241	0	133883070	G	T
11	rs629164	0	133883761	C	T
11	rs11607468	0	133883893	T	C
11	rs627899	0	133884019	G	T
11	rs619091	0	133884137	A	T
11	rs619534	0	133884207	T	C
11	rs78971498	0	133884523	C	T
11	rs627455	0	133887799	G	A
11	rs4937864	0	133890469	G	A
11	rs79444669	0	133890803	G	A
11	rs669067	0	133891409	T	C
11	rs667712	0	133891688	G	C
11	rs11607396	0	133892478	G	A
11	rs678998	0	133892662	C	T
11	rs75883489	0	133892911	G	A
11	rs612737	0	133892964	A	G
11	rs58406308	0	133892980	C	T
11	rs11607952	0	133893215	G	A
11	rs146416481	0	133893279	G	T
11	rs74365599	0	133894833	G	A
11	rs74633292	0	133894987	G	A
11	rs75183845	0	133895386	C	T
11	rs144546913	0	133896045	C	T
11	rs117588338	0	133896132	G	T
11	rs486111	0	133896537	A	G
11	rs682386	0	133896873	A	G
11	rs74380652	0	133896965	G	A
11	rs80092584	0	133897089	T	C
11	rs1940394	0	133897253	C	T
11	rs724095	0	133897382	A	G
11	rs7127632	0	133897972	T	C
11	rs7938718	0	133899614	G	A
11	rs7938834	0	133899729	G	A
11	rs611504	0	133901338	C	T
11	rs611976	0	133901436	G	T
11	rs1007024	0	133901772	C	A
11	rs608838	0	133901854	A	G
11	rs12417643	0	133901920	G	C
11	rs12361880	0	133902912	C	T
11	rs2236657	0	133904185	C	A
11	rs76980973	0	133905099	A	C
11	rs12281234	0	133905234	C	T
11	rs687187	0	133905334	T	C
11	rs3132800	0	133905962	A	C
11	rs3132823	0	133906047	G	C
11	rs11223668	0	133906264	C	A
11	rs75579389	0	133906403	G	A
11	rs880483	0	133906529	A	G
11	rs3893083	0	133906794	A	G
11	rs879601	0	133907345	G	T
11	rs1260049	0	133908374	G	A
11	rs1144231	0	133909341	T	C
11	rs1144232	0	133909657	T	A
11	rs2276073	0	133909733	G	A
11	rs574524	0	133909881	C	T
11	rs3168117	0	133910549	T	C
11	rs186350363	0	133912150	C	T
11	rs7941262	0	133912710	C	T
11	rs59212866	0	133913466	G	A
11	rs7127134	0	133913985	C	T
11	rs1784502	0	133914040	A	G
11	rs1784395	0	133914218	T	C
11	rs1564848	0	133915265	A	G
11	rs7927885	0	133915783	C	T
11	rs1146198	0	133916305	G	A
11	rs1146199	0	133918496	C	T
11	rs7126672	0	133919721	A	C
11	rs2846633	0	133921465	G	T
11	rs10894772	0	133921647	A	T
11	rs2017948	0	133923298	A	G
11	rs1784389	0	133923605	A	G
11	rs1784390	0	133924039	C	T
11	rs34174902	0	133924638	A	C
11	rs12270892	0	133924689	G	A
11	rs12270911	0	133924888	C	T
11	rs12790084	0	133925182	C	G
11	rs11223673	0	133926026	A	T
11	rs1784391	0	133926704	G	A
11	rs67559465	0	133927154	G	A
11	rs59054177	0	133927714	T	C
11	rs58777499	0	133927788	C	T
11	rs1260057	0	133927789	A	G
11	rs75395822	0	133928061	A	G
11	rs11223674	0	133928189	G	A
11	rs12226601	0	133928249	G	A
11	rs12803490	0	133928265	C	T
11	rs4937866	0	133928704	C	T
11	rs11223675	0	133928770	G	A
11	rs1146200	0	133929556	A	C
11	rs10894773	0	133929987	T	C
11	rs117114159	0	133930800	G	T
11	rs585166	0	133931013	A	G
11	rs12275749	0	133932333	G	T
11	rs661820	0	133932652	T	C
11	rs11601844	0	133932785	C	G
11	rs7941172	0	133933568	T	C
11	rs12277727	0	133933616	C	T
11	rs191299854	0	133933790	C	T
11	rs636162	0	133934413	G	A
11	rs117160989	0	133934507	G	A
11	rs643843	0	133934962	G	T
11	rs694410	0	133934995	A	G
11	rs11223677	0	133935551	A	T
11	rs11607765	0	133935635	A	G
11	rs7115486	0	133936055	A	C
11	rs12273384	0	133936487	G	A
11	rs686008	0	133936722	A	G
11	rs1107368	0	133937024	C	T
11	rs117346959	0	133938695	T	C
11	rs11223679	0	133939837	G	A
11	rs117919989	0	133940150	T	C
11	rs117247627	0	133940170	G	A
11	rs646763	0	133940173	G	C
11	rs35590990	0	133940197	G	C
11	rs641501	0	133941046	C	T
11	rs583109	0	133941104	T	G
11	rs595102	0	133941411	G	A
11	rs34671397	0	133941545	G	A
11	rs670123	0	133942800	C	T
11	rs617391	0	133943474	C	G
11	rs618378	0	133943706	A	T
11	rs4936220	0	133944023	A	G
11	rs74580731	0	133944200	G	A
11	rs77533619	0	133944695	G	A
11	rs77969086	0	133944699	A	C
11	rs7358529	0	133944987	C	G
11	rs682833	0	133945291	C	A
11	rs670332	0	133945422	C	T
11	rs671974	0	133945730	C	T
11	rs603009	0	133946270	G	A
11	rs532810293	0	133946638	A	G
11	rs1267746	0	133946713	C	A
11	rs11223683	0	133946837	C	G
11	rs2509224	0	133947253	G	A
11	rs10750554	0	133947505	C	T
11	rs7358423	0	133947534	G	A
11	rs10894777	0	133947732	A	G
11	rs150290629	0	133948133	G	C
11	rs657838	0	133948826	T	C
11	rs671800	0	133948981	C	T
11	rs644247	0	133949565	C	T
11	rs654160	0	133950618	T	G
11	rs117177496	0	133950628	A	C
11	rs642831	0	133950824	G	A
11	rs470590	0	133950966	G	A
11	rs470514	0	133951803	T	G
11	rs470956	0	133952750	G	A
11	rs11603717	0	133953405	A	G
11	rs2155086	0	133953505	A	T
11	rs151225438	0	133953659	A	G
11	rs1940395	0	133954299	C	T
11	rs647837	0	133955325	A	G
11	rs12363949	0	133955336	A	G
11	rs621698	0	133956458	G	C
11	rs659196	0	133956588	T	C
11	rs470553	0	133956702	T	G
11	rs630896	0	133956879	T	C
11	rs470880	0	133956961	G	A
11	rs470481	0	133957489	C	T
11	rs470531	0	133957730	T	G
11	rs592902	0	133958242	G	A
11	rs12793689	0	133958375	A	G
11	rs471007	0	133958611	G	T
11	rs1259687	0	133959358	T	C
11	rs470855	0	133960366	A	G
11	rs470780	0	133960378	A	C
11	rs626322	0	133961250	T	C
11	rs71486981	0	133961348	C	G
11	rs674487	0	133961452	A	G
11	rs2510345	0	133961798	G	A
11	rs1784500	0	133961946	C	T
11	rs77739582	0	133962127	G	A
11	rs11223686	0	133962206	C	T
11	rs470796	0	133964570	A	T
11	rs631156	0	133965607	A	T
11	rs470836	0	133966142	C	T
11	rs147212249	0	133966264	T	A
11	rs117984295	0	133966566	C	T
11	rs117710453	0	133966749	C	T
11	rs470982	0	133967378	A	G
11	rs11223689	0	133968076	C	G
11	rs470437	0	133968377	C	T
11	rs470434	0	133969102	T	G
11	rs470372	0	133969537	A	G
11	rs470474	0	133969570	T	C
11	rs470536	0	133970215	T	C
11	rs470461	0	133970561	G	A
11	rs118064002	0	133970659	G	A
11	rs470944	0	133970758	A	G
11	rs470522	0	133971452	A	T
11	rs470694	0	133971727	T	C
11	rs470388	0	133971731	G	T
11	rs470456	0	133972159	G	T
11	rs470451	0	133972336	C	A
11	rs9666359	0	133973695	G	A
11	rs1143811	0	133974496	T	A
11	rs1143812	0	133974577	G	A
11	rs141492043	0	133976591	G	T
11	rs637517	0	133976662	C	G
11	rs148057824	0	133976708	A	G
11	rs11223690	0	133976873	C	G
11	rs141765155	0	133976971	C	T
11	rs142311708	0	133977293	G	A
11	rs470639	0	133977350	G	C
11	rs470409	0	133977365	A	T
11	rs470854	0	133977462	G	C
11	rs470565	0	133977833	A	G
11	rs470960	0	133978396	C	T
11	rs470961	0	133978454	C	T
11	rs470953	0	133978710	T	A
11	rs79015910	0	133979340	C	T
11	rs143167390	0	133980225	A	T
11	rs1267813	0	133981075	G	C
11	rs11223694	0	133981391	A	C
11	rs639165	0	133981405	G	A
11	rs626717	0	133981635	G	A
11	rs11223695	0	133982074	C	T
11	rs78637865	0	133982139	G	A
11	rs11604360	0	133982230	G	C
11	rs658544	0	133982820	A	C
11	rs11604455	0	133982866	C	T
11	rs621953	0	133982988	C	T
11	rs1259915	0	133983832	T	C
11	rs658450	0	133984128	T	C
11	rs147506050	0	133984669	A	G
11	rs470882	0	133984827	T	A
11	rs75246844	0	133985445	A	G
11	rs470966	0	133985498	T	C
11	rs470425	0	133985528	G	T
11	rs470957	0	133985785	A	G
11	rs12574945	0	133986152	A	G
11	rs470483	0	133986159	T	A
11	rs486017	0	133986339	G	C
11	rs115082297	0	133986445	C	T
11	rs11223699	0	133986641	G	A
11	rs610684	0	133986967	C	A
11	rs611170	0	133987099	G	C
11	rs622111	0	133987204	G	A
11	rs116877466	0	133987567	T	C
11	rs623823	0	133987594	G	A
11	rs150677680	0	133988632	C	G
11	rs7942767	0	133988646	C	T
11	rs625740	0	133988779	G	A
11	rs624504	0	133989012	A	G
11	rs470829	0	133989200	T	G
11	rs12287552	0	133990164	C	T
11	rs11601362	0	133990177	A	G
11	rs12275818	0	133990450	A	T
11	rs147594690	0	133990904	A	G
11	rs470547	0	133991156	G	A
11	rs470500	0	133991305	G	A
11	rs71486988	0	133991827	C	T
11	rs9804672	0	133992432	C	T
11	rs180820255	0	133992497	T	C
11	rs470846	0	133993256	A	G
11	rs470830	0	133993690	A	G
11	rs78780790	0	133993797	C	G
11	rs11223702	0	133994048	C	T
11	rs7101690	0	133994183	T	G
11	rs470952	0	133994276	G	A
11	rs573776995	0	133994947	G	C
11	rs10894778	0	133995008	C	T
11	rs11223703	0	133995251	G	C
11	rs4937867	0	133996479	C	T
11	rs11223704	0	133997052	T	A
11	rs78200504	0	133997062	G	A
11	rs470719	0	133997653	C	T
11	rs470713	0	133997898	A	G
11	rs470407	0	133998353	T	C
11	rs71486989	0	133998516	C	T
11	rs625641	0	133998727	G	A
11	rs141271744	0	133999519	T	C
11	rs470659	0	133999845	C	T
11	rs470570	0	134000514	T	C
11	rs11223705	0	134001033	C	A
11	rs141325245	0	134001135	G	A
11	rs12286321	0	134001233	A	G
11	rs2155088	0	134001771	G	A
11	rs470452	0	134002480	T	C
11	rs470564	0	134002630	A	G
11	rs11223706	0	134002741	C	T
11	rs470417	0	134002868	C	T
11	rs79978516	0	134004037	C	G
11	rs74724065	0	134004187	G	A
11	rs470680	0	134004562	T	G
11	rs4264164	0	134004725	T	G
11	rs11223709	0	134004773	T	G
11	rs470587	0	134005495	T	C
11	rs111473077	0	134005940	G	A
11	rs190415264	0	134006480	T	C
11	rs145416330	0	134006779	C	T
11	rs7947419	0	134006964	C	T
11	rs1783814	0	134007108	A	G
11	rs77286364	0	134008487	C	T
11	rs470936	0	134008678	C	T
11	rs470935	0	134008769	A	G
11	rs470459	0	134008909	T	C
11	rs470600	0	134009111	T	G
11	rs6590734	0	134009253	G	A
11	rs470608	0	134009302	G	A
11	rs2276266	0	134009860	T	C
11	rs12575294	0	134010042	C	A
11	rs646998	0	134010722	A	G
11	rs10894780	0	134011021	T	A
11	rs34732010	0	134011651	C	T
11	rs470809	0	134011913	C	T
11	rs10791345	0	134012013	G	A
11	rs60632066	0	134013706	A	G
11	rs551170278	0	134013994	C	T
11	rs11605753	0	134015154	G	A
11	rs1815858	0	134015451	T	C
11	rs11223714	0	134016011	T	C
11	rs627592	0	134016635	T	C
11	rs646513	0	134016905	C	G
11	rs75633414	0	134016950	G	A
11	rs12270157	0	134017421	A	G
11	rs113163924	0	134017462	A	G
11	rs694186	0	134017557	G	A
11	rs111796206	0	134017632	C	T
11	rs113489119	0	134017642	A	G
11	rs595584	0	134017661	G	A
11	rs610382	0	134018656	T	C
11	rs610829	0	134018745	G	A
11	rs12795060	0	134018980	G	A
11	rs55689702	0	134019112	G	T
11	rs597320	0	134019361	G	A
11	rs11223715	0	134019675	T	C
11	rs7936421	0	134019901	T	C
11	rs11223716	0	134020222	T	G
11	rs117494693	0	134020289	C	T
11	rs641024	0	134020848	G	A
11	rs3824994	0	134020851	G	A
11	rs643447	0	134021477	G	T
11	rs655627	0	134021859	G	A
11	rs6590735	0	134022087	G	T
11	rs11223717	0	134022388	T	A
11	rs94499	0	134023728	A	G
11	rs2014708	0	134023859	C	A
11	rs1259158	0	134024427	G	A
11	rs12789117	0	134025034	T	C
11	rs611384	0	134025501	G	A
11	rs622260	0	134025568	G	A
11	rs624477	0	134026088	G	A
11	rs1143814	0	134027217	A	G
11	rs55683807	0	134028447	G	A
11	rs581591	0	134029579	A	G
11	rs117773971	0	134029690	G	C
11	rs589670	0	134030768	T	C
11	rs609631	0	134031246	G	C
11	rs605930	0	134032102	G	A
11	rs11601638	0	134032480	G	A
11	rs617971	0	134032505	C	A
11	rs625815	0	134032541	A	G
11	rs79935816	0	134032707	G	A
11	rs187464103	0	134033055	T	G
11	rs113332288	0	134033752	G	A
11	rs12788980	0	134033944	G	A
11	rs621516	0	134033999	A	G
11	rs632858	0	134034218	G	T
11	rs632886	0	134034248	C	T
11	rs632951	0	134034305	T	C
11	rs635024	0	134034727	G	A
11	rs11223718	0	134034966	C	T
11	rs115462785	0	134035577	T	C
11	rs35268670	0	134036741	C	T
11	rs201902864	0	134037397	T	G
11	rs149441349	0	134038194	G	T
11	rs73731	0	134038538	C	T
11	rs2305381	0	134039021	C	T
11	rs11606866	0	134039963	A	C
11	rs10791346	0	134041634	C	T
11	rs10750555	0	134041726	G	C
11	rs183917805	0	134041861	G	A
11	rs10736610	0	134041884	C	T
11	rs10736611	0	134041889	A	G
11	rs79792276	0	134042029	C	T
11	rs2186759	0	134042480	A	G
11	rs10750556	0	134043086	G	A
11	rs10736612	0	134043191	G	A
11	rs10894781	0	134043724	C	T
11	rs10791347	0	134044143	T	C
11	rs7126232	0	134044504	A	G
11	rs2276265	0	134047243	T	C
11	rs11223722	0	134047676	G	A
11	rs10894782	0	134048143	G	T
11	rs151320597	0	134050779	G	A
11	rs3737446	0	134050868	C	T
11	rs148924289	0	134051760	A	G
11	rs7131644	0	134054089	T	G
11	rs10894783	0	134055478	C	A
11	rs74843747	0	134056256	C	T
11	rs10791348	0	134056876	T	C
11	rs140927430	0	134059622	C	T
11	rs4424683	0	134060331	T	C
11	rs149515769	0	134060527	G	A
11	rs10894784	0	134061599	A	G
11	rs77011790	0	134063200	T	C
11	rs12294111	0	134063553	C	G
11	rs1125399	0	134064540	T	C
11	rs12573858	0	134064675	G	T
11	rs58224221	0	134065678	C	T
11	rs139833475	0	134065758	G	A
11	rs11223724	0	134066103	A	G
11	rs11820053	0	134066752	T	C
11	rs7105263	0	134067463	C	T
11	rs74648805	0	134068546	G	C
11	rs11607466	0	134068655	C	T
11	rs11607531	0	134069014	C	T
11	rs11223725	0	134069713	T	C
11	rs7940071	0	134070402	G	A
11	rs34903942	0	134071458	T	C
11	rs10750557	0	134072014	C	T
11	rs7934522	0	134072378	T	C
11	rs2305380	0	134072910	C	T
11	rs2305379	0	134073019	A	T
11	rs2305378	0	134073154	A	G
11	rs896409	0	134073913	C	T
11	rs10791349	0	134074099	T	C
11	rs145520500	0	134074937	A	G
11	rs10894785	0	134076940	G	T
11	rs10894786	0	134079663	A	T
11	rs7108464	0	134080741	G	A
11	rs10894787	0	134081407	C	A
11	rs10791350	0	134081670	T	G
11	rs78145364	0	134083318	A	T
11	rs11223728	0	134084204	C	G
11	rs1551184	0	134085771	G	A
11	rs1031381	0	134088682	G	A
11	rs11223729	0	134091813	A	G
11	rs2010438	0	134092051	T	A
11	rs368473129	0	134093668	C	A
11	rs12803807	0	134093724	T	C
11	rs11607699	0	134093888	G	C
11	rs11223730	0	134094398	G	T
11	rs7130894	0	134094399	T	C
11	rs4937869	0	134094874	C	T
11	rs523621	0	134095673	C	T
11	rs543528	0	134099101	T	G
11	rs148544831	0	134099321	G	A
11	rs11223731	0	134100499	G	A
11	rs522134	0	134101903	G	A
11	rs1259022	0	134105030	A	G
11	rs12800423	0	134106052	A	T
11	rs573929	0	134106675	A	G
11	rs61703311	0	134108059	G	T
11	rs574608	0	134110800	C	T
11	rs10894788	0	134111547	A	G
11	rs4362160	0	134112033	G	A
11	rs2282562	0	134112662	G	A
11	rs148077797	0	134113363	T	A
11	rs143496140	0	134114579	T	C
11	rs181351365	0	134115652	G	A
11	rs12180	0	134116125	G	A
11	rs492761	0	134117015	T	C
11	rs2305382	0	134118109	C	G
11	rs76175248	0	134119051	T	C
11	rs570113	0	134122250	C	T
11	rs12292140	0	134122461	C	T
11	rs1048761	0	134124124	C	A
11	rs11223734	0	134124312	G	A
11	rs1551182	0	134124614	T	C
11	rs1551183	0	134124818	T	C
11	rs3758925	0	134125351	C	A
11	rs3758924	0	134125359	C	G
11	rs7941201	0	134125514	G	A
11	rs12417114	0	134125990	G	A
11	rs473041	0	134126612	T	C
11	rs10894789	0	134127782	T	C
11	rs11223738	0	134128313	G	T
11	rs498602	0	134130174	T	C
11	rs12226809	0	134130189	C	T
11	rs2276264	0	134131934	C	T
11	rs74339999	0	134132157	C	T
11	rs73603086	0	134132334	G	C
11	rs561945	0	134132559	G	A
11	rs80190823	0	134132659	C	T
11	rs117744544	0	134134693	T	C
11	rs10791351	0	134136831	T	C
11	rs514417	0	134136920	G	A
11	rs58897957	0	134137444	G	A
11	rs57534561	0	134137451	G	C
11	rs79062198	0	134137634	T	G
11	rs10894790	0	134138626	A	G
11	rs79204670	0	134139101	C	G
11	rs1839796	0	134139579	T	C
11	rs77005816	0	134139732	C	T
11	rs478881	0	134139780	A	G
11	rs66594429	0	134139831	A	G
11	rs11223741	0	134140586	A	T
11	rs10894791	0	134142033	A	G
11	rs55823731	0	134142520	G	A
11	rs554874	0	134142530	G	A
11	rs553991	0	134142634	C	T
11	rs529419	0	134142949	G	A
11	rs486119	0	134143420	A	G
11	rs2443557	0	134146010	T	C
11	rs2443558	0	134146025	G	A
11	rs11223742	0	134146233	G	A
11	rs3132809	0	134146406	G	C
11	rs67473835	0	134147371	G	A
11	rs76849136	0	134147600	T	C
11	rs1669258	0	134148862	G	T
11	rs3132810	0	134149074	A	G
11	rs536449	0	134149641	G	A
11	rs76939617	0	134149988	A	G
11	rs12805143	0	134150557	C	T
11	rs503676	0	134150896	C	G
11	rs11223743	0	134151039	A	G
11	rs472287	0	134151975	G	C
11	rs10791352	0	134152030	G	A
11	rs579856	0	134152289	G	A
11	rs4936224	0	134152348	A	G
11	rs10894792	0	134153418	G	T
11	rs492383	0	134153518	G	A
11	rs521637	0	134154407	A	G
11	rs495732	0	134154577	C	G
11	rs78910050	0	134155202	A	G
11	rs10894793	0	134155418	G	C
11	rs2850255	0	134155539	C	T
11	rs12278484	0	134155714	T	C
11	rs2581883	0	134155879	C	T
11	rs7123222	0	134156395	C	T
11	rs58159886	0	134156658	G	A
11	rs4936225	0	134157035	C	A
11	rs4936226	0	134157073	A	G
11	rs1144230	0	134157749	C	T
11	rs959046	0	134158458	C	G
11	rs3824995	0	134158745	A	G
11	rs10894794	0	134158817	A	C
11	rs142575463	0	134158957	A	G
11	rs1146196	0	134159051	A	G
11	rs485752	0	134159213	G	A
11	rs59246351	0	134159345	G	A
11	rs1146195	0	134159467	A	G
11	rs1272233	0	134159501	A	G
11	rs2846390	0	134159539	C	A
11	rs521321	0	134160054	C	T
11	rs1144229	0	134160332	T	C
11	rs1144228	0	134160433	C	T
11	rs76144707	0	134160776	T	C
11	rs542707	0	134160839	A	G
11	rs1144227	0	134161100	G	A
11	rs576900	0	134161381	C	G
11	rs570020	0	134161452	C	T
11	rs570106	0	134161479	T	C
11	rs1258844	0	134161652	T	G
11	rs58651308	0	134161999	G	A
11	rs1144225	0	134162412	C	T
11	rs546420	0	134162437	A	G
11	rs544629	0	134162625	A	G
11	rs1146194	0	134162630	C	T
11	rs1144224	0	134162644	G	C
11	rs1146193	0	134162759	C	G
11	rs1144223	0	134162866	G	A
11	rs1144222	0	134163401	C	T
11	rs512731	0	134163777	A	G
11	rs11223749	0	134163960	C	T
11	rs473798	0	134164552	C	T
11	rs1899113	0	134164553	T	C
11	rs1144221	0	134164618	C	A
11	rs483244	0	134164712	C	T
11	rs1258842	0	134167225	A	T
11	rs1837566	0	134168519	C	A
11	rs1595895	0	134168806	T	C
11	rs1146192	0	134169194	T	C
11	rs138815180	0	134170268	C	T
11	rs138027562	0	134170507	C	T
11	rs1144219	0	134172031	G	T
11	rs493499	0	134172319	A	G
11	rs495623	0	134172670	G	A
11	rs75360127	0	134172994	C	A
11	rs1893054	0	134173746	T	C
11	rs565713	0	134174232	T	A
11	rs10750558	0	134174334	T	G
11	rs10894796	0	134175486	C	G
11	rs12272129	0	134177205	G	T
11	rs2510356	0	134177275	C	T
11	rs74914043	0	134177744	G	A
11	rs489131	0	134178959	C	T
11	rs569316	0	134178997	A	G
11	rs7924934	0	134179321	A	G
11	rs493501	0	134179387	T	C
11	rs573028	0	134179397	C	T
11	rs78146715	0	134179686	C	T
11	rs75363727	0	134180594	C	T
11	rs526507	0	134180695	G	C
11	rs548378	0	134180773	A	G
11	rs11223753	0	134180874	G	A
11	rs1144218	0	134181101	T	C
11	rs553231	0	134181337	T	C
11	rs751719	0	134182135	T	C
11	rs1144216	0	134182856	A	G
11	rs73604928	0	134182970	C	T
11	rs1144215	0	134183450	T	C
11	rs1144214	0	134184141	C	T
11	rs579409	0	134184715	T	C
11	rs139183879	0	134184752	G	A
11	rs486360	0	134185247	A	C
11	rs512958	0	134185832	G	A
11	rs515699	0	134186137	T	A
11	rs144171249	0	134186523	G	T
11	rs574328	0	134187896	A	G
11	rs1144213	0	134188408	T	C
11	rs578825	0	134188414	T	C
11	rs481252	0	134188542	T	C
11	rs186922981	0	134190529	T	C
11	rs139323846	0	134190996	C	T
11	rs1146191	0	134191585	T	C
11	rs1146190	0	134192256	T	A
11	rs512359	0	134193742	T	C
11	rs568044	0	134193829	A	G
11	rs76096035	0	134193918	T	C
11	rs68192549	0	134194345	G	A
11	rs576408	0	134194750	A	C
11	rs513412	0	134194937	G	A
11	rs11600362	0	134196132	C	T
11	rs11606054	0	134196311	C	T
11	rs11606067	0	134196321	C	T
11	rs1146189	0	134196442	G	A
11	rs3133072	0	134196629	T	C
11	rs11223756	0	134196784	C	T
11	rs548465	0	134196849	A	G
11	rs1146188	0	134197635	T	C
11	rs530357	0	134198172	C	T
11	rs116986186	0	134198188	G	A
11	rs11223757	0	134198486	A	T
11	rs3133073	0	134199915	T	A
11	rs10894797	0	134200295	T	C
11	rs3098651	0	134201864	T	C
11	rs7124693	0	134202036	C	T
11	rs7950541	0	134203357	C	T
11	rs7950754	0	134203404	G	A
11	rs1258854	0	134203538	T	C
11	rs1258853	0	134203737	C	A
11	rs10894798	0	134204105	G	C
11	rs11223758	0	134205993	C	T
11	rs11223759	0	134206797	T	C
11	rs7123380	0	134207089	A	G
11	rs7949029	0	134208139	C	T
11	rs11223760	0	134208765	T	C
11	rs10894799	0	134208908	T	C
11	rs144318645	0	134209210	G	A
11	rs10791354	0	134209347	T	G
11	rs115748556	0	134209519	T	G
11	rs71487002	0	134209957	G	A
11	rs9888274	0	134210483	A	G
11	rs1258852	0	134210529	A	G
11	rs11223761	0	134210544	C	T
11	rs11223762	0	134210661	T	C
11	rs1258851	0	134211300	C	T
11	rs71489003	0	134212084	T	C
11	rs3802927	0	134213099	G	A
11	rs71489004	0	134213543	A	G
11	rs733091	0	134213630	T	C
11	rs146590970	0	134214040	G	A
11	rs370186550	0	134214375	A	C
11	rs111433290	0	134214380	C	T
11	rs72653410	0	134216182	C	A
11	rs117195816	0	134216390	C	T
11	rs11223765	0	134216865	C	A
11	rs10894800	0	134217210	C	T
11	rs67013198	0	134217453	G	A
11	rs73030608	0	134217463	C	T
11	rs73604952	0	134217884	G	A
11	rs10750560	0	134217987	C	T
11	rs61026557	0	134218162	A	G
11	rs59278384	0	134218275	A	G
11	rs78456660	0	134218900	T	C
11	rs80131016	0	134219031	C	T
11	rs78612862	0	134219850	C	T
11	rs78651735	0	134220057	T	C
11	rs73604961	0	134220580	C	G
11	rs77898355	0	134220675	T	G
11	rs80229287	0	134220710	G	A
11	rs73030611	0	134220816	T	C
11	rs61908675	0	134220859	T	A
11	rs78782546	0	134220980	G	T
11	rs79268578	0	134221207	C	T
11	rs10791356	0	134221847	C	G
11	rs28759680	0	134222333	C	T
11	rs147248452	0	134222792	T	C
11	rs182275207	0	134222822	G	A
11	rs73604966	0	134222859	G	T
11	rs58937199	0	134223302	T	C
11	rs11223766	0	134223476	A	G
11	rs59290979	0	134223894	T	A
11	rs7935721	0	134224632	C	T
11	rs7935729	0	134224651	C	A
11	rs7935733	0	134224699	A	C
11	rs6590738	0	134224899	C	T
11	rs73604976	0	134225456	G	T
11	rs7940114	0	134225692	G	A
11	rs76255106	0	134226053	C	A
11	rs3802928	0	134226278	C	T
11	rs3802929	0	134226291	A	G
11	rs7103356	0	134227401	A	G
11	rs2884943	0	134227575	C	T
11	rs2360226	0	134227749	G	A
11	rs73604982	0	134227768	G	A
11	rs893948	0	134227993	G	A
11	rs79841002	0	134228182	A	G
11	rs73604984	0	134228429	C	T
11	rs116216364	0	134230433	G	A
11	rs2119298	0	134231061	A	G
11	rs79250858	0	134232399	C	T
11	rs35355076	0	134233114	A	G
11	rs139935904	0	134233335	T	G
11	rs11601964	0	134234081	G	C
11	rs74238194	0	134234105	G	A
11	rs60460137	0	134234186	G	A
11	rs4262740	0	134234406	A	T
11	rs7103363	0	134234408	G	A
11	rs7103469	0	134234452	G	A
11	rs4937877	0	134235392	G	A
11	rs11603105	0	134235738	G	A
11	rs10894801	0	134235865	G	A
11	rs4937879	0	134235924	A	G
11	rs55914067	0	134236361	A	G
11	rs11223771	0	134236760	A	G
11	rs118170929	0	134236816	C	T
11	rs10791357	0	134237113	C	A
11	rs2119297	0	134237620	A	G
11	rs2884942	0	134237806	C	T
11	rs7127277	0	134237888	A	G
11	rs79893499	0	134237891	G	A
11	rs3741101	0	134238372	C	G
11	rs3741100	0	134238389	G	C
11	rs80082975	0	134239888	G	A
11	rs10791358	0	134240142	T	C
11	rs3741099	0	134240524	T	C
11	rs4937880	0	134241094	A	G
11	rs11608146	0	134242327	A	G
11	rs12808458	0	134242530	C	A
11	rs10894802	0	134243049	G	A
11	rs10894803	0	134243254	T	A
11	rs3741098	0	134243447	C	T
11	rs3741097	0	134244123	C	G
11	rs893947	0	134244322	A	C
11	rs9783402	0	134245284	T	C
11	rs78173727	0	134246067	C	T
11	rs7112912	0	134246900	C	T
11	rs56112441	0	134246938	C	T
11	rs7113199	0	134247187	A	C
11	rs11223774	0	134247315	A	G
11	rs12363198	0	134247728	C	G
11	rs10894804	0	134247842	A	T
11	rs11223775	0	134247895	C	T
11	rs10894805	0	134248055	G	A
11	rs11223776	0	134248081	T	C
11	rs893953	0	134249321	T	C
11	rs893952	0	134249349	T	C
11	rs78977082	0	134249550	C	T
11	rs4937881	0	134250818	G	T
11	rs7951640	0	134251252	C	T
11	rs729687	0	134251777	C	A
11	rs2076801	0	134252256	T	C
11	rs12806537	0	134254796	C	T
11	rs61908689	0	134255189	G	T
11	rs10791359	0	134255244	T	C
11	rs11223777	0	134255325	T	C
11	rs10894807	0	134255464	G	C
11	rs75219147	0	134255979	C	T
11	rs11223778	0	134256781	C	G
11	rs10894808	0	134256805	C	T
11	rs117915799	0	134257020	G	A
11	rs78488408	0	134257078	C	G
11	rs140143910	0	134257617	C	T
11	rs893951	0	134258416	T	G
11	rs59803683	0	134259563	G	C
11	rs11825422	0	134260069	C	A
11	rs11820747	0	134260178	A	G
11	rs11223780	0	134261150	A	G
11	rs11223781	0	134261396	G	A
11	rs77954628	0	134262154	A	G
11	rs893950	0	134262338	T	A
11	rs7103855	0	134262599	C	G
11	rs79256507	0	134263728	C	A
11	rs80021729	0	134263734	A	C
11	rs58475265	0	134264142	T	C
11	rs74639401	0	134264213	C	T
11	rs74622686	0	134264227	A	G
11	rs60337613	0	134264255	T	C
11	rs78212286	0	134264491	C	A
11	rs75373472	0	134264506	T	G
11	rs111711955	0	134264529	A	G
11	rs77478906	0	134264596	T	C
11	rs78975867	0	134264729	G	A
11	rs79449985	0	134265121	C	T
11	rs77897340	0	134265173	C	T
11	rs75842822	0	134265236	C	T
11	rs2360225	0	134265254	A	G
11	rs877456	0	134265315	T	C
11	rs55751035	0	134265723	C	T
11	rs74321614	0	134265789	T	C
11	rs7928758	0	134265967	T	G
11	rs878987	0	134266372	A	G
11	rs75474440	0	134267092	C	T
11	rs746431	0	134267093	A	G
11	rs76369658	0	134268110	C	T
11	rs2165313	0	134268411	T	C
11	rs11820880	0	134268453	T	C
11	rs7929612	0	134268634	C	T
11	rs7948031	0	134269091	T	C
11	rs117426441	0	134269092	G	A
11	rs78642342	0	134269120	G	A
11	rs4937882	0	134269637	C	T
11	rs75190711	0	134269772	G	C
11	rs79416046	0	134270003	C	T
11	rs11823810	0	134270070	A	G
11	rs34702205	0	134270721	G	A
11	rs56007027	0	134270955	G	A
11	rs11822913	0	134271645	T	A
11	rs115520674	0	134271646	A	T
11	rs11600529	0	134271665	C	T
11	rs11822935	0	134271771	T	C
11	rs11825120	0	134271805	A	G
11	rs76956658	0	134272144	G	A
11	rs7945585	0	134272451	G	A
11	rs11826381	0	134273304	A	G
11	rs10894810	0	134273559	C	T
11	rs188136902	0	134273878	T	C
11	rs78033321	0	134274550	C	A
11	rs11602310	0	134274575	G	A
11	rs1866769	0	134274676	A	G
11	rs1866768	0	134274710	A	G
11	rs1866767	0	134274763	C	T
11	rs11223784	0	134275922	C	T
11	rs11223785	0	134275986	G	A
11	rs7932600	0	134276142	A	G
11	rs56766695	0	134276302	A	G
11	rs11223786	0	134276864	C	A
11	rs56387937	0	134276970	C	T
11	rs75184941	0	134277750	G	A
11	rs11223787	0	134277978	G	A
11	rs113328990	0	134278010	G	T
11	rs145823398	0	134279191	A	G
11	rs11824649	0	134279352	T	C
11	rs56134226	0	134279882	T	C
11	rs56330625	0	134280067	G	A
11	rs55986667	0	134280126	A	C
11	rs28378882	0	134280503	G	T
11	rs28625034	0	134280504	C	T
11	rs28402124	0	134280521	T	C
11	rs7108503	0	134280766	A	G
11	rs7108756	0	134280860	C	A
11	rs117922338	0	134281002	A	C
11	rs7109198	0	134281220	C	T
11	rs78760579	0	134281332	T	G
11	rs11223791	0	134282729	T	C
11	rs57755918	0	134285414	A	G
11	rs118093188	0	134286195	A	G
11	rs77416809	0	134286513	G	A
11	rs78751202	0	134286609	T	C
11	rs11223794	0	134287396	C	T
11	rs1440480	0	134290032	A	G
11	rs55646072	0	134292765	G	T
11	rs56129946	0	134292819	C	T
11	rs117888273	0	134293103	G	T
11	rs4937883	0	134293443	A	G
11	rs77867811	0	134293610	A	G
11	rs79604026	0	134294286	G	A
11	rs1561613	0	134294571	T	A
11	rs148198139	0	134294638	A	G
11	rs2119299	0	134294730	C	T
11	rs55943924	0	134294813	G	A
11	rs79356686	0	134295113	G	A
11	rs77788507	0	134295219	T	A
11	rs12221557	0	134295518	C	T
11	rs78752425	0	134295774	G	A
11	rs893949	0	134296384	C	T
11	rs11223796	0	134296542	G	A
11	rs733856	0	134296641	A	G
11	rs4340067	0	134296945	A	C
11	rs11223797	0	134297061	T	G
11	rs4937884	0	134297110	A	G
11	rs10750561	0	134297345	A	G
11	rs10894811	0	134297678	C	T
11	rs76677120	0	134297779	T	G
11	rs75801524	0	134297878	G	A
11	rs7106392	0	134298318	C	G
11	rs1561612	0	134299606	T	C
11	rs920481	0	134299864	G	A
11	rs920480	0	134299945	G	C
11	rs12281210	0	134299948	A	G
11	rs12294512	0	134299961	G	A
11	rs117145806	0	134300185	T	C
11	rs10219279	0	134300267	A	T
11	rs7937081	0	134300415	A	G
11	rs10219432	0	134300559	C	T
11	rs7937326	0	134300644	A	C
11	rs2884941	0	134300921	C	T
11	rs1561611	0	134301136	C	T
11	rs78365398	0	134301352	A	G
11	rs1561610	0	134301403	A	G
11	rs1975391	0	134301569	A	C
11	rs11223799	0	134301693	G	T
11	rs10791360	0	134301899	C	A
11	rs4936231	0	134302141	A	G
11	rs11223800	0	134302148	C	A
11	rs4937885	0	134302477	T	G
11	rs10750562	0	134302845	C	T
11	rs10791361	0	134303058	C	T
11	rs10894812	0	134303121	C	T
11	rs75111533	0	134303257	T	A
11	rs7949167	0	134303306	C	G
11	rs6590740	0	134303405	A	G
11	rs7935849	0	134303426	T	C
11	rs4937886	0	134303586	C	T
11	rs4937887	0	134303682	T	C
11	rs4937888	0	134303701	G	A
11	rs4937889	0	134303908	C	T
11	rs11223801	0	134304056	T	C
11	rs77627888	0	134304632	T	C
11	rs7925223	0	134304715	A	G
11	rs11223802	0	134304984	C	T
11	rs11223803	0	134305035	C	T
11	rs10791362	0	134305110	G	A
11	rs10750563	0	134305181	G	T
11	rs10736613	0	134305196	G	A
11	rs10791363	0	134305754	G	A
11	rs11223804	0	134306221	C	T
11	rs7933196	0	134306727	A	G
11	rs11223805	0	134306917	G	A
11	rs12221686	0	134306962	C	A
11	rs4245129	0	134307716	A	G
11	rs11223806	0	134307752	C	T
11	rs4245130	0	134307770	T	C
11	rs4245131	0	134308031	C	T
11	rs11223807	0	134308161	G	T
11	rs4937890	0	134308169	C	T
11	rs11223808	0	134308569	G	A
11	rs56323805	0	134308729	G	A
11	rs10894814	0	134308765	C	T
11	rs10791364	0	134308907	G	A
11	rs7484072	0	134308919	G	A
11	rs4643092	0	134309155	T	C
11	rs4575291	0	134309304	C	T
11	rs4460830	0	134309317	T	C
11	rs4575292	0	134309454	C	T
11	rs10894815	0	134309625	A	G
11	rs11223809	0	134309805	T	C
11	rs55917458	0	134309991	C	T
11	rs56126629	0	134310000	G	A
11	rs4264165	0	134310801	G	C
11	rs11223810	0	134311604	C	T
11	rs75992462	0	134311772	T	C
11	rs11223811	0	134311804	G	A
11	rs10732874	0	134311979	T	C
11	rs10750569	0	134312019	C	T
11	rs7935549	0	134312341	C	T
11	rs7950809	0	134312443	T	G
11	rs7935790	0	134312488	C	T
11	rs11223813	0	134312742	T	C
11	rs11223814	0	134312775	A	G
11	rs11223815	0	134313146	C	G
11	rs12576256	0	134313681	C	A
11	rs12802834	0	134315229	G	A
11	rs10894817	0	134315244	C	T
11	rs12287744	0	134315273	G	A
11	rs11223816	0	134315499	G	A
11	rs12225170	0	134316187	C	T
11	rs10894818	0	134316222	G	A
11	rs55888805	0	134316231	C	G
11	rs7938546	0	134316532	T	G
11	rs150297471	0	134316534	C	T
11	rs11223817	0	134316587	G	A
11	rs7934317	0	134317228	C	G
11	rs4390362	0	134317377	C	T
11	rs183992250	0	134317472	C	G
11	rs11223819	0	134318228	C	T
11	rs11223820	0	134318482	A	G
11	rs10128718	0	134319582	T	C
11	rs10128652	0	134319718	G	C
11	rs35624240	0	134319838	A	G
11	rs35419292	0	134320343	T	C
11	rs73034335	0	134322262	C	T
11	rs7926191	0	134322328	C	T
11	rs11223822	0	134322867	C	T
11	rs11601026	0	134323250	T	C
11	rs4245132	0	134323342	A	G
11	rs4245133	0	134323444	C	T
11	rs11223824	0	134323455	G	A
11	rs4937891	0	134323597	C	T
11	rs73034340	0	134323771	T	A
11	rs10791367	0	134324387	T	C
11	rs10894821	0	134324677	A	G
11	rs11223825	0	134325046	C	G
11	rs10894822	0	134325175	G	A
11	rs10791368	0	134325318	C	T
11	rs11223826	0	134325328	A	C
11	rs10791369	0	134325431	T	A
11	rs11223827	0	134326336	T	C
11	rs11223828	0	134326363	C	T
11	rs10894823	0	134326516	T	C
11	rs11223829	0	134326518	C	T
11	rs34304413	0	134328254	G	A
11	rs4937892	0	134329063	A	G
11	rs10160471	0	134329294	A	G
11	rs10160807	0	134329368	G	A
11	rs10791370	0	134329581	A	G
11	rs12802879	0	134329835	C	G
11	rs73034363	0	134330045	A	C
11	rs12226875	0	134330254	G	C
11	rs7115342	0	134330399	G	A
11	rs10894827	0	134330404	C	T
11	rs11223841	0	134330409	C	T
11	rs11223842	0	134330418	A	G
11	rs7115253	0	134330488	C	T
11	rs118128114	0	134331248	G	A
11	rs191215581	0	134331307	T	C
11	rs4075617	0	134331380	G	C
11	rs4335562	0	134332113	C	A
11	rs11223843	0	134332177	C	T
11	rs4937893	0	134332593	A	C
11	rs35483338	0	134332616	A	T
11	rs34572307	0	134332624	A	G
11	rs66853247	0	134332800	T	C
11	rs67260687	0	134333087	C	T
11	rs34064974	0	134333351	A	G
11	rs4937894	0	134333360	A	G
11	rs73034383	0	134333658	C	T
11	rs11223844	0	134333794	C	T
11	rs67206424	0	134334574	G	A
11	rs67901227	0	134334611	T	C
11	rs35135125	0	134334619	A	G
11	rs146641473	0	134334903	C	T
11	rs77114565	0	134335225	G	A
11	rs7106366	0	134335717	A	G
11	rs4495909	0	134335720	T	C
11	rs4559699	0	134335917	A	T
11	rs3935519	0	134335953	C	T
11	rs73034390	0	134336459	T	C
11	rs4937896	0	134336887	C	T
11	rs11223846	0	134337220	C	T
11	rs7350520	0	134337361	A	G
11	rs78071771	0	134337566	T	G
11	rs10894828	0	134337728	A	G
11	rs10791371	0	134337850	C	T
11	rs117679632	0	134337933	G	A
11	rs11223847	0	134338347	C	T
11	rs11223848	0	134338515	G	A
11	rs74340720	0	134339297	G	C
11	rs7117021	0	134339632	T	C
11	rs11223849	0	134339640	A	G
11	rs9783310	0	134339651	C	G
11	rs7131504	0	134339693	G	A
11	rs73034394	0	134339741	C	T
11	rs4937897	0	134340279	G	C
11	rs10894829	0	134340403	G	A
11	rs10791372	0	134340457	T	G
11	rs11223851	0	134340748	G	C
11	rs11223852	0	134341183	C	T
11	rs117359673	0	134341435	T	G
11	rs12418947	0	134342005	G	A
11	rs75339183	0	134342532	G	C
11	rs11223853	0	134342781	C	T
11	rs4128665	0	134342782	T	C
11	rs4128666	0	134343048	G	A
11	rs4579940	0	134343932	T	C
11	rs4567482	0	134343947	C	T
11	rs4522185	0	134343958	T	C
11	rs35379631	0	134344068	C	T
11	rs4936232	0	134344525	T	C
11	rs4936233	0	134344729	C	A
11	rs11223854	0	134344843	A	C
11	rs117856120	0	134345192	G	A
11	rs4245134	0	134345428	A	G
11	rs117003879	0	134345870	T	C
11	rs7130091	0	134346119	A	G
11	rs4937898	0	134346430	C	A
11	rs4937899	0	134346431	A	G
11	rs73036312	0	134346497	G	T
11	rs10791373	0	134347974	C	T
11	rs117239456	0	134348058	T	G
11	rs4245135	0	134348134	T	G
11	rs11223856	0	134348139	G	A
11	rs76450250	0	134348216	T	C
11	rs10894830	0	134348291	G	A
11	rs10791374	0	134348426	A	G
11	rs11824640	0	134348650	C	T
11	rs11819954	0	134348704	A	G
11	rs60829123	0	134348726	C	T
11	rs4281495	0	134348756	T	A
11	rs7941895	0	134348915	C	T
11	rs61910482	0	134349208	G	A
11	rs11223857	0	134349224	C	T
11	rs61910483	0	134349326	A	T
11	rs7121146	0	134349542	G	C
11	rs10894831	0	134349754	A	G
11	rs11223858	0	134350107	C	T
11	rs12419998	0	134350108	G	A
11	rs56737742	0	134351075	G	A
11	rs11223859	0	134351243	G	T
11	rs56291804	0	134351268	T	C
11	rs7925572	0	134351885	C	T
11	rs6590741	0	134352219	G	T
11	rs11606721	0	134352896	G	C
11	rs11600556	0	134352951	T	G
11	rs76131411	0	134352974	C	T
11	rs10894832	0	134352975	A	G
11	rs141912147	0	134353399	C	T
11	rs7111077	0	134353827	A	G
11	rs61349996	0	134353946	A	G
11	rs75560348	0	134354140	A	G
11	rs4076615	0	134354443	A	G
11	rs4076616	0	134354512	G	A
11	rs11607792	0	134354531	C	T
11	rs4335563	0	134354648	A	G
11	rs11601681	0	134354659	T	C
11	rs11603653	0	134354718	A	G
11	rs7116103	0	134355088	G	A
11	rs7119746	0	134355933	A	G
11	rs11602971	0	134356705	C	T
11	rs12418713	0	134357023	C	T
11	rs77116101	0	134357078	C	A
11	rs12418724	0	134357150	C	G
11	rs59375486	0	134357770	A	G
11	rs7119754	0	134359186	G	A
11	rs4457763	0	134359194	A	G
11	rs11223863	0	134359808	A	G
11	rs4469900	0	134360064	G	A
11	rs117555492	0	134360333	G	A
11	rs113209969	0	134360350	C	T
11	rs111884379	0	134360586	A	G
11	rs113079643	0	134361597	C	T
11	rs4471437	0	134362384	T	A
11	rs184181614	0	134363035	T	A
11	rs61910487	0	134364797	G	A
11	rs138326487	0	134364999	A	T
11	rs113242741	0	134366228	G	T
11	rs11223870	0	134366256	G	A
11	rs111671280	0	134366810	G	A
11	rs59254338	0	134367136	G	A
11	rs11606333	0	134367330	G	A
11	rs7117302	0	134367484	T	G
11	rs73036335	0	134367642	T	A
11	rs4512874	0	134367663	C	A
11	rs4576835	0	134367664	T	G
11	rs4268526	0	134367820	C	A
11	rs4578403	0	134367977	G	A
11	rs12577387	0	134368252	C	T
11	rs79817170	0	134368765	G	A
11	rs77200068	0	134368766	C	T
11	rs11223871	0	134368792	C	T
11	rs11223872	0	134368807	C	A
11	rs11223873	0	134369170	A	G
11	rs7109883	0	134369417	G	T
11	rs11223874	0	134369628	A	G
11	rs11223875	0	134369755	A	G
11	rs7950968	0	134370291	T	C
11	rs11223876	0	134370292	G	A
11	rs7936220	0	134370586	C	G
11	rs61910490	0	134370657	G	T
11	rs4937904	0	134371119	A	G
11	rs59057270	0	134371265	T	C
11	rs11600295	0	134371311	G	A
11	rs55981903	0	134372248	T	C
11	rs11223877	0	134372527	A	G
11	rs4937905	0	134373419	A	T
11	rs58327513	0	134373462	A	G
11	rs11605721	0	134373881	A	C
11	rs12804946	0	134374111	G	A
11	rs12804812	0	134374153	C	T
11	rs61191138	0	134374269	C	T
11	rs12574933	0	134374708	C	T
11	rs73036346	0	134374713	C	T
11	rs4582990	0	134374772	T	C
11	rs11223878	0	134375308	T	G
11	rs61910491	0	134375557	G	A
11	rs61910492	0	134375575	T	C
11	rs4528346	0	134375776	G	T
11	rs75712899	0	134376082	T	G
11	rs7946411	0	134376084	T	C
11	rs10894834	0	134376325	A	C
11	rs61910493	0	134376558	G	A
11	rs11604268	0	134376622	A	G
11	rs77070540	0	134377227	T	G
11	rs12796502	0	134377708	T	C
11	rs75252979	0	134377889	T	C
11	rs61910496	0	134377915	T	G
11	rs66537956	0	134377975	G	T
11	rs35097692	0	134377978	G	A
11	rs73036358	0	134378235	C	T
11	rs79126357	0	134378236	G	A
11	rs4937906	0	134378348	G	C
11	rs111425423	0	134378391	T	C
11	rs370946961	0	134378425	C	G
11	rs74826231	0	134378520	A	G
11	rs77167234	0	134378893	T	C
11	rs7937148	0	134379060	T	A
11	rs78958473	0	134379083	A	G
11	rs78153233	0	134379297	C	T
11	rs74451874	0	134379438	C	T
11	rs117433606	0	134379443	A	C
11	rs77035130	0	134379890	T	C
11	rs117129241	0	134379980	C	T
11	rs114321875	0	134380050	T	C
11	rs117149759	0	134380116	C	T
11	rs12276453	0	134380120	C	T
11	rs75493105	0	134380429	A	G
11	rs75187237	0	134380488	C	T
11	rs3924981	0	134380711	G	C
11	rs4427580	0	134381231	A	G
11	rs4245136	0	134381546	A	G
11	rs4606492	0	134381569	G	A
11	rs4357701	0	134381582	G	A
11	rs11223879	0	134381739	C	G
11	rs61230581	0	134381842	T	C
11	rs60718772	0	134381990	C	T
11	rs59652355	0	134381999	A	G
11	rs56668652	0	134382054	A	G
11	rs56722435	0	134382314	A	G
11	rs61464189	0	134382338	A	G
11	rs57004182	0	134382365	G	A
11	rs59601502	0	134382646	C	T
11	rs61910520	0	134383072	A	C
11	rs61910521	0	134383266	C	G
11	rs7925307	0	134383352	T	C
11	rs61910522	0	134383597	A	G
11	rs61910523	0	134383599	G	A
11	rs377250313	0	134383615	A	G
11	rs76042035	0	134383697	C	T
11	rs116896039	0	134383714	T	C
11	rs76026394	0	134383848	G	T
11	rs74872374	0	134383874	C	T
11	rs79327862	0	134384043	C	A
11	rs61910525	0	134384102	A	G
11	rs10750572	0	134384387	G	C
11	rs12221828	0	134384580	A	G
11	rs146311759	0	134384604	C	T
11	rs78800140	0	134384687	T	G
11	rs111793124	0	134385025	A	G
11	rs117786140	0	134385026	C	T
11	rs73036375	0	134385168	C	T
11	rs11223880	0	134386313	T	G
11	rs61910526	0	134386519	C	G
11	rs61910527	0	134386530	C	G
11	rs12797672	0	134386613	T	C
11	rs7951177	0	134386701	G	A
11	rs7933606	0	134387446	G	T
11	rs7933502	0	134387458	C	T
11	rs12419058	0	134387515	C	T
11	rs61910528	0	134387826	A	G
11	rs61910529	0	134388029	G	A
11	rs3934863	0	134388552	T	A
11	rs3935330	0	134388943	T	A
11	rs3935329	0	134388955	T	G
11	rs61910530	0	134389316	G	C
11	rs61910531	0	134389529	G	A
11	rs61910532	0	134389535	A	G
11	rs61910533	0	134389808	G	A
11	rs61910534	0	134390215	A	G
11	rs61910535	0	134390316	T	C
11	rs7948792	0	134390943	A	G
11	rs7949323	0	134391132	G	A
11	rs7949139	0	134391209	A	G
11	rs7936175	0	134391551	T	C
11	rs12420612	0	134391593	C	T
11	rs61910536	0	134391603	C	T
11	rs7128583	0	134391747	A	G
11	rs61910537	0	134392432	G	A
11	rs10894835	0	134392906	C	T
11	rs57234634	0	134393025	A	T
11	rs7936730	0	134395242	A	G
11	rs79076856	0	134395301	C	A
11	rs10894836	0	134395448	C	T
11	rs7952453	0	134395635	T	G
11	rs61910539	0	134395978	T	C
11	rs11600008	0	134396173	C	T
11	rs61910540	0	134397357	G	C
11	rs79127612	0	134398295	C	T
11	rs150138620	0	134398654	A	G
11	rs61910542	0	134398890	G	A
11	rs77356843	0	134399145	T	C
11	rs4936236	0	134399594	G	A
11	rs4936237	0	134399736	T	C
11	rs4936238	0	134399760	G	A
11	rs76028987	0	134400805	T	C
11	rs77018746	0	134400905	C	G
11	rs12418354	0	134401302	T	C
11	rs10791377	0	134401754	A	T
11	rs10750573	0	134401780	A	G
11	rs55659847	0	134402324	C	T
11	rs7944093	0	134402611	A	G
11	rs33999186	0	134403004	C	T
11	rs12273199	0	134403183	C	T
11	rs11223888	0	134403389	C	T
11	rs12287910	0	134403616	A	C
11	rs3924413	0	134404193	G	A
11	rs76546472	0	134404479	A	T
11	rs4936239	0	134405033	G	C
11	rs6590742	0	134405964	A	G
11	rs6590743	0	134405996	A	G
11	rs6590744	0	134406059	A	G
11	rs7109085	0	134406309	C	T
11	rs147509803	0	134406386	G	T
11	rs11602388	0	134406903	T	C
11	rs10894837	0	134407108	A	C
11	rs11600683	0	134407305	C	T
11	rs12272206	0	134407370	C	G
11	rs11600736	0	134407406	G	T
11	rs34796975	0	134408575	G	A
11	rs34791591	0	134408581	G	C
11	rs6590745	0	134408935	C	T
11	rs7129387	0	134408988	G	T
11	rs35072498	0	134409243	C	G
11	rs76022972	0	134409341	G	T
11	rs12417998	0	134409652	G	A
11	rs61911865	0	134409677	G	A
11	rs11602023	0	134409981	G	A
11	rs61911866	0	134410045	C	T
11	rs11223889	0	134410197	T	C
11	rs7103313	0	134410212	C	A
11	rs4325325	0	134410451	C	T
11	rs4625482	0	134410565	G	A
11	rs12278035	0	134410606	G	C
11	rs10894838	0	134410837	G	T
11	rs7107863	0	134411391	C	T
11	rs12418737	0	134411434	C	T
11	rs7930732	0	134411435	G	A
11	rs7108293	0	134411731	C	T
11	rs3922657	0	134411781	T	C
11	rs4491247	0	134411809	T	C
11	rs6590746	0	134411914	T	C
11	rs12280153	0	134412059	G	A
11	rs11603227	0	134412112	G	C
11	rs11223892	0	134412307	A	G
11	rs11223893	0	134412414	C	T
11	rs10894839	0	134412774	C	T
11	rs11223894	0	134412800	G	A
11	rs75521445	0	134412867	C	A
11	rs77944592	0	134413683	C	T
11	rs7938789	0	134413722	C	G
11	rs7941918	0	134413972	A	G
11	rs73593289	0	134414325	C	T
11	rs10791378	0	134414424	A	G
11	rs11223895	0	134414496	T	C
11	rs11223896	0	134414597	G	T
11	rs11825319	0	134414622	G	A
11	rs7942818	0	134414657	C	T
11	rs7945798	0	134414774	C	G
11	rs118003852	0	134415541	C	T
11	rs4525252	0	134415543	T	A
11	rs12287648	0	134416212	G	A
11	rs34861820	0	134416360	T	C
11	rs61908863	0	134416490	G	A
11	rs10791379	0	134416685	A	G
11	rs10791380	0	134416704	C	T
11	rs10791381	0	134416860	G	A
11	rs7936692	0	134417759	G	A
11	rs76776526	0	134418452	A	G
11	rs4937907	0	134418459	C	T
11	rs7940755	0	134418934	C	G
11	rs183119701	0	134419168	G	A
11	rs12806825	0	134421456	T	G
11	rs12288735	0	134421798	G	T
11	rs76904687	0	134421971	A	T
11	rs75201574	0	134422722	T	C
11	rs11223899	0	134423252	C	T
11	rs61908867	0	134423307	T	A
11	rs73038356	0	134423543	T	C
11	rs112166515	0	134423761	C	G
11	rs4936240	0	134423823	T	A
11	rs34944754	0	134424092	G	A
11	rs75152599	0	134424802	G	A
11	rs116934354	0	134424952	G	T
11	rs4597081	0	134425315	C	T
11	rs7118423	0	134425833	A	G
11	rs76051920	0	134426034	G	A
11	rs13377274	0	134426461	A	G
11	rs61908870	0	134427176	G	A
11	rs75555646	0	134427596	G	A
11	rs11223900	0	134427657	G	C
11	rs73595010	0	134428126	C	T
11	rs10894842	0	134428586	G	A
11	rs74525686	0	134429683	G	A
11	rs12800764	0	134429821	C	T
11	rs12800788	0	134429855	C	T
11	rs7113440	0	134430272	A	G
11	rs143685771	0	134430660	C	T
11	rs11223901	0	134430826	A	G
11	rs11223902	0	134431218	T	G
11	rs61440209	0	134431368	A	G
11	rs12789838	0	134431676	C	T
11	rs11223903	0	134431715	A	C
11	rs74804910	0	134431779	G	T
11	rs11223904	0	134431834	T	G
11	rs142927122	0	134431908	A	G
11	rs4936241	0	134432050	G	A
11	rs11223906	0	134432080	T	C
11	rs12574383	0	134433004	C	T
11	rs12575528	0	134433019	T	C
11	rs12574399	0	134433069	G	T
11	rs78817699	0	134433221	T	C
11	rs11223907	0	134433271	A	C
11	rs75706939	0	134433670	C	T
11	rs141435516	0	134434045	C	T
11	rs60813067	0	134434086	C	T
11	rs79081419	0	134434697	G	C
11	rs77522230	0	134435090	C	T
11	rs78410889	0	134435178	G	T
11	rs78605372	0	134435383	C	T
11	rs77074429	0	134435720	A	G
11	rs75524069	0	134435790	A	T
11	rs58575564	0	134435870	G	A
11	rs74624226	0	134436048	T	A
11	rs56952827	0	134436323	C	A
11	rs79198148	0	134436529	C	T
11	rs61908906	0	134436599	G	A
11	rs7929054	0	134437138	T	C
11	rs6590749	0	134437385	G	C
11	rs4937908	0	134437873	T	G
11	rs76331104	0	134438262	A	G
11	rs12287452	0	134438961	A	G
11	rs4132239	0	134438991	C	T
11	rs4129604	0	134439125	A	G
11	rs74718041	0	134439166	T	A
11	rs149733594	0	134439681	A	T
11	rs10894843	0	134440132	C	A
11	rs11223908	0	134440192	A	G
11	rs76705841	0	134440263	C	T
11	rs117168003	0	134441438	C	G
11	rs4937909	0	134441821	T	C
11	rs148706998	0	134442208	C	T
11	rs4497424	0	134442417	C	T
11	rs4362161	0	134442493	A	G
11	rs4937911	0	134443468	C	T
11	rs11223909	0	134443554	A	G
11	rs4612821	0	134444050	C	T
11	rs12099351	0	134444801	T	C
11	rs4937912	0	134444923	C	G
11	rs56301156	0	134444986	T	A
11	rs56059242	0	134444987	G	A
11	rs7946099	0	134445018	G	A
11	rs76529930	0	134445139	T	C
11	rs75580958	0	134445140	G	A
11	rs35327266	0	134445199	C	A
11	rs34655993	0	134445315	G	A
11	rs11223911	0	134445343	G	A
11	rs79812921	0	134445424	C	T
11	rs78926050	0	134445695	A	C
11	rs4937913	0	134446211	C	T
11	rs4937914	0	134446469	C	T
11	rs4937915	0	134446470	A	G
11	rs4937916	0	134446506	C	T
11	rs10894844	0	134447404	C	T
11	rs147103972	0	134447845	G	A
11	rs10894845	0	134448470	C	T
11	rs10894846	0	134448815	A	C
11	rs9919597	0	134448928	G	A
11	rs149713350	0	134448982	G	A
11	rs9919596	0	134449111	C	A
11	rs9919607	0	134449247	G	A
11	rs11223912	0	134449758	G	A
11	rs58123928	0	134449779	A	C
11	rs12807438	0	134451870	T	C
11	rs4482042	0	134451935	T	C
11	rs148795828	0	134451979	T	G
11	rs12806964	0	134452124	G	A
11	rs7122711	0	134453680	T	C
11	rs10791382	0	134454503	T	C
11	rs35839531	0	134454647	G	C
11	rs139773899	0	134454718	G	A
11	rs7936271	0	134454789	G	A
11	rs6590750	0	134455203	T	G
11	rs4937917	0	134455278	T	G
11	rs4937918	0	134455371	A	C
11	rs10894848	0	134455747	C	T
11	rs4411287	0	134455749	C	A
11	rs12799211	0	134457599	C	T
11	rs10894849	0	134457783	G	T
11	rs4245137	0	134458118	A	G
11	rs4245138	0	134458153	G	A
11	rs11223914	0	134458748	C	T
11	rs150357023	0	134460164	G	A
11	rs10894850	0	134460324	T	C
11	rs76670863	0	134461105	T	G
11	rs4245139	0	134463411	A	T
11	rs10791383	0	134464014	T	G
11	rs7108471	0	134464532	A	T
11	rs34135450	0	134464533	C	T
11	rs4937919	0	134465220	T	C
11	rs4937920	0	134465744	C	T
11	rs7925548	0	134466278	T	A
11	rs7926027	0	134466656	T	C
11	rs10894851	0	134467067	T	C
11	rs10894852	0	134468463	G	A
11	rs12279808	0	134470178	C	T
11	rs10791384	0	134470507	T	C
11	rs4300405	0	134472661	T	A
11	rs150843600	0	134473168	A	T
11	rs10894854	0	134473365	C	A
11	rs10750575	0	134473872	C	A
11	rs7113773	0	134473947	T	A
11	rs7128409	0	134474169	C	T
11	rs143431378	0	134474445	C	T
11	rs9988879	0	134474758	G	A
11	rs4411286	0	134475308	C	T
11	rs142629826	0	134475495	C	T
11	rs4315093	0	134475682	C	T
11	rs6421618	0	134475781	T	C
11	rs139372637	0	134476280	T	A
11	rs7107009	0	134476362	G	A
11	rs7106815	0	134476412	C	T
11	rs7118368	0	134477024	C	T
11	rs78180225	0	134478386	G	A
11	rs1944864	0	134479291	A	G
11	rs1944865	0	134479371	A	T
11	rs4550236	0	134479892	C	T
11	rs3017971	0	134480099	A	G
11	rs3017972	0	134480291	A	C
11	rs3017973	0	134480516	C	T
11	rs3019689	0	134481078	G	A
11	rs3017974	0	134481403	C	T
11	rs1944866	0	134482466	T	C
11	rs7113634	0	134482756	G	A
11	rs9667811	0	134483015	G	A
11	rs58664545	0	134483079	G	A
11	rs57687175	0	134483176	A	G
11	rs61154338	0	134483198	G	A
11	rs3017976	0	134483394	C	T
11	rs3019687	0	134483871	A	C
11	rs11223918	0	134484003	T	C
11	rs3019686	0	134484141	T	C
11	rs2156701	0	134484246	A	G
11	rs4245140	0	134484487	A	G
11	rs2156702	0	134484547	C	G
11	rs2156703	0	134484711	T	C
11	rs2156704	0	134485021	T	C
11	rs2000856	0	134485101	T	C
11	rs3019685	0	134485352	A	G
11	rs2000858	0	134485458	A	G
11	rs2000859	0	134485499	T	G
11	rs67824656	0	134485625	T	G
11	rs2226891	0	134486796	T	G
11	rs2097112	0	134486859	A	G
11	rs56167774	0	134487221	G	T
11	rs11821186	0	134487480	T	C
11	rs143857172	0	134487496	C	T
11	rs3019684	0	134487605	G	C
11	rs3019683	0	134488163	T	C
11	rs2097113	0	134488572	G	A
11	rs7950440	0	134488595	T	C
11	rs2097114	0	134488644	T	C
11	rs3019682	0	134488690	C	G
11	rs3017978	0	134489279	C	T
11	rs3019681	0	134489717	A	T
11	rs138447219	0	134489902	C	T
11	rs3019680	0	134490000	C	T
11	rs3019679	0	134490077	G	T
11	rs3019678	0	134490127	C	T
11	rs3017979	0	134490388	T	C
11	rs142370288	0	134490531	G	A
11	rs3019677	0	134490599	T	G
11	rs2000860	0	134490641	C	G
11	rs3019676	0	134490687	C	T
11	rs4937922	0	134490977	G	A
11	rs3019675	0	134490998	C	T
11	rs3019674	0	134491369	T	C
11	rs3019673	0	134491488	C	T
11	rs3017980	0	134492509	T	G
11	rs3019672	0	134492684	G	C
11	rs3017982	0	134492920	G	A
11	rs2187463	0	134493110	G	A
11	rs2187464	0	134493127	A	G
11	rs2187465	0	134493161	G	C
11	rs2156705	0	134493327	A	G
11	rs3017983	0	134493977	G	A
11	rs3019671	0	134494054	C	T
11	rs140012583	0	134494462	A	G
11	rs3019670	0	134494468	A	C
11	rs3017984	0	134495011	G	A
11	rs3019669	0	134495764	G	C
11	rs3019668	0	134495874	G	A
11	rs2000862	0	134496459	A	G
11	rs3019667	0	134496674	C	T
11	rs1944879	0	134498065	G	C
11	rs1944878	0	134498120	A	C
11	rs1944877	0	134498385	G	A
11	rs72653411	0	134498637	G	A
11	rs117893360	0	134498639	A	G
11	rs7122771	0	134499106	T	C
11	rs3019638	0	134500531	C	T
11	rs7115305	0	134500922	G	A
11	rs10894855	0	134501203	T	C
11	rs3019639	0	134501763	C	A
11	rs3019640	0	134501885	T	C
11	rs3019641	0	134502040	A	G
11	rs3019642	0	134502285	G	A
11	rs3017970	0	134502530	T	A
11	rs3017969	0	134502649	G	C
11	rs3017968	0	134503079	T	C
11	rs3019643	0	134503242	A	G
11	rs3019644	0	134503875	C	T
11	rs4936242	0	134504018	G	A
11	rs4343039	0	134504060	T	G
11	rs4937923	0	134504133	C	T
11	rs4937924	0	134504134	A	G
11	rs148455696	0	134504235	C	A
11	rs4466855	0	134504239	C	T
11	rs4545574	0	134504278	A	G
11	rs4529891	0	134504398	C	G
11	rs3017967	0	134504584	T	C
11	rs2187466	0	134504614	G	A
11	rs3017966	0	134504819	A	C
11	rs3019645	0	134504859	G	A
11	rs3019646	0	134505056	G	C
11	rs77167303	0	134505118	G	A
11	rs3019647	0	134505134	G	A
11	rs3019648	0	134505872	T	C
11	rs3019649	0	134506052	T	C
11	rs3019650	0	134506483	C	A
11	rs3017965	0	134506955	C	A
11	rs3017964	0	134507408	C	T
11	rs949112	0	134507482	A	G
11	rs3019651	0	134507623	C	T
11	rs949111	0	134507926	T	A
11	rs117388701	0	134507993	C	T
11	rs78588320	0	134508150	T	C
11	rs3017963	0	134508438	A	G
11	rs3019652	0	134508966	T	C
11	rs3019654	0	134509641	T	C
11	rs3018015	0	134510309	T	C
11	rs3019655	0	134510563	G	T
11	rs3019656	0	134510741	T	C
11	rs11223922	0	134511210	C	A
11	rs3018014	0	134511261	T	A
11	rs3019657	0	134511647	G	A
11	rs3018013	0	134512715	C	T
11	rs3019658	0	134512956	G	A
11	rs3018012	0	134512957	G	A
11	rs11223923	0	134513044	G	A
11	rs11223924	0	134513162	G	A
11	rs11223925	0	134513438	C	T
11	rs3019659	0	134513448	G	A
11	rs949110	0	134514282	T	C
11	rs79399259	0	134514575	G	A
11	rs3018011	0	134514679	G	T
11	rs3018009	0	134515510	A	G
11	rs3019660	0	134515724	G	A
11	rs3019661	0	134516348	C	T
11	rs3018008	0	134516427	T	C
11	rs3018007	0	134517052	C	T
11	rs11223926	0	134517478	G	A
11	rs3019662	0	134518738	C	T
11	rs2226892	0	134519606	C	A
11	rs61910769	0	134520818	T	C
11	rs3019663	0	134521051	T	C
11	rs11532042	0	134521301	G	A
11	rs3018005	0	134523498	C	T
11	rs3018004	0	134523500	G	A
11	rs78180382	0	134524430	G	A
11	rs11603151	0	134524449	G	A
11	rs3018003	0	134524663	A	C
11	rs3019664	0	134525406	A	G
11	rs3019665	0	134525634	C	T
11	rs11223927	0	134525648	G	A
11	rs181269440	0	134525680	C	T
11	rs3018001	0	134526280	T	C
11	rs112667605	0	134526951	C	T
11	rs114529218	0	134526983	G	A
11	rs11223928	0	134527421	C	T
11	rs1123501	0	134527562	G	A
11	rs60471450	0	134528873	G	T
11	rs3019637	0	134529499	C	T
11	rs118027393	0	134530076	C	T
11	rs3017987	0	134530291	G	A
11	rs74856908	0	134530396	C	T
11	rs999786	0	134530726	T	A
11	rs999785	0	134531267	A	C
11	rs117958245	0	134531587	T	C
11	rs3017988	0	134531636	A	C
11	rs3017989	0	134531650	T	C
11	rs3017990	0	134531882	T	C
11	rs3017991	0	134531891	T	C
11	rs1893868	0	134532595	A	G
11	rs1944876	0	134532846	A	T
11	rs949109	0	134533494	A	G
11	rs12799798	0	134533576	G	C
11	rs76186275	0	134533704	T	C
11	rs76089077	0	134533774	C	T
11	rs11223929	0	134533869	G	A
11	rs3017992	0	134534942	A	C
11	rs949108	0	134535003	T	C
11	rs116998863	0	134535289	G	A
11	rs59613820	0	134535429	G	A
11	rs34453616	0	134535457	C	G
11	rs3019635	0	134535544	C	T
11	rs949107	0	134536000	G	T
11	rs79167984	0	134536766	G	A
11	rs3019634	0	134536937	G	A
11	rs3019633	0	134537108	C	G
11	rs3017993	0	134537383	C	G
11	rs3017994	0	134537732	A	G
11	rs11223933	0	134538212	C	G
11	rs1944875	0	134538795	T	A
11	rs3016419	0	134538843	G	A
11	rs2096773	0	134539212	G	T
11	rs948044	0	134539404	A	T
11	rs3017995	0	134539716	T	C
11	rs78584303	0	134539744	G	T
11	rs6590757	0	134540453	G	C
11	rs3019632	0	134540578	G	A
11	rs3017996	0	134541247	C	T
11	rs3019631	0	134541267	G	C
11	rs76189767	0	134541433	A	T
11	rs7946497	0	134541894	T	A
11	rs10894856	0	134542279	T	A
11	rs11223934	0	134542909	A	G
11	rs12274504	0	134542941	T	A
11	rs3016427	0	134543085	A	G
11	rs3019630	0	134543139	A	G
11	rs61910795	0	134543293	G	A
11	rs3016428	0	134544301	G	A
11	rs1939727	0	134544904	G	A
11	rs11223935	0	134545418	A	C
11	rs10894857	0	134545646	A	G
11	rs11825627	0	134545980	A	G
11	rs11820994	0	134546035	G	A
11	rs192471287	0	134546077	G	T
11	rs12791408	0	134546306	G	T
11	rs55662799	0	134546566	C	T
11	rs55980538	0	134546567	A	G
11	rs56205450	0	134546676	A	G
11	rs61910800	0	134547276	G	A
11	rs1939728	0	134547554	A	C
11	rs75090534	0	134547857	C	T
11	rs11603224	0	134547958	A	G
11	rs1939730	0	134548147	G	C
11	rs1939731	0	134548453	A	G
11	rs11223936	0	134548813	G	A
11	rs76585640	0	134548876	G	C
11	rs3016429	0	134548918	C	T
11	rs10894858	0	134549010	T	G
11	rs1892992	0	134549157	C	G
11	rs1892993	0	134549478	T	C
11	rs1892994	0	134549569	C	G
11	rs78466887	0	134549947	G	C
11	rs3019629	0	134550051	T	C
11	rs3017997	0	134550057	C	T
11	rs2155295	0	134550660	C	T
11	rs1944895	0	134551169	G	A
11	rs3016420	0	134551259	G	A
11	rs4439527	0	134551575	T	G
11	rs1944893	0	134551700	T	C
11	rs75037851	0	134551866	A	T
11	rs138452727	0	134551901	C	A
11	rs79693696	0	134552637	T	G
11	rs1893869	0	134553300	G	A
11	rs3016421	0	134553466	G	A
11	rs2155296	0	134553798	G	A
11	rs76184956	0	134553822	C	T
11	rs34559680	0	134554076	T	G
11	rs2000863	0	134554100	T	C
11	rs3017998	0	134554692	G	C
11	rs7111841	0	134554799	G	A
11	rs2096774	0	134554964	A	G
11	rs2156707	0	134555214	A	C
11	rs2155299	0	134555348	A	G
11	rs3016425	0	134555526	G	A
11	rs3017999	0	134556240	A	G
11	rs12098913	0	134556266	T	C
11	rs3737494	0	134556580	C	T
11	rs3737493	0	134556622	T	C
11	rs1939721	0	134556655	C	T
11	rs2282608	0	134556946	T	C
11	rs2282607	0	134557038	T	A
11	rs2282606	0	134557359	T	G
11	rs3016424	0	134557999	A	G
11	rs74420843	0	134559196	G	A
11	rs948046	0	134559204	A	G
11	rs3018000	0	134559475	T	G
11	rs2187467	0	134560189	C	T
11	rs2156706	0	134560357	A	G
11	rs77212654	0	134560620	A	T
11	rs75455923	0	134560854	G	T
11	rs4638321	0	134561194	C	T
11	rs1939720	0	134561571	T	A
11	rs11223939	0	134561678	C	T
11	rs11223940	0	134562283	T	C
11	rs1944870	0	134562295	C	T
11	rs11223941	0	134562616	T	C
11	rs11223942	0	134562734	G	A
11	rs11223944	0	134562832	G	A
11	rs11223946	0	134562968	G	C
11	rs150127616	0	134563096	C	T
11	rs142732943	0	134563189	T	C
11	rs113349494	0	134563418	C	T
11	rs11223947	0	134563643	T	C
11	rs11223948	0	134563654	G	A
11	rs11223949	0	134563735	G	A
11	rs11223950	0	134563813	T	C
11	rs11223951	0	134563918	G	A
11	rs11223952	0	134564126	T	C
11	rs151079608	0	134564282	C	T
11	rs60385395	0	134564680	T	C
11	rs11223953	0	134565375	T	C
11	rs11223954	0	134565417	A	C
11	rs1944871	0	134566116	A	G
11	rs28680389	0	134566275	G	A
11	rs11605177	0	134566423	A	T
11	rs3017985	0	134566439	G	C
11	rs3017986	0	134566586	A	G
11	rs117394358	0	134567809	G	A
11	rs79823690	0	134567878	C	T
11	rs146813810	0	134568166	G	T
11	rs12788448	0	134568812	G	C
11	rs11223955	0	134568904	C	T
11	rs11223956	0	134568942	T	C
11	rs12277397	0	134569102	G	T
11	rs11223957	0	134569120	G	A
11	rs3019627	0	134569646	G	A
11	rs12224700	0	134570087	T	C
11	rs3018002	0	134570192	T	C
11	rs12223636	0	134570214	G	C
11	rs80273906	0	134570519	G	A
11	rs11223958	0	134570935	C	T
11	rs143088551	0	134571186	C	T
11	rs7118729	0	134572169	G	A
11	rs11223959	0	134574261	C	T
11	rs139826270	0	134574906	C	T
11	rs1939726	0	134576216	G	A
11	rs145361304	0	134576452	C	T
11	rs1944872	0	134577633	T	A
11	rs4937933	0	134578733	C	A
11	rs7943590	0	134578735	A	C
11	rs11826073	0	134579241	G	A
11	rs4937935	0	134580591	A	T
11	rs80051554	0	134580634	T	G
11	rs1955023	0	134580920	C	A
11	rs61910820	0	134581277	A	G
11	rs147233849	0	134581381	T	C
11	rs4936244	0	134581403	A	C
11	rs28440152	0	134582491	G	A
11	rs4379864	0	134582746	G	A
11	rs11823478	0	134583198	A	G
11	rs10791385	0	134583554	T	C
11	rs118082978	0	134584211	A	G
11	rs6590759	0	134584801	T	A
11	rs7120885	0	134585056	A	C
11	rs6590760	0	134585109	C	T
11	rs147101156	0	134585632	C	T
11	rs10894859	0	134586703	T	C
11	rs12277680	0	134586708	A	G
11	rs948043	0	134586728	T	C
11	rs7929431	0	134587122	A	C
11	rs6590761	0	134588240	A	C
11	rs6590762	0	134588562	G	T
11	rs4936245	0	134589018	C	A
11	rs4936246	0	134589161	C	T
11	rs61909165	0	134589355	T	A
11	rs4937936	0	134589740	C	A
11	rs7119532	0	134589877	C	T
11	rs61456992	0	134589947	G	A
11	rs34748926	0	134592912	G	A
11	rs73600945	0	134594262	T	C
11	rs4937939	0	134594404	C	T
11	rs4937940	0	134594653	C	T
11	rs10894860	0	134594998	C	T
11	rs11823283	0	134595036	G	A
11	rs12279719	0	134595195	C	G
11	rs7948875	0	134595578	T	C
11	rs75604261	0	134595654	G	A
11	rs7951888	0	134595774	T	C
11	rs11223968	0	134597652	C	T
11	rs7952193	0	134598043	A	G
11	rs73600953	0	134598232	G	C
11	rs11223969	0	134598450	T	C
11	rs11223970	0	134600370	A	G
11	rs10791386	0	134600585	A	T
11	rs11223971	0	134600907	G	C
11	rs4936247	0	134600969	G	A
11	rs12364470	0	134601012	T	G
11	rs59161742	0	134601435	A	T
11	rs12282518	0	134601525	C	A
11	rs11223972	0	134601963	G	A
11	rs61105947	0	134602333	C	T
11	rs4936248	0	134602480	A	T
11	rs73600961	0	134602841	A	G
11	rs11604608	0	134602946	G	A
11	rs117578005	0	134603219	A	T
11	rs78962343	0	134603859	T	C
11	rs7947975	0	134603992	C	T
11	rs2000576	0	134604072	T	C
11	rs75971040	0	134604301	A	C
11	rs2186711	0	134604874	G	T
11	rs7130741	0	134604912	C	T
11	rs35868113	0	134605091	T	C
11	rs4937941	0	134606194	G	A
11	rs4937942	0	134606394	A	C
11	rs11824131	0	134606939	C	T
11	rs28361542	0	134606989	G	A
11	rs28694380	0	134607064	A	G
11	rs7929317	0	134607871	T	G
11	rs76060115	0	134607989	C	T
11	rs79557043	0	134607990	A	G
11	rs77333119	0	134607994	C	T
11	rs7929564	0	134608079	T	G
11	rs7943044	0	134608118	G	A
11	rs60437326	0	134608614	C	T
11	rs111211592	0	134608758	C	T
11	rs11825482	0	134608916	C	A
11	rs12286049	0	134609179	C	T
11	rs12361529	0	134609801	A	G
11	rs60622467	0	134610965	C	T
11	rs11223975	0	134611125	C	T
11	rs10894861	0	134611176	A	G
11	rs10894862	0	134611335	A	G
11	rs111258054	0	134611390	C	T
11	rs12360957	0	134611417	T	A
11	rs58887922	0	134611483	C	T
11	rs7930275	0	134611807	C	T
11	rs7931468	0	134612652	G	A
11	rs7946307	0	134612701	T	A
11	rs57952722	0	134613005	G	A
11	rs7934611	0	134613171	C	T
11	rs11223983	0	134613230	T	A
11	rs61909313	0	134613603	G	C
11	rs10791387	0	134613630	C	T
11	rs35397222	0	134613697	C	T
11	rs11223984	0	134613731	C	T
11	rs11223985	0	134613839	C	T
11	rs1892984	0	134613917	G	T
11	rs67344499	0	134614138	T	A
11	rs12807823	0	134614175	T	C
11	rs12807834	0	134614183	T	G
11	rs72653412	0	134614224	G	A
11	rs4614466	0	134614305	A	T
11	rs77721352	0	134614386	C	G
11	rs4937946	0	134614447	C	T
11	rs67182737	0	134614552	G	C
11	rs4937947	0	134614585	A	G
11	rs4937948	0	134614608	G	A
11	rs4936250	0	134614642	C	G
11	rs59291637	0	134615042	C	T
11	rs75967183	0	134615043	G	A
11	rs10750576	0	134615334	G	A
11	rs10791388	0	134615426	C	T
11	rs11223986	0	134615539	G	C
11	rs4937949	0	134615817	A	G
11	rs4937950	0	134615847	C	T
11	rs10894867	0	134615934	A	T
11	rs11223987	0	134616066	G	A
11	rs35818328	0	134616086	G	C
11	rs1944880	0	134616207	C	T
11	rs78645110	0	134616306	C	A
11	rs34226067	0	134616366	C	T
11	rs58049546	0	134616736	C	A
11	rs11223988	0	134617082	C	T
11	rs11223989	0	134617231	A	G
11	rs4937951	0	134617321	G	A
11	rs11223990	0	134617556	A	T
11	rs117546541	0	134617838	G	A
11	rs1892988	0	134618253	T	C
11	rs11223991	0	134618405	C	A
11	rs56749421	0	134618452	A	G
11	rs73031712	0	134618899	C	A
11	rs76093320	0	134618900	G	A
11	rs7481161	0	134618944	A	T
11	rs11601707	0	134619154	T	C
11	rs10894868	0	134619197	A	G
11	rs4937953	0	134619220	C	G
11	rs1944882	0	134619520	C	G
11	rs58822187	0	134619861	A	C
11	rs746541	0	134620146	A	T
11	rs11600687	0	134621010	G	A
11	rs1892991	0	134621270	A	C
11	rs7932707	0	134621603	T	C
11	rs1944883	0	134621625	C	G
11	rs57891858	0	134621778	T	C
11	rs1944884	0	134622325	C	T
11	rs6590763	0	134622399	C	G
11	rs67420314	0	134622517	C	T
11	rs6590764	0	134622564	G	A
11	rs11223994	0	134622632	A	T
11	rs11826533	0	134622740	A	T
11	rs6590765	0	134622757	A	G
11	rs11821862	0	134622884	C	T
11	rs79046037	0	134622995	G	T
11	rs73606955	0	134623196	G	T
11	rs11604476	0	134623381	T	C
11	rs11602394	0	134623809	G	T
11	rs6590766	0	134623889	C	T
11	rs60707215	0	134623938	C	G
11	rs948047	0	134624014	T	C
11	rs80332289	0	134624196	C	T
11	rs11602945	0	134624423	G	A
11	rs11605136	0	134624454	T	C
11	rs73031733	0	134624576	C	T
11	rs1944885	0	134624615	C	A
11	rs1944886	0	134624641	A	G
11	rs10894870	0	134624671	A	G
11	rs7929855	0	134624738	C	T
11	rs4569023	0	134624888	C	T
11	rs4539335	0	134624942	C	T
11	rs4454738	0	134624976	C	T
11	rs4548634	0	134625044	G	A
11	rs4269937	0	134625046	A	C
11	rs4573692	0	134625076	G	A
11	rs12575477	0	134625128	G	A
11	rs59511896	0	134625149	G	A
11	rs10791389	0	134625186	A	C
11	rs12288121	0	134625518	T	C
11	rs12281154	0	134625552	C	A
11	rs7111624	0	134625554	G	T
11	rs4937954	0	134625703	T	C
11	rs4937955	0	134625735	G	A
11	rs79509401	0	134625744	G	A
11	rs12294419	0	134625851	A	T
11	rs4937956	0	134625924	T	C
11	rs1944887	0	134626123	A	G
11	rs1944888	0	134626169	T	G
11	rs948048	0	134626493	C	T
11	rs948049	0	134626551	C	G
11	rs11223996	0	134626887	T	C
11	rs78326128	0	134626916	T	C
11	rs7948887	0	134627577	C	T
11	rs60112551	0	134627873	G	A
11	rs7952242	0	134627893	G	A
11	rs948050	0	134627975	G	A
11	rs2155300	0	134628152	G	C
11	rs73031758	0	134628201	C	T
11	rs11223997	0	134628300	C	A
11	rs73031759	0	134628326	C	T
11	rs1944889	0	134628452	T	C
11	rs11223998	0	134628589	T	C
11	rs141590252	0	134628702	C	T
11	rs1944890	0	134628757	A	G
11	rs10894872	0	134628807	A	G
11	rs7928150	0	134629111	G	A
11	rs12277245	0	134629148	C	T
11	rs6590767	0	134629437	C	A
11	rs112522138	0	134629466	G	A
11	rs11224000	0	134630514	A	C
11	rs78133315	0	134630973	G	T
11	rs10750577	0	134631047	G	C
11	rs7939430	0	134631823	A	G
11	rs10750578	0	134632044	G	A
11	rs7939769	0	134632074	A	G
11	rs113118201	0	134632085	G	C
11	rs113007184	0	134632326	A	T
11	rs114781441	0	134632476	C	T
11	rs111822320	0	134632496	T	A
11	rs7119012	0	134632636	G	C
11	rs117855303	0	134632877	C	T
11	rs61906986	0	134632881	G	C
11	rs7122072	0	134632902	C	T
11	rs146495839	0	134632974	G	A
11	rs77263182	0	134633506	C	T
11	rs10750580	0	134633538	A	G
11	rs10894873	0	134633950	C	T
11	rs10894874	0	134633992	C	G
11	rs7126788	0	134634277	A	G
11	rs11224001	0	134634296	G	A
11	rs60742359	0	134634456	G	A
11	rs9888241	0	134634574	G	T
11	rs10894875	0	134635102	C	T
11	rs11224002	0	134635982	C	T
11	rs78041131	0	134637008	C	T
11	rs10894876	0	134637128	C	G
11	rs7102831	0	134637381	T	C
11	rs147890937	0	134637460	T	C
11	rs11224003	0	134637840	G	A
11	rs1944891	0	134638090	A	G
11	rs1944892	0	134638254	T	A
11	rs11532043	0	134638786	A	G
11	rs11500924	0	134639939	G	T
11	rs11224004	0	134640455	C	T
11	rs1289464	0	134640932	A	G
11	rs1289463	0	134640978	A	G
11	rs10894877	0	134641159	G	A
11	rs11224005	0	134641164	T	A
11	rs11224006	0	134641222	A	G
11	rs76706792	0	134641286	G	A
11	rs141674447	0	134641484	C	T
11	rs10894878	0	134641831	C	T
11	rs1289462	0	134641861	C	T
11	rs1289461	0	134641934	C	A
11	rs1289460	0	134642280	G	A
11	rs1289459	0	134642632	A	G
11	rs1289458	0	134642852	G	A
11	rs1289456	0	134643064	C	G
11	rs1289455	0	134643147	A	G
11	rs1289454	0	134643204	A	T
11	rs1289453	0	134643329	G	A
11	rs182515224	0	134643465	A	G
11	rs1289452	0	134644282	G	A
11	rs7120408	0	134644926	A	G
11	rs1289451	0	134644931	A	G
11	rs7121029	0	134645307	C	G
11	rs7121326	0	134645637	A	G
11	rs7107231	0	134645729	T	G
11	rs10160383	0	134646252	A	G
11	rs1289450	0	134646641	C	T
11	rs77895892	0	134646667	G	A
11	rs1289449	0	134647177	G	A
11	rs1289448	0	134647527	G	C
11	rs11603506	0	134648247	A	G
11	rs1289447	0	134648623	G	A
11	rs1289446	0	134648681	G	A
11	rs78497816	0	134648775	A	G
11	rs1289445	0	134648828	C	T
11	rs1289444	0	134648843	A	G
11	rs185445887	0	134648909	T	C
11	rs67338270	0	134649046	G	C
11	rs73033780	0	134650371	G	A
11	rs79467923	0	134650750	G	C
11	rs7123717	0	134650992	C	T
11	rs77843073	0	134651050	T	C
11	rs2000578	0	134651444	C	G
11	rs78962291	0	134651734	G	A
11	rs1289504	0	134651908	A	G
11	rs1289503	0	134651957	C	A
11	rs80123452	0	134652238	A	C
11	rs73033784	0	134652283	T	C
11	rs61512864	0	134652785	G	T
11	rs117701167	0	134652971	G	A
11	rs12420691	0	134653053	A	C
11	rs12419432	0	134653172	T	C
11	rs60227369	0	134653281	G	A
11	rs56772282	0	134653286	G	A
11	rs11827154	0	134653828	A	G
11	rs1289502	0	134654160	A	G
11	rs59218406	0	134654797	G	A
11	rs57140849	0	134654987	C	T
11	rs73033792	0	134655626	C	T
11	rs11224017	0	134655690	T	C
11	rs1289501	0	134655837	T	C
11	rs79898696	0	134657101	A	G
11	rs78466338	0	134657103	G	T
11	rs11224018	0	134657359	T	G
11	rs1289500	0	134658100	G	A
11	rs60567012	0	134658221	G	A
11	rs56266806	0	134658222	G	A
11	rs57661273	0	134658808	G	A
11	rs61323393	0	134659462	G	A
11	rs74400642	0	134660017	C	T
11	rs4936252	0	134660163	T	C
11	rs7119365	0	134660704	C	T
11	rs57002342	0	134661371	T	C
11	rs59046679	0	134661409	T	C
11	rs60375008	0	134661461	C	T
11	rs753353	0	134662127	A	G
11	rs57452808	0	134662152	T	C
11	rs60001855	0	134662250	G	A
11	rs57400489	0	134662479	A	G
11	rs10894879	0	134662527	C	T
11	rs10894880	0	134662579	G	A
11	rs7131512	0	134663326	A	G
11	rs7101583	0	134663551	C	T
11	rs10791392	0	134663826	A	G
11	rs60864713	0	134663940	A	G
11	rs10791393	0	134664007	A	G
11	rs10894881	0	134664123	G	A
11	rs10894882	0	134664138	G	A
11	rs61907013	0	134664413	C	T
11	rs11224019	0	134664976	T	C
11	rs75127009	0	134665097	C	G
11	rs61907014	0	134665242	T	C
11	rs141903296	0	134665728	A	G
11	rs12272594	0	134666245	G	C
11	rs60851867	0	134666357	G	A
11	rs76384000	0	134667375	A	G
11	rs7947725	0	134667524	C	T
11	rs2076848	0	134667546	A	T
11	rs11826145	0	134667681	A	G
11	rs7934549	0	134667719	T	C
11	rs35781524	0	134667741	A	G
11	rs732804	0	134667764	A	G
11	rs10894884	0	134667859	T	G
11	rs11224020	0	134668051	A	G
11	rs12805123	0	134668079	T	C
11	rs10791394	0	134668256	T	C
11	rs57197430	0	134668393	G	A
11	rs1039778	0	134668665	G	A
11	rs11224021	0	134668864	G	A
11	rs144028774	0	134669039	C	T
11	rs35488033	0	134669635	G	A
11	rs10750581	0	134669679	A	G
11	rs11224022	0	134669752	T	C
11	rs10750582	0	134670110	G	A
11	rs7931119	0	134670150	G	A
11	rs7931065	0	134670337	A	G
11	rs931932	0	134671308	A	C
11	rs10894887	0	134671688	A	G
11	rs61907020	0	134671792	A	G
11	rs10736617	0	134671878	T	C
11	rs7116815	0	134672036	A	G
11	rs12807278	0	134672128	G	A
11	rs7117049	0	134672234	A	G
11	rs73035318	0	134672625	C	T
11	rs10750583	0	134672955	C	T
11	rs61907021	0	134673378	G	A
11	rs11825380	0	134673492	C	T
11	rs2102431	0	134673696	A	G
11	rs76566554	0	134673950	G	A
11	rs2155302	0	134674218	G	A
11	rs2136098	0	134674852	G	A
11	rs77346167	0	134675378	C	T
11	rs76950381	0	134676373	C	T
11	rs117189023	0	134677536	T	C
11	rs11224024	0	134678632	A	G
11	rs35190814	0	134679225	T	C
11	rs34284944	0	134679293	C	T
11	rs74527124	0	134679495	C	T
11	rs57214808	0	134679617	G	C
11	rs78061217	0	134679824	C	T
11	rs7128592	0	134680171	A	G
11	rs10791396	0	134680194	T	C
11	rs906626	0	134680981	G	A
11	rs7103398	0	134681667	G	A
11	rs7106361	0	134681941	A	G
11	rs34265320	0	134682306	C	T
11	rs61907039	0	134682518	C	T
11	rs10791397	0	134683159	G	A
11	rs12799339	0	134683177	T	C
11	rs2000577	0	134683861	G	A
11	rs12804167	0	134683957	C	T
11	rs34965705	0	134683990	T	C
11	rs12804688	0	134684090	G	A
11	rs12786926	0	134684259	T	C
11	rs12785284	0	134684267	A	C
11	rs11224025	0	134684406	A	G
11	rs12786906	0	134684914	C	A
11	rs12223192	0	134685397	T	C
11	rs11224026	0	134685459	A	G
11	rs11820535	0	134685903	C	T
11	rs11224027	0	134686119	T	C
11	rs140004062	0	134686350	T	A
11	rs192600727	0	134687034	T	C
11	rs60907573	0	134687055	A	G
11	rs150978835	0	134687525	T	C
11	rs11224028	0	134687798	G	A
11	rs140787572	0	134687857	G	A
11	rs138668503	0	134688070	C	T
11	rs149426712	0	134688408	G	A
11	rs144800820	0	134688730	G	A
11	rs148551282	0	134688791	C	T
11	rs78351114	0	134688836	C	T
11	rs55808446	0	134688935	C	T
11	rs79107860	0	134688975	T	C
11	rs34542693	0	134689224	G	A
11	rs115343355	0	134689244	G	A
11	rs34536405	0	134689520	G	A
11	rs4293132	0	134689579	G	C
11	rs7108393	0	134691119	T	C
11	rs7123244	0	134691606	A	T
11	rs7127211	0	134692092	G	A
11	rs1467017	0	134692180	G	A
11	rs59196059	0	134692242	G	T
11	rs7948968	0	134692470	G	A
11	rs6590770	0	134693077	A	C
11	rs12788379	0	134694110	C	G
11	rs10894888	0	134694677	C	T
11	rs77852497	0	134696004	C	A
11	rs4936253	0	134696042	G	A
11	rs6590773	0	134696354	C	T
11	rs10894890	0	134696375	T	C
11	rs1567299	0	134696477	T	A
11	rs1007705	0	134696765	A	G
11	rs1007704	0	134696778	C	T
11	rs2512917	0	134696912	C	A
11	rs12798506	0	134697176	T	C
11	rs2846187	0	134698175	T	C
11	rs66823972	0	134698180	T	C
11	rs68091574	0	134698224	G	C
11	rs2846186	0	134698376	T	C
11	rs2661962	0	134698575	A	G
11	rs77222285	0	134698912	T	A
11	rs2661963	0	134699358	C	G
11	rs2846185	0	134699390	A	T
11	rs2661964	0	134700083	G	A
11	rs2846184	0	134700170	T	G
11	rs2661965	0	134700222	G	A
11	rs2661966	0	134700234	A	G
11	rs3133340	0	134700351	C	T
11	rs67998008	0	134700598	C	G
11	rs2846183	0	134700722	T	A
11	rs2508831	0	134701217	T	C
11	rs75001757	0	134701669	G	A
11	rs2846182	0	134702027	T	C
11	rs2662004	0	134702234	G	A
11	rs77833531	0	134702775	G	C
11	rs12789362	0	134702818	G	A
11	rs2846181	0	134702936	T	C
11	rs2662003	0	134703264	T	G
11	rs2662002	0	134703285	A	T
11	rs2662001	0	134703322	G	A
11	rs2846180	0	134703344	C	T
11	rs2662000	0	134703451	G	T
11	rs2661999	0	134703585	A	G
11	rs11224033	0	134703588	G	A
11	rs1939725	0	134703722	T	G
11	rs1939724	0	134703752	C	T
11	rs1939723	0	134703901	G	A
11	rs2846177	0	134704373	A	G
11	rs2846176	0	134704522	T	C
11	rs2661997	0	134704595	G	A
11	rs2661996	0	134704874	G	A
11	rs2661995	0	134704892	T	C
11	rs2508829	0	134705179	A	G
11	rs2512916	0	134705296	C	T
11	rs11599970	0	134705338	T	C
11	rs11606147	0	134705417	C	T
11	rs2661994	0	134705536	A	G
11	rs2186715	0	134705646	A	G
11	rs2186714	0	134705675	A	G
11	rs2155304	0	134705943	T	C
11	rs2186713	0	134706069	C	T
11	rs2846175	0	134706397	A	G
11	rs2136100	0	134706495	T	A
11	rs1939722	0	134706680	C	T
11	rs11603669	0	134706951	C	T
11	rs11603673	0	134706970	C	T
11	rs117077742	0	134707057	A	T
11	rs11607861	0	134707162	A	C
11	rs7924471	0	134707260	T	G
11	rs2846174	0	134707392	A	G
11	rs2846173	0	134707419	T	C
11	rs2846172	0	134707435	C	A
11	rs12787678	0	134707460	T	C
11	rs4936254	0	134707604	T	C
11	rs2661992	0	134707747	A	G
11	rs2661991	0	134707774	C	G
11	rs2846171	0	134707982	G	C
11	rs2846170	0	134708041	T	G
11	rs2846169	0	134708047	A	G
11	rs2661990	0	134708196	A	C
11	rs2186712	0	134708325	G	A
11	rs2155303	0	134708646	T	C
11	rs2846168	0	134708801	T	C
11	rs2846167	0	134708988	C	T
11	rs2846166	0	134709164	G	A
11	rs59918499	0	134710295	G	T
11	rs2508827	0	134710492	C	G
11	rs2247155	0	134710969	A	G
11	rs117846931	0	134711091	G	A
11	rs2846159	0	134711210	C	T
11	rs2846160	0	134711724	A	G
11	rs2846161	0	134711870	G	T
11	rs7106918	0	134712183	G	A
11	rs2661987	0	134712270	T	C
11	rs2846147	0	134712775	G	A
11	rs2661986	0	134712777	A	C
11	rs56704033	0	134712785	A	G
11	rs2661985	0	134713046	G	A
11	rs2846148	0	134713158	T	C
11	rs2661984	0	134713407	A	G
11	rs2846149	0	134713703	T	C
11	rs2846150	0	134713740	G	A
11	rs2846151	0	134713759	A	C
11	rs2661983	0	134713792	T	C
11	rs2846152	0	134714186	A	G
11	rs2846153	0	134714407	T	C
11	rs2846154	0	134714635	C	T
11	rs2661982	0	134714989	A	G
11	rs2846155	0	134715006	C	T
11	rs2661981	0	134715056	G	A
11	rs2661980	0	134715082	T	A
11	rs2661979	0	134715417	T	C
11	rs1892987	0	134715777	T	C
11	rs76624648	0	134715946	C	T
11	rs2155298	0	134716068	G	A
11	rs2661978	0	134716264	C	G
11	rs2661977	0	134716409	T	C
11	rs2846146	0	134716459	C	T
11	rs2661976	0	134716566	T	C
11	rs2661975	0	134716654	T	G
11	rs2846145	0	134716829	G	A
11	rs10894891	0	134716905	C	G
11	rs2661974	0	134716969	T	G
11	rs2661973	0	134717062	G	T
11	rs2846144	0	134717090	G	A
11	rs2155297	0	134717316	G	A
11	rs2846143	0	134717600	T	C
11	rs75981657	0	134717607	G	A
11	rs2661972	0	134717644	C	A
11	rs2661971	0	134718065	G	C
11	rs2661970	0	134718067	A	T
11	rs2846142	0	134718095	G	A
11	rs2846141	0	134718195	A	G
11	rs2661969	0	134718217	T	C
11	rs1892986	0	134718288	T	C
11	rs1892985	0	134718377	T	A
11	rs2661968	0	134718784	A	T
11	rs77355509	0	134718807	G	A
11	rs2661967	0	134719123	C	T
11	rs12578074	0	134719726	G	A
11	rs7118455	0	134720173	C	T
11	rs7104195	0	134720344	T	C
11	rs12793067	0	134721036	T	C
11	rs11605126	0	134721471	A	G
11	rs66472320	0	134722181	A	G
11	rs7131091	0	134723096	C	T
11	rs74398592	0	134723650	A	G
11	rs11822880	0	134724337	C	G
11	rs60428408	0	134724426	G	A
11	rs75577958	0	134725038	C	T
11	rs11828313	0	134726115	A	T
11	rs140191345	0	134726181	G	A
11	rs1995763	0	134726590	G	A
11	rs1995764	0	134726725	G	A
11	rs11603594	0	134727469	T	C
11	rs58005948	0	134727566	G	A
11	rs11224039	0	134727600	T	A
11	rs58174945	0	134727651	C	T
11	rs11224040	0	134727848	T	C
11	rs12786937	0	134728805	T	C
11	rs34631556	0	134729072	G	A
11	rs118047566	0	134729142	C	T
11	rs7930666	0	134729907	G	A
11	rs6590776	0	134730670	G	A
11	rs35342314	0	134731159	C	T
11	rs67693463	0	134731790	G	A
11	rs7938791	0	134732128	G	A
11	rs1508540	0	134732363	T	C
11	rs118186853	0	134732655	G	A
11	rs7120769	0	134732776	G	A
11	rs7125596	0	134734296	C	T
11	rs10791399	0	134734400	G	T
11	rs187511037	0	134735198	C	T
11	rs7951054	0	134735464	A	G
11	rs4936255	0	134735908	C	G
11	rs76602061	0	134736837	G	T
11	rs78167799	0	134736966	T	G
11	rs4937969	0	134736999	T	A
11	rs11224048	0	134737999	T	C
11	rs906628	0	134738270	A	C
11	rs73593415	0	134738411	G	A
11	rs61352759	0	134738634	A	C
11	rs79518674	0	134738703	C	T
11	rs78607875	0	134738732	A	T
11	rs7931903	0	134738885	T	C
11	rs11224049	0	134738931	T	C
11	rs7932186	0	134739149	T	G
11	rs7945641	0	134739273	A	G
11	rs7932439	0	134739343	T	C
11	rs7945804	0	134739444	A	G
11	rs7932673	0	134739525	T	C
11	rs75355374	0	134740058	T	C
11	rs58440468	0	134740154	G	A
11	rs74395207	0	134740293	G	A
11	rs11224050	0	134740597	G	A
11	rs11224051	0	134740686	A	G
11	rs11224052	0	134740773	G	T
11	rs2102432	0	134741237	C	T
11	rs139769092	0	134742151	T	C
11	rs4937970	0	134742696	G	A
11	rs12222465	0	134743714	T	C
11	rs76664429	0	134743830	G	A
11	rs11224056	0	134744661	T	G
11	rs73593442	0	134744877	T	C
11	rs73593443	0	134745012	A	G
11	rs11224057	0	134745766	A	C
11	rs11224058	0	134745782	C	A
11	rs10458997	0	134746130	C	T
11	rs79564337	0	134747335	C	T
11	rs12574331	0	134747831	T	C
11	rs73041210	0	134748290	T	A
11	rs11224059	0	134748438	C	T
11	rs11224060	0	134748523	A	T
11	rs2136099	0	134749163	T	C
11	rs116859414	0	134749863	T	G
11	rs34351909	0	134749879	A	T
11	rs7939914	0	134749911	G	A
11	rs11602088	0	134750023	T	A
11	rs7940357	0	134750249	G	A
11	rs78185423	0	134750371	A	G
11	rs74426818	0	134750523	T	C
11	rs35113837	0	134750838	G	T
11	rs34569189	0	134750869	C	T
11	rs4937971	0	134750897	G	A
11	rs73043045	0	134751043	G	A
11	rs11224062	0	134751789	G	A
11	rs55680743	0	134751798	C	T
11	rs12417445	0	134751861	G	A
11	rs11224063	0	134751887	G	A
11	rs10894895	0	134752034	C	G
11	rs11224064	0	134752053	A	G
11	rs4937972	0	134752246	A	C
11	rs4937973	0	134752714	A	C
11	rs10791401	0	134753037	G	C
11	rs73043052	0	134753092	C	T
11	rs11224065	0	134753227	A	T
11	rs67888275	0	134753551	C	T
11	rs67038736	0	134753627	G	A
11	rs7120880	0	134753958	T	A
11	rs1677564	0	134754907	C	G
11	rs7113516	0	134755928	G	A
11	rs7129840	0	134756307	T	C
11	rs10894897	0	134756766	G	A
11	rs149822112	0	134757144	A	G
11	rs7104477	0	134757343	C	T
11	rs138263922	0	134757413	C	T
11	rs7108263	0	134757882	C	T
11	rs7108306	0	134758036	A	C
11	rs4937974	0	134758443	C	A
11	rs7125232	0	134758485	T	A
11	rs4937975	0	134758520	T	A
11	rs10791402	0	134758670	G	T
11	rs543517	0	134758740	A	T
11	rs4937976	0	134759111	T	C
11	rs4937977	0	134759325	T	C
11	rs2063220	0	134759586	C	T
11	rs142419954	0	134759695	C	T
11	rs1478751	0	134759761	T	C
11	rs1478750	0	134759896	T	C
11	rs7939829	0	134760573	G	A
11	rs75153491	0	134760606	C	T
11	rs10894898	0	134761316	A	G
11	rs181923886	0	134762027	C	A
11	rs11224068	0	134762929	G	A
11	rs528420	0	134763141	T	C
11	rs529516	0	134763304	T	C
11	rs527199	0	134763404	C	T
11	rs1382498	0	134763726	T	C
11	rs1382497	0	134763825	G	C
11	rs77777354	0	134763957	C	T
11	rs1824830	0	134763975	C	T
11	rs4495910	0	134763993	C	G
11	rs34670930	0	134764054	G	C
11	rs4290246	0	134764129	G	T
11	rs4290247	0	134764252	G	A
11	rs4290248	0	134764305	G	A
11	rs4272797	0	134764364	T	C
11	rs72653413	0	134764384	C	T
11	rs4936257	0	134764708	C	T
11	rs4937978	0	134764922	G	A
11	rs10894899	0	134765476	T	C
11	rs4937979	0	134766038	A	G
11	rs4936258	0	134766095	C	A
11	rs72653414	0	134766208	A	G
11	rs7934970	0	134766405	A	G
11	rs6590778	0	134766593	A	G
11	rs2199668	0	134767529	A	T
11	rs10894900	0	134769411	C	G
11	rs1478747	0	134769426	G	A
11	rs1478744	0	134769854	C	T
11	rs2885463	0	134770250	A	G
11	rs10894901	0	134770779	A	G
11	rs1382496	0	134770934	C	T
11	rs75651701	0	134771081	A	T
11	rs10894902	0	134771700	T	C
11	rs10791403	0	134771808	C	T
11	rs72653415	0	134772511	A	G
11	rs12184440	0	134772654	C	T
11	rs1987961	0	134773360	C	T
11	rs906627	0	134773425	A	C
11	rs1154904	0	134774845	A	G
11	rs1154905	0	134775317	C	A
11	rs113076319	0	134775992	C	T
11	rs476135	0	134776970	A	G
11	rs2015703	0	134777176	A	G
11	rs1316723	0	134778792	T	C
11	rs2885465	0	134778918	G	T
11	rs1080724	0	134778982	G	A
11	rs11828067	0	134779369	T	C
11	rs35233026	0	134779381	C	A
11	rs10750584	0	134779802	T	C
11	rs3862649	0	134780595	G	A
11	rs74589375	0	134780609	C	T
11	rs1156313	0	134780932	T	C
11	rs1156314	0	134781021	G	A
11	rs1156315	0	134781259	T	C
11	rs1156316	0	134781265	G	A
11	rs2169860	0	134781624	G	A
11	rs2127073	0	134781867	T	C
11	rs2127074	0	134782633	G	A
11	rs2127075	0	134782646	C	G
11	rs78934032	0	134782867	C	T
11	rs2127076	0	134782947	A	G
11	rs7932220	0	134783018	G	A
11	rs11224074	0	134783363	G	A
11	rs78901563	0	134784304	G	A
11	rs11224075	0	134784400	A	G
11	rs4937980	0	134784794	C	G
11	rs12226882	0	134785001	C	T
11	rs10894903	0	134785106	C	T
11	rs10894904	0	134785113	G	A
11	rs10894905	0	134785124	C	T
11	rs145397223	0	134785150	T	G
11	rs79834540	0	134785224	C	T
11	rs72653416	0	134785334	T	C
11	rs12224400	0	134785914	A	C
11	rs55676277	0	134786382	T	C
11	rs2127077	0	134786985	A	G
11	rs185128440	0	134787697	A	G
11	rs11224076	0	134789668	C	T
11	rs11224077	0	134790122	C	T
11	rs10791404	0	134790568	A	G
11	rs11224078	0	134791008	C	T
11	rs56176827	0	134791834	T	C
11	rs78105241	0	134791926	T	A
11	rs1564245	0	134792003	A	G
11	rs1478748	0	134792477	C	T
11	rs60953879	0	134792669	T	C
11	rs7950628	0	134792759	C	T
11	rs7951313	0	134793220	G	A
11	rs972642	0	134793739	A	G
11	rs7479091	0	134794094	A	G
11	rs76506881	0	134794133	G	A
11	rs72653417	0	134794297	G	A
11	rs1567300	0	134794564	C	A
11	rs7108016	0	134794869	G	T
11	rs115115430	0	134795385	G	A
11	rs80183630	0	134795628	C	T
11	rs76462781	0	134795831	A	G
11	rs35301608	0	134796196	A	G
11	rs35436325	0	134796250	G	A
11	rs539925483	0	134797942	T	C
11	rs79604830	0	134799914	G	A
11	rs77661968	0	134800013	G	C
11	rs7119469	0	134800882	T	C
11	rs12791112	0	134801406	C	T
11	rs12797636	0	134801524	T	C
11	rs4247669	0	134802170	C	A
11	rs77276326	0	134802359	T	G
11	rs4937983	0	134803123	T	C
11	rs4937984	0	134803591	T	C
11	rs187787416	0	134804650	G	T
11	rs182951656	0	134805031	T	G
11	rs151323407	0	134805586	A	G
11	rs186724274	0	134806008	T	C
11	rs117078268	0	134806412	A	C
11	rs183405516	0	134807315	T	C
11	rs4293133	0	134807432	G	A
11	rs7118700	0	134807625	T	A
11	rs117763215	0	134808596	G	A
11	rs1319913	0	134810281	T	C
11	rs79144141	0	134810570	T	A
11	rs11224084	0	134810823	C	G
11	rs10894907	0	134811490	G	T
11	rs11224085	0	134811498	G	A
11	rs61397492	0	134811551	C	T
11	rs12288344	0	134811887	G	A
11	rs11224086	0	134812013	G	A
11	rs11224087	0	134812058	C	T
11	rs7938605	0	134812076	T	A
11	rs7952210	0	134812082	G	A
11	rs76448223	0	134812117	C	T
11	rs7952020	0	134812125	C	T
11	rs116489127	0	134812185	C	T
11	rs6590779	0	134812323	G	T
11	rs189062141	0	134812363	A	G
11	rs77306038	0	134812409	T	C
11	rs6590780	0	134812412	T	C
11	rs7952694	0	134812471	G	T
11	rs7131575	0	134812672	A	G
11	rs12418128	0	134812734	A	G
11	rs11224088	0	134813592	G	A
11	rs11224089	0	134814301	G	A
11	rs11224090	0	134814364	G	A
11	rs11224091	0	134814369	C	T
11	rs7932513	0	134814836	C	G
11	rs11224092	0	134815043	G	A
11	rs11224093	0	134815559	T	G
11	rs75665793	0	134816100	C	G
11	rs6590781	0	134816133	C	T
11	rs149417558	0	134816376	G	A
11	rs1478743	0	134816491	A	G
11	rs57050214	0	134817138	C	T
11	rs57768460	0	134818123	T	C
11	rs11224097	0	134818568	G	T
11	rs11224098	0	134818600	A	G
11	rs11224099	0	134818631	G	A
11	rs10894909	0	134818684	A	G
11	rs73046806	0	134819699	G	A
11	rs74784905	0	134819838	C	G
11	rs6590782	0	134819993	G	A
11	rs11224100	0	134820423	C	G
11	rs11224101	0	134820490	T	C
11	rs56370036	0	134820769	A	C
11	rs11224102	0	134821044	G	A
11	rs57373089	0	134821122	G	A
11	rs140826452	0	134821250	A	G
11	rs11224103	0	134821370	C	T
11	rs75441444	0	134821569	G	A
11	rs34787259	0	134821622	A	C
11	rs56371880	0	134821715	G	A
11	rs12270697	0	134821797	G	A
11	rs6590783	0	134821821	A	G
11	rs75372522	0	134821974	G	A
11	rs6590784	0	134821993	C	T
11	rs78922543	0	134822052	C	T
11	rs59799738	0	134822090	C	T
11	rs61602763	0	134822092	A	G
11	rs59817129	0	134822123	C	T
11	rs11224104	0	134822743	G	A
11	rs11224105	0	134822929	A	C
11	rs11224106	0	134823025	T	G
11	rs11224107	0	134823063	G	T
11	rs11224108	0	134823208	C	T
11	rs73046818	0	134823345	C	T
11	rs76128527	0	134823370	G	T
11	rs12417657	0	134823808	C	T
11	rs11224109	0	134824029	C	A
11	rs55887002	0	134824477	C	G
11	rs113850297	0	134824564	G	A
11	rs10750585	0	134824671	C	T
11	rs10791405	0	134824874	T	C
11	rs10894910	0	134825049	A	C
11	rs10894911	0	134825109	A	G
11	rs10894912	0	134825168	G	A
11	rs77314322	0	134825198	G	A
11	rs146915372	0	134825412	G	A
11	rs11224110	0	134825463	G	A
11	rs11224111	0	134825498	C	T
11	rs4022298	0	134825751	G	A
11	rs12418444	0	134826258	C	T
11	rs12099070	0	134826305	C	A
11	rs12099074	0	134826407	G	A
11	rs12099365	0	134826709	A	G
11	rs7108597	0	134826719	G	A
11	rs57326741	0	134826768	A	T
11	rs34481541	0	134826858	C	T
11	rs56707491	0	134826898	T	G
11	rs60582819	0	134826934	A	G
11	rs112886196	0	134827180	G	T
11	rs58325068	0	134827396	A	G
11	rs114518124	0	134827505	G	A
11	rs78806407	0	134827564	C	T
11	rs11825133	0	134827583	A	G
11	rs10894913	0	134827971	T	C
11	rs10894914	0	134827973	A	C
11	rs117585853	0	134828028	C	A
11	rs2169859	0	134828320	G	A
11	rs12272293	0	134828457	C	T
11	rs12098967	0	134828655	C	T
11	rs7946054	0	134828730	C	A
11	rs73046832	0	134828860	A	G
11	rs73046833	0	134828899	G	A
11	rs73046835	0	134829069	T	C
11	rs77113911	0	134829072	T	C
11	rs11823733	0	134829405	T	C
11	rs11821804	0	134829696	C	T
11	rs11821825	0	134829810	C	A
11	rs10894915	0	134830024	G	T
11	rs11224112	0	134830082	T	C
11	rs11224113	0	134830287	G	T
11	rs1564252	0	134830332	T	C
11	rs1564251	0	134830333	G	A
11	rs3929245	0	134830468	A	G
11	rs4319529	0	134830542	C	T
11	rs4326814	0	134830639	T	C
11	rs2362400	0	134830727	T	G
11	rs2127072	0	134830840	C	T
11	rs114469675	0	134831290	T	C
11	rs73595350	0	134831353	G	A
11	rs34862180	0	134832210	C	G
11	rs73046842	0	134832265	G	A
11	rs12224806	0	134832589	T	A
11	rs73046846	0	134832653	T	C
11	rs10894916	0	134832809	A	G
11	rs11224114	0	134833166	C	T
11	rs11224115	0	134833168	C	T
11	rs11224116	0	134833588	C	T
11	rs11224117	0	134833782	A	G
11	rs11224118	0	134834380	A	G
11	rs11224119	0	134834459	C	T
11	rs10894917	0	134834512	T	C
11	rs36075441	0	134835286	C	T
11	rs10894918	0	134835614	C	T
11	rs10894919	0	134835852	G	A
11	rs11224120	0	134835973	C	T
11	rs77090483	0	134836148	C	T
11	rs10894920	0	134836154	G	A
11	rs11224121	0	134836162	A	G
11	rs58395327	0	134836513	T	C
11	rs77222440	0	134836775	G	T
11	rs10894921	0	134836815	A	G
11	rs11224122	0	134836981	A	G
11	rs11224123	0	134837059	G	A
11	rs7949928	0	134837198	C	T
11	rs11224124	0	134837518	G	A
11	rs11224125	0	134837648	T	C
11	rs11224126	0	134837802	C	T
11	rs55852933	0	134837968	A	T
11	rs55850305	0	134838134	A	C
11	rs11224127	0	134838311	G	A
11	rs117093074	0	134838314	G	A
11	rs79133487	0	134838352	C	T
11	rs11224128	0	134838353	G	A
11	rs11224129	0	134838419	A	T
11	rs11224132	0	134839210	C	T
11	rs11224133	0	134839301	T	C
11	rs11224134	0	134839449	T	C
11	rs73046861	0	134839731	G	A
11	rs12578083	0	134839747	A	G
11	rs11224135	0	134839990	G	A
11	rs73046863	0	134840005	C	T
11	rs73046865	0	134840038	G	A
11	rs116658034	0	134840394	A	T
11	rs12419785	0	134840476	G	A
11	rs12421260	0	134840497	T	C
11	rs11224136	0	134840623	G	A
11	rs12417054	0	134840644	A	C
11	rs12420108	0	134840898	C	T
11	rs56325224	0	134841333	G	A
11	rs4936260	0	134841468	T	C
11	rs79668761	0	134841603	A	G
11	rs57656365	0	134841658	C	T
11	rs60227782	0	134841806	T	G
11	rs56812889	0	134841987	C	T
11	rs11828702	0	134842181	T	C
11	rs11224138	0	134842214	C	T
11	rs12576843	0	134842248	G	A
11	rs12576856	0	134842290	G	A
11	rs11224139	0	134842336	G	T
11	rs11224140	0	134842530	A	G
11	rs191530680	0	134842629	G	A
11	rs12225258	0	134842727	G	A
11	rs79240382	0	134842926	G	C
11	rs11224141	0	134842980	T	C
11	rs61326643	0	134843442	C	T
11	rs12362099	0	134843810	A	G
11	rs77209311	0	134844039	A	G
11	rs78801199	0	134844063	C	T
11	rs79424047	0	134844077	T	A
11	rs73595358	0	134844102	C	T
11	rs79975954	0	134844513	G	A
11	rs113031831	0	134844521	T	A
11	rs111903941	0	134844581	G	A
11	rs181366326	0	134844608	G	T
11	rs111935857	0	134844669	A	G
11	rs112741070	0	134844742	G	T
11	rs193069229	0	134845518	C	A
11	rs369088973	0	134845540	G	A
11	rs80215193	0	134845638	C	T
11	rs112587102	0	134845711	G	C
11	rs80297410	0	134845720	T	G
11	rs75447419	0	134845721	T	C
11	rs79916460	0	134845898	C	T
11	rs114470962	0	134845899	A	G
11	rs113364078	0	134846058	T	A
11	rs79140932	0	134846071	G	C
11	rs113235518	0	134846283	G	A
11	rs74579087	0	134846843	A	G
11	rs10400402	0	134846952	G	A
11	rs11828905	0	134847013	C	T
11	rs10400252	0	134847031	T	A
11	rs10400302	0	134847138	A	G
11	rs117758837	0	134847218	G	A
11	rs10400403	0	134847528	C	G
11	rs61233187	0	134847570	C	T
11	rs10791406	0	134847781	C	T
11	rs58296310	0	134848034	C	T
11	rs11820300	0	134848070	G	T
11	rs58058991	0	134848308	G	A
11	rs71489101	0	134848809	T	C
11	rs79522212	0	134848866	C	G
11	rs56286717	0	134848935	T	A
11	rs56013364	0	134849060	T	G
11	rs72653418	0	134849322	T	A
11	rs55866950	0	134849549	G	A
11	rs144915235	0	134849906	T	C
11	rs12417240	0	134850545	T	C
11	rs11224144	0	134850557	G	A
11	rs12577588	0	134850607	G	A
11	rs1965277	0	134850615	C	G
11	rs1965276	0	134850661	T	C
11	rs55958142	0	134850892	G	A
11	rs76373453	0	134851064	C	T
11	rs1965275	0	134851066	T	G
11	rs56893576	0	134851160	A	G
11	rs3926659	0	134851240	C	A
11	rs7112780	0	134851777	A	T
11	rs11224145	0	134852098	C	T
11	rs12416857	0	134852627	G	C
11	rs12416859	0	134852776	C	T
11	rs11224146	0	134853001	G	A
11	rs34617743	0	134853128	A	T
11	rs12418350	0	134853361	T	C
11	rs12416928	0	134853368	C	T
11	rs57357975	0	134853379	G	A
11	rs1814589	0	134853541	A	G
11	rs72653419	0	134853697	C	T
11	rs117566658	0	134854807	C	T
11	rs75440354	0	134854867	C	G
11	rs11224147	0	134855131	G	A
11	rs11826779	0	134856536	A	G
11	rs117318814	0	134856603	C	T
11	rs1971950	0	134856661	C	A
11	rs11826814	0	134856792	A	G
11	rs3862650	0	134857289	A	C
11	rs77380308	0	134857533	A	G
11	rs1814588	0	134857899	C	T
11	rs11224155	0	134858041	C	T
11	rs11224156	0	134858268	C	A
11	rs11224157	0	134858302	G	A
11	rs117141571	0	134858314	G	A
11	rs118130796	0	134858343	C	T
11	rs1975955	0	134858906	T	C
11	rs7950207	0	134859329	T	C
11	rs7925993	0	134859685	G	T
11	rs9667532	0	134859964	G	C
11	rs58156923	0	134860099	C	A
11	rs7103725	0	134860252	G	A
11	rs2362407	0	134860614	C	G
11	rs60654334	0	134860927	C	T
11	rs7107712	0	134860957	G	A
11	rs11821037	0	134861142	T	C
11	rs11827913	0	134861304	C	A
11	rs11821080	0	134861391	T	C
11	rs11821103	0	134861458	T	C
11	rs58502710	0	134861591	T	A
11	rs11224158	0	134862196	T	G
11	rs10894925	0	134862259	C	T
11	rs111571863	0	134862311	A	G
11	rs149525980	0	134862382	C	T
11	rs10894926	0	134862405	G	C
11	rs12421968	0	134862450	G	C
11	rs12417884	0	134862580	T	C
11	rs1824828	0	134862676	C	T
11	rs10466629	0	134862951	T	C
11	rs11819902	0	134863162	C	T
11	rs11819904	0	134863196	C	T
11	rs77574837	0	134863594	C	T
11	rs76198700	0	134863970	T	G
11	rs936538	0	134864594	A	T
11	rs936537	0	134864596	G	C
11	rs1871266	0	134865599	A	C
11	rs1351186	0	134865605	A	T
11	rs11821890	0	134866102	G	T
11	rs11821985	0	134866743	C	T
11	rs11224160	0	134866800	T	C
11	rs117505899	0	134867310	C	T
11	rs73595378	0	134867672	A	C
11	rs79036623	0	134867800	C	T
11	rs7107234	0	134868053	C	G
11	rs146985711	0	134868103	C	A
11	rs12418711	0	134868394	C	T
11	rs58639033	0	134869107	A	G
11	rs11224161	0	134869121	T	C
11	rs1871265	0	134869557	G	A
11	rs1478746	0	134869607	A	C
11	rs1478745	0	134869794	T	C
11	rs73595384	0	134869940	T	C
11	rs12222123	0	134870150	G	C
11	rs11224162	0	134870270	G	A
11	rs10894927	0	134870483	A	G
11	rs55866063	0	134870502	G	A
11	rs73595388	0	134871190	C	T
11	rs12275324	0	134871275	G	A
11	rs73595390	0	134871338	G	C
11	rs73595392	0	134871369	G	C
11	rs80347407	0	134871585	A	C
11	rs60887583	0	134871598	G	T
11	rs10894928	0	134871705	C	T
11	rs7102094	0	134872304	C	T
11	rs7102009	0	134872333	A	G
11	rs11224163	0	134872342	G	A
11	rs10750586	0	134872605	G	A
11	rs10750587	0	134872705	T	C
11	rs1600233	0	134872785	T	C
11	rs1600232	0	134873047	T	C
11	rs12292197	0	134873327	A	G
11	rs10894929	0	134873635	G	A
11	rs7109925	0	134873657	C	G
11	rs72653420	0	134874115	T	C
11	rs11224164	0	134874316	A	G
11	rs10894930	0	134874355	G	C
11	rs4502009	0	134874461	T	A
11	rs11224165	0	134874748	T	A
11	rs1463550	0	134874751	C	T
11	rs11224166	0	134874764	G	A
11	rs11224167	0	134874833	A	G
11	rs59468075	0	134875194	T	G
11	rs10894931	0	134875211	C	A
11	rs7131010	0	134875272	T	C
11	rs57609270	0	134875631	A	T
11	rs11224168	0	134875704	G	A
11	rs12419485	0	134875812	G	A
11	rs7104706	0	134876110	T	C
11	rs7108093	0	134876437	T	C
11	rs7122522	0	134876487	C	G
11	rs11224169	0	134876645	C	T
11	rs10894932	0	134876820	T	C
11	rs1871264	0	134877438	G	A
11	rs755526	0	134877666	T	C
11	rs755525	0	134877674	A	G
11	rs12366078	0	134878117	T	C
11	rs73597108	0	134878187	T	C
11	rs75088400	0	134878205	C	A
11	rs73597110	0	134878240	A	G
11	rs56165107	0	134878340	G	A
11	rs58732879	0	134878390	C	T
11	rs151216524	0	134878687	G	A
11	rs9736541	0	134878720	G	A
11	rs10894934	0	134878767	T	A
11	rs55924743	0	134878773	C	A
11	rs7101368	0	134878855	G	A
11	rs10894935	0	134878890	G	T
11	rs10894936	0	134878944	C	T
11	rs10894937	0	134879336	C	T
11	rs12364719	0	134879915	T	C
11	rs112859059	0	134879920	G	A
11	rs10894939	0	134879974	G	A
11	rs7129628	0	134880170	T	C
11	rs72653421	0	134880174	G	A
11	rs12224068	0	134880693	G	C
11	rs11224172	0	134880859	C	T
11	rs10750588	0	134881142	G	T
11	rs11224173	0	134881173	G	A
11	rs61501107	0	134881538	G	A
11	rs10894940	0	134882485	T	C
11	rs11224174	0	134882534	T	G
11	rs11224175	0	134882546	T	A
11	rs10894941	0	134882585	C	T
11	rs10791407	0	134882673	A	G
11	rs57640216	0	134882846	A	G
11	rs10894942	0	134883022	G	A
11	rs61281334	0	134883135	G	T
11	rs11501291	0	134883150	C	T
11	rs145692001	0	134883393	G	T
11	rs11224176	0	134883855	T	A
11	rs11224178	0	134884066	T	C
11	rs11224179	0	134884238	A	T
11	rs11224180	0	134884278	A	G
11	rs59661974	0	134884350	C	G
11	rs11224181	0	134884651	C	T
11	rs12577331	0	134884818	G	A
11	rs113183882	0	134885209	G	A
11	rs56033983	0	134885241	G	A
11	rs12291647	0	134885413	G	A
11	rs12278408	0	134885475	A	G
11	rs149497052	0	134885774	G	A
11	rs11224182	0	134885901	T	G
11	rs11828026	0	134885964	C	T
11	rs56141165	0	134886525	G	A
11	rs2219784	0	134886687	G	A
11	rs1382495	0	134887028	C	T
11	rs73597127	0	134887096	C	T
11	rs11224184	0	134887468	C	T
11	rs11828793	0	134887590	C	T
11	rs11224185	0	134887915	T	C
11	rs75119999	0	134887929	A	T
11	rs12574029	0	134888449	C	T
11	rs1904226	0	134888574	G	A
11	rs725880	0	134888811	A	T
11	rs725879	0	134888862	A	C
11	rs10894943	0	134889076	A	C
11	rs2016039	0	134889099	A	T
11	rs725877	0	134889130	T	C
11	rs76080454	0	134889373	G	A
11	rs55969429	0	134889485	T	C
11	rs7926411	0	134890077	G	A
11	rs7941197	0	134890082	T	G
11	rs61471147	0	134890143	G	A
11	rs3916078	0	134890642	G	A
11	rs73597134	0	134890879	A	G
11	rs73597136	0	134890928	C	T
11	rs117439383	0	134891059	T	C
11	rs1478742	0	134891347	A	G
11	rs1478741	0	134891410	T	C
11	rs7948888	0	134891846	T	C
11	rs7101375	0	134892698	T	C
11	rs10894944	0	134892704	G	T
11	rs10894945	0	134893106	A	C
11	rs147988749	0	134893175	C	T
11	rs56131964	0	134893619	G	A
11	rs7120263	0	134893765	G	A
11	rs7120419	0	134893915	G	A
11	rs6590785	0	134894229	C	A
11	rs10894946	0	134894557	T	A
11	rs79297336	0	134894635	C	T
11	rs7124203	0	134894643	C	T
11	rs2363069	0	134895062	T	C
11	rs11224189	0	134895823	C	T
11	rs2363070	0	134895850	T	C
11	rs11224190	0	134896148	T	C
11	rs7925371	0	134896538	G	A
11	rs2363071	0	134896633	C	T
11	rs718239	0	134897304	G	A
11	rs1871267	0	134897468	C	A
11	rs12575415	0	134897974	G	C
11	rs12575417	0	134898011	G	C
11	rs7111462	0	134898848	G	T
11	rs7111710	0	134899045	G	A
11	rs12575275	0	134899436	T	C
11	rs112598306	0	134899527	C	A
11	rs12576349	0	134899576	A	G
11	rs7944401	0	134899605	C	A
11	rs7944422	0	134899721	A	G
11	rs1382500	0	134900314	G	A
11	rs11224191	0	134900469	C	T
11	rs1478754	0	134900860	C	T
11	rs10894947	0	134901048	G	A
11	rs11224192	0	134901664	G	C
11	rs1478753	0	134902536	G	A
11	rs10750589	0	134903050	A	G
11	rs12575381	0	134903460	G	A
11	rs12575376	0	134903583	C	T
11	rs12575383	0	134903634	C	T
11	rs1478752	0	134903770	G	A
11	rs186232335	0	134903923	C	G
11	rs10894948	0	134904302	T	G
11	rs79848929	0	134904692	A	G
11	rs67859035	0	134905534	T	C
11	rs1351189	0	134905665	G	T
11	rs1351188	0	134905781	G	A
11	rs117063597	0	134906095	T	G
11	rs11224193	0	134906282	C	T
11	rs11224194	0	134906378	C	T
11	rs12576323	0	134906463	C	T
11	rs79757976	0	134906858	C	A
11	rs10791408	0	134907140	G	A
11	rs60303858	0	134907644	C	T
11	rs58068871	0	134907848	T	C
11	rs78310575	0	134908295	G	A
11	rs10894949	0	134908639	G	A
11	rs737574	0	134908823	A	G
11	rs59916146	0	134909180	C	G
11	rs734808	0	134909393	C	G
11	rs57715698	0	134909649	G	T
11	rs4022295	0	134909667	C	A
11	rs60526738	0	134912652	G	T
11	rs12274506	0	134912668	A	G
11	rs11224195	0	134912673	C	T
11	rs10894950	0	134912827	T	C
11	rs12294853	0	134912835	T	C
11	rs55791917	0	134912866	T	A
11	rs56399734	0	134914510	T	C
11	rs73048564	0	134915316	C	T
11	rs7931251	0	134915376	C	G
11	rs140923399	0	134915403	T	C
11	rs55971108	0	134916016	C	A
11	rs11224196	0	134916275	T	G
11	rs73597189	0	134916463	G	A
11	rs1463549	0	134916479	C	T
11	rs1463548	0	134916495	T	C
11	rs1463547	0	134916544	A	G
11	rs10458998	0	134916733	G	A
11	rs10894951	0	134917168	C	T
11	rs73048569	0	134917197	G	A
11	rs59247183	0	134918178	T	C
11	rs12576965	0	134918371	G	A
11	rs10894952	0	134919300	A	T
11	rs10894953	0	134919439	C	T
11	rs74721805	0	134919742	G	A
11	rs75901483	0	134920023	T	C
11	rs11224200	0	134920190	T	C
11	rs58555076	0	134920353	T	C
11	rs57053785	0	134920502	G	A
11	rs10894954	0	134920860	A	G
11	rs12421887	0	134921112	G	C
11	rs11224201	0	134921483	A	G
11	rs79482372	0	134921963	C	T
11	rs74339661	0	134922121	T	G
11	rs10894955	0	134922745	C	T
11	rs75977720	0	134922764	G	A
11	rs7119608	0	134922825	A	C
11	rs73597196	0	134922913	A	G
11	rs7120030	0	134922936	G	A
11	rs10894956	0	134923119	G	C
11	rs148870635	0	134923456	A	G
11	rs11224205	0	134923612	T	G
11	rs11224206	0	134923760	G	A
11	rs73048582	0	134923872	G	A
11	rs138524289	0	134924007	C	G
11	rs117189311	0	134924047	G	A
11	rs1564253	0	134924542	G	A
11	rs73597199	0	134924887	T	C
11	rs80184168	0	134925231	C	A
11	rs11224212	0	134925451	C	T
11	rs11224214	0	134925487	G	A
11	rs73032108	0	134926021	G	T
11	rs11224216	0	134926427	C	T
11	rs11224217	0	134926509	C	T
11	rs6590788	0	134926754	G	A
11	rs7106317	0	134926811	C	T
11	rs7106433	0	134926834	C	T
11	rs7122863	0	134927095	T	C
11	rs7106629	0	134927104	A	G
11	rs7106727	0	134927174	A	C
11	rs12418692	0	134927447	G	C
11	rs56666382	0	134927578	C	G
11	rs58203348	0	134927777	C	T
11	rs7933507	0	134928223	C	T
11	rs7933616	0	134928308	C	T
11	rs4623918	0	134928459	C	G
11	rs141782216	0	134928595	A	T
11	rs4508216	0	134928602	A	C
11	rs146014402	0	134928683	C	T
11	rs4533050	0	134928767	G	A
11	rs7123524	0	134929444	C	T
11	rs12286529	0	134929715	A	T
11	rs12273395	0	134929784	C	A
11	rs4528347	0	134929931	T	C
11	rs12281950	0	134930200	T	C
11	rs4540845	0	134930689	G	A
11	rs12290238	0	134931635	A	G
11	rs11224218	0	134931766	T	C
11	rs73032131	0	134932481	T	C
11	rs7929069	0	134932565	G	A
11	rs7946786	0	134932667	T	C
11	rs148419290	0	134932695	G	C
11	rs7931837	0	134932745	C	T
11	rs10894957	0	134933513	T	C
11	rs10894958	0	134933972	A	G
11	rs12294124	0	134934063	A	G
11	rs61907167	0	134934181	A	G
11	rs78046179	0	134934255	C	A
11	rs143698923	0	134934517	G	A
11	rs11826792	0	134934550	T	C
11	rs4639956	0	134934677	A	C
11	rs141759417	0	134934715	C	T
11	rs56386976	0	134935024	C	T
11	rs143942860	0	134935189	C	G
11	rs11224224	0	134936185	A	G
11	rs11224225	0	134936379	T	C
11	rs12293304	0	134936509	T	A
11	rs7126697	0	134936853	C	T
11	rs7126927	0	134936894	G	A
11	rs11224226	0	134937633	C	T
11	rs77522482	0	134937654	G	T
11	rs4427581	0	134937726	G	T
11	rs73599127	0	134937737	C	T
11	rs10894959	0	134937875	G	C
11	rs4338544	0	134938470	G	A
11	rs4331122	0	134938820	G	A
11	rs4293134	0	134938847	C	T
11	rs12288815	0	134939126	T	A
11	rs12281911	0	134939134	G	T
11	rs12294971	0	134939136	A	G
11	rs73599129	0	134939292	C	T
11	rs12282026	0	134939337	G	C
11	rs12295143	0	134939461	A	G
11	rs11224227	0	134940079	C	G
11	rs11224228	0	134940416	C	T
11	rs74604648	0	134940485	G	A
11	rs11224229	0	134940959	T	G
11	rs4373942	0	134941330	T	C
11	rs76544895	0	134941472	G	T
11	rs11224230	0	134941700	C	T
11	rs10791409	0	134942100	C	T
11	rs7480520	0	134942171	G	T
11	rs56964566	0	134942370	A	G
11	rs7483202	0	134942402	G	A
11	rs7483230	0	134942469	G	A
11	rs4430530	0	134942543	A	G
11	rs4430531	0	134942626	A	G
11	rs7130009	0	134942926	A	G
11	rs7129981	0	134943190	G	A
11	rs4078382	0	134944142	G	C
11	rs11224231	0	134944160	C	G
11	rs4076253	0	134944606	T	A
11	rs11224232	0	134944770	C	G
11	rs10894960	0	134945308	C	T
11	rs11828008	0	134945373	C	G
11	rs116841545	0	134945413	C	T
11	rs11224233	0	134945522	G	A
11	rs11823417	0	134945710	A	G
11	rs80294507	0	134945765	G	A
```
