## Supplementary material for "Characterization of shared and ancestry-specific signals driving complex traits using multi-ancestry fine-mapping": susiex_nc3.cs80.cs

```
CS_ID	SNP	BP	REF_ALLELE	ALT_ALLELE	REF_FRQ	BETA	SE	-LOG10P	CS_PIP	OVRL_PIP
1	rs612823	133834104	C,C	T,T	0.61332,0.406746	-0.0298165,0.016251	0.00405994,0.00870204	12.6836,1.20878	0.902376	0.902376
2	rs1944870	134562295	T,T	C,C	0.600398,0.206349	0.0224766,0.0320244	0.00403651,0.010563	7.58971,2.61415	0.146231	0.146231
2	rs11223928	134527421	T,T	C,C	0.611332,0.196429	0.0220343,0.0311137	0.00405613,0.0107594	7.25479,2.41671	0.117647	0.117647
2	rs4937935	134580591	T,T	A,A	0.56163,0.24504	0.0223212,0.0383469	0.00398468,0.00993854	7.67323,3.9426	0.0874166	0.0874166
2	rs3018003	134524663	C,C	A,A	0.610338,0.194444	0.0220241,0.0312336	0.00405425,0.0108009	7.25479,2.41671	0.0820144	0.0820144
2	rs2226892	134519606	A,A	C,C	0.60835,0.196429	0.021724,0.0309225	0.00405055,0.0107594	7.08753,2.39221	0.0473758	0.0473758
2	rs3019663	134521051	C,C	T,T	0.60835,0.196429	0.0215889,0.0312584	0.00405055,0.0107594	7.00755,2.43534	0.0423647	0.0423647
2	rs12277680	134586708	G,G	A,A	0.564612,0.252976	0.0219338,0.0393814	0.00398773,0.00983323	7.42122,4.20736	0.0345527	0.0345527
2	rs3017988	134531636	C,C	A,A	0.611332,0.195437	0.021285,0.0302525	0.00405613,0.01078	6.81227,2.30011	0.0293517	0.0293517
2	rs1939726	134576216	A,A	G,G	0.5666,0.227183	0.0216743,0.0390568	0.00398985,0.0102018	7.25479,3.88953	0.026302	0.026302
2	rs1893868	134532595	G,G	A,A	0.611332,0.19246	0.0211943,0.0301946	0.00405613,0.010843	6.75966,2.27102	0.0245166	0.0245166
2	rs4343039	134504060	G,G	T,T	0.625249,0.190476	0.0216168,0.0285315	0.00408453,0.010886	6.91814,2.05706	0.0237715	0.0237715
2	rs10894859	134586703	C,C	T,T	0.532803,0.24504	0.0212111,0.0393248	0.00396284,0.00993854	7.06177,4.11941	0.0236503	0.0236503
2	rs3017989	134531650	C,C	T,T	0.614314,0.199405	0.0210857,0.0295423	0.00406188,0.0106986	6.6798,2.2398	0.0211587	0.0211587
2	rs999785	134531267	C,C	A,A	0.614314,0.199405	0.0210857,0.029491	0.00406188,0.0106986	6.6798,2.23344	0.0208932	0.0208932
2	rs6590760	134585109	T,T	C,C	0.535785,0.24504	0.0212198,0.0388966	0.00396447,0.00993854	7.06177,4.0415	0.0206805	0.0206805
2	rs999786	134530726	A,A	T,T	0.614314,0.199405	0.0209949,0.0296858	0.00406188,0.0106986	6.62775,2.25768	0.019221	0.019221
2	rs3019645	134504859	A,A	G,G	0.626243,0.19246	0.0209406,0.0304682	0.00408671,0.010843	6.52432,2.30493	0.0170569	0.0170569
2	rs4545574	134504278	G,G	A,A	0.626243,0.190476	0.0215802,0.0290153	0.00408671,0.010886	6.8902,2.11406	0.0165068	0.0165068
3	rs893949	134296384	T,T	C,C	0.465209,0.277778	-0.0278405,-0.00434168	0.00396391,0.00954375	11.6648,0.187646	0.564844	0.564844
3	rs10750561	134297345	G,G	A,A	0.49503,0.420635	-0.0268627,0.0136048	0.00395449,0.00865913	10.9592,0.934991	0.288485	0.288485
```
