## Supplementary material for "Characterization of shared and ancestry-specific signals driving complex traits using multi-ancestry fine-mapping": susiex_nc3.cs80.snp

```
BP	SNP	PIP(CS1)	LogBF(CS1,Pop1)	LogBF(CS1,Pop2)	PIP(CS2)	LogBF(CS2,Pop1)	LogBF(CS2,Pop2)	PIP(CS3)	LogBF(CS3,Pop1)	LogBF(CS3,Pop2)
133353091	rs67593439	7.29782e-13	-1.28324	-1.38007	8.78401e-11	-0.133709	-1.30098	1.56788e-12	-0.487413	-1.39623
133355396	rs7951982	5.6931e-13	-1.8997	-1.01194	3.66819e-11	-1.14046	-1.16746	1.09981e-12	-1.27148	-0.966748
133356128	rs12276910	1.5142e-11	-1.07584	1.44501	3.88132e-10	-1.37234	1.42349	8.71059e-12	-1.64965	1.48082
133356488	rs7927989	4.98442e-13	-1.96736	-1.07721	2.85068e-11	-1.34782	-1.21224	8.71592e-13	-1.43253	-1.03827
133356598	rs78276040	6.61448e-13	-1.38782	-1.3738	1.7859e-11	-1.61572	-1.41197	4.87988e-13	-1.64286	-1.40797
133356605	rs7927918	4.91765e-13	-1.95541	-1.10265	3.01251e-11	-1.274	-1.23084	8.9773e-13	-1.37814	-1.06311
133356759	rs56012080	1.90014e-12	-1.70638	-3.05587e-10	8.76738e-11	-1.43658	-3.05587e-10	2.86535e-12	-1.28068	-3.05587e-10
133357180	rs73025643	7.90042e-12	-1.21565	0.934263	2.43105e-10	-1.49408	1.07737	5.03296e-12	-1.75276	1.03541
133357194	rs7125997	6.38515e-13	-1.42922	-1.3677	1.67686e-11	-1.68264	-1.40806	4.74908e-13	-1.6717	-1.4063
133357322	rs146438508	5.26356e-12	-0.687496	-3.05587e-10	5.73019e-10	0.440717	-3.05587e-10	5.64177e-12	-0.60317	-3.05587e-10
133357468	rs35789380	4.53601e-13	-1.95651	-1.18233	2.6105e-11	-1.37383	-1.27425	8.07704e-13	-1.40542	-1.14151
133357907	rs4937777	4.72085e-13	-1.92883	-1.17007	2.76732e-11	-1.31812	-1.27162	8.47995e-13	-1.37057	-1.12768
133358110	rs7129716	5.01139e-13	-1.69124	-1.34794	3.62486e-11	-0.943331	-1.37647	9.68978e-13	-1.07364	-1.29124
133358588	rs35679530	4.96853e-13	-1.97076	-1.07701	2.75373e-11	-1.39358	-1.20108	8.91324e-13	-1.42518	-1.02323
133359242	rs7926705	5.28231e-13	-1.72162	-1.2649	3.90952e-11	-0.950038	-1.29417	1.0986e-12	-1.0578	-1.18153
133359522	rs4937778	5.20786e-13	-1.94912	-1.0516	3.05956e-11	-1.31288	-1.17647	1.01253e-12	-1.32648	-0.994434
133359567	rs4937779	5.31784e-13	-1.73394	-1.24588	3.96967e-11	-0.952148	-1.27679	1.14805e-12	-1.03682	-1.15848
133359887	rs6590713	5.47049e-13	-1.96876	-0.982761	3.05938e-11	-1.37006	-1.11934	1.02981e-12	-1.38312	-0.920872
133359988	rs76946697	5.57761e-13	-1.55791	-1.37422	1.74732e-11	-1.63729	-1.41225	4.12404e-13	-1.80851	-1.41061
133360212	rs73025647	3.49124e-11	1.20454	-3.05587e-10	6.17313e-10	0.515173	-3.05587e-10	5.81747e-11	1.73008	-3.05587e-10
133360812	rs11823416	6.96134e-13	-1.29113	-1.41938	8.44154e-11	-0.106265	-1.36819	1.55535e-12	-0.463122	-1.42855
133361057	rs12280379	5.92479e-13	-1.92038	-0.951365	3.32452e-11	-1.30198	-1.10432	1.15857e-12	-1.28696	-0.899224
133361623	rs61657317	6.7879e-13	-1.35966	-1.37608	1.82442e-11	-1.59294	-1.41342	4.96953e-13	-1.6208	-1.41182
133362556	rs12283798	1.50794e-11	-1.5375	1.90253	3.87514e-10	-1.76043	1.80998	9.74842e-12	-1.9392	1.88294
133362817	rs4937780	7.19423e-13	-1.24492	-1.43269	8.1718e-11	-0.101809	-1.40512	1.40876e-12	-0.553613	-1.43704
133363015	rs12284032	1.50162e-11	-1.51167	1.8725	4.20613e-10	-1.74106	1.87257	1.04447e-11	-1.92737	1.9401
133363152	rs12284182	8.48873e-12	-1.3666	1.15704	2.501e-10	-1.62962	1.24128	5.39834e-12	-1.85527	1.208
133363179	rs4937781	7.13096e-13	-1.90652	-0.779921	5.01765e-11	-1.06717	-0.927484	1.53941e-12	-1.2008	-0.701163
133363633	rs116706402	6.46993e-13	-1.3952	-1.38852	1.75942e-11	-1.62167	-1.42096	4.7956e-13	-1.64862	-1.41963
133363823	rs148646149	6.5389e-13	-1.38501	-1.38811	1.60386e-11	-1.71235	-1.42286	4.34071e-13	-1.74862	-1.4193
133363869	rs142054993	4.49456e-12	-0.845435	-3.05587e-10	1.12245e-10	-1.18952	-3.05587e-10	3.00304e-12	-1.23374	-3.05587e-10
133365047	rs145238737	7.07161e-13	-1.32679	-1.36801	1.88355e-11	-1.5662	-1.40826	5.12715e-13	-1.5949	-1.4065
133365405	rs149175842	6.91363e-13	-1.32652	-1.39087	1.85767e-11	-1.56598	-1.42232	5.05423e-13	-1.59468	-1.42104
133365427	rs112381553	6.75641e-13	-1.35599	-1.3844	1.82054e-11	-1.58996	-1.41853	4.95763e-13	-1.61792	-1.4171
133365464	rs12269873	8.10944e-12	-1.29915	1.04387	2.45656e-10	-1.59646	1.1902	5.26789e-12	-1.81904	1.1473
133365617	rs76860084	6.69468e-13	-1.98895	-0.760623	2.76095e-11	-2.01641	-0.575634	7.36522e-13	-2.04177	-0.597409
133365920	rs12270154	8.49369e-12	-1.2573	1.04832	2.54945e-10	-1.56393	1.19478	5.41596e-12	-1.79586	1.15184
133366929	rs4936193	7.41942e-13	-1.54469	-1.1021	8.2446e-11	-0.351628	-1.14643	1.87904e-12	-0.714542	-0.988062
133366975	rs137996089	2.28025e-12	-1.52402	-3.05587e-10	4.21817e-10	0.134368	-3.05587e-10	5.48674e-12	-0.631033	-3.05587e-10
133366990	rs79968430	5.13264e-13	-1.62159	-1.39368	1.46853e-11	-1.79944	-1.42391	4.02871e-13	-1.81981	-1.4227
133367412	rs6590714	7.54505e-13	-1.47292	-1.15708	6.9472e-11	-0.514898	-1.15438	1.88201e-12	-0.661324	-1.0397
133367430	rs6590715	8.19184e-13	-1.87375	-0.674	3.82549e-11	-1.6631	-0.602826	2.91602e-12	-0.712633	-0.550516
133368163	rs147530609	5.11114e-12	-2.27905e-10	-0.716882	1.78213e-10	-2.27905e-10	-0.727223	5.03141e-12	-2.27905e-10	-0.717666
133368176	rs12419575	5.84657e-13	-1.448	-1.43704	5.35209e-11	-0.516481	-1.41365	1.03303e-12	-0.864277	-1.43659
133368590	rs73025655	1.33666e-11	0.244453	-3.05587e-10	4.99165e-10	0.302733	-3.05587e-10	4.16724e-11	1.39647	-3.05587e-10
133368885	rs11223488	2.94724e-12	-1.46112	0.193684	9.89492e-11	-1.72466	0.409065	2.18453e-12	-1.91406	0.362095
133369269	rs34987475	1.36455e-12	-2.03748	-3.05587e-10	5.27499e-11	-1.94464	-3.05587e-10	1.47989e-12	-1.9414	-3.05587e-10
133369332	rs4937782	9.62765e-13	-1.72437	-0.661879	1.102e-10	-0.57684	-0.631065	2.3106e-12	-0.989786	-0.506074
133369359	rs4937783	1.13948e-12	-0.85629	-1.36144	2.11931e-10	0.821936	-1.37588	2.48142e-12	-0.0979638	-1.32657
133369596	rs13377259	3.21145e-12	-1.24349	0.0619057	9.14482e-11	-1.70218	0.307747	1.94116e-12	-1.92606	0.255981
133369750	rs71477444	1.14148e-12	-1.57626	-0.639716	1.37262e-10	-0.3794	-0.608914	2.92975e-12	-0.787384	-0.471067
133370177	rs76052809	1.84591e-12	-1.53859	-0.196739	7.15918e-11	-1.66696	0.0277406	1.50955e-12	-1.9019	-0.0196591
133370326	rs73025662	1.3029e-12	-0.689155	-1.39455	2.57949e-10	1.04322	-1.40066	2.95098e-12	0.117386	-1.36862
133370476	rs67204326	1.31117e-12	-0.743479	-1.33391	2.68111e-10	1.03496	-1.35377	2.90164e-12	0.0285272	-1.29662
133371608	rs4937784	6.49918e-13	-1.38502	-1.39419	8.28637e-11	-0.0801725	-1.41283	1.15047e-12	-0.784641	-1.40855
133371640	rs77998059	5.02557e-13	-1.68809	-1.34826	6.8819e-11	-0.299108	-1.37962	9.10902e-13	-1.06434	-1.36235
133371775	rs4937785	9.26312e-13	-0.999252	-1.4256	1.03096e-10	0.138215	-1.41276	8.41641e-13	-1.08231	-1.42346
133372044	rs61912410	1.43098e-12	-1.98994	-3.05587e-10	9.13025e-11	-1.39602	-3.05587e-10	1.85952e-12	-1.71305	-3.05587e-10
133373083	rs4245117	6.22188e-13	-2.04178	-0.781037	3.49285e-11	-1.69715	-0.659747	1.21786e-12	-1.44904	-0.687232
133373265	rs12294146	6.35139e-13	-1.66522	-1.13699	3.62038e-11	-1.29217	-1.02887	5.16757e-13	-1.93148	-1.06207
133373588	rs116990008	3.817e-12	-2.27905e-10	-1.00884	1.09148e-10	-2.27905e-10	-1.2175	3.52585e-12	-2.27905e-10	-1.07325
133374802	rs7118965	3.37594e-13	-2.01454	-1.41967	1.6158e-11	-1.71217	-1.41562	3.42911e-13	-1.99224	-1.41142
133375022	rs73587643	1.57547e-12	-1.74156	-0.152192	4.43888e-11	-2.03528	-0.0819318	1.08762e-12	-2.02006	-0.229317
133375310	rs6590716	6.06512e-13	-1.41339	-1.43494	1.42584e-11	-1.83842	-1.41443	3.96051e-13	-1.83498	-1.4246
133375343	rs79094382	2.09415e-12	-1.60916	-3.05587e-10	1.24107e-10	-1.08906	-3.05587e-10	2.27418e-12	-1.51175	-3.05587e-10
133375365	rs56174341	9.47052e-13	-0.972879	-1.42983	2.14225e-11	-1.44377	-1.40199	5.68756e-13	-1.48273	-1.41494
133375648	rs4937787	5.37712e-13	-1.59226	-1.37647	3.31622e-11	-1.02483	-1.38396	5.9553e-13	-1.47638	-1.37529
133376037	rs35618674	4.49283e-13	-1.79414	-1.35426	2.25598e-11	-1.42984	-1.36419	4.57671e-13	-1.76415	-1.35082
133376068	rs4937788	4.28673e-13	-1.8743	-1.32107	1.93744e-11	-1.61315	-1.3331	4.42987e-13	-1.83554	-1.31205
133376339	rs61912411	1.9042e-12	-1.70424	-3.05587e-10	5.30265e-11	-1.93941	-3.05587e-10	1.34598e-12	-2.03624	-3.05587e-10
133376450	rs12788589	2.0351e-12	-1.2881	-0.349662	5.51003e-11	-1.61617	-0.284877	1.09541e-12	-1.85813	-0.384115
133377267	rs73587651	4.54266e-13	-1.87277	-1.26461	1.97396e-11	-1.63908	-1.2885	4.38921e-13	-1.90429	-1.25252
133377393	rs59866002	5.63488e-12	-2.27905e-10	-0.619329	1.99558e-10	-2.27905e-10	-0.614096	5.38838e-12	-2.27905e-10	-0.649123
133377750	rs56405523	7.0643e-13	-1.77338	-0.922454	3.26233e-11	-1.62755	-0.797629	6.81939e-13	-1.80967	-0.90651
133378031	rs12796600	8.67355e-13	-1.08119	-1.40942	1.61716e-11	-1.71328	-1.41367	5.16381e-13	-1.58234	-1.41194
133378247	rs73025668	6.49351e-13	-1.35808	-1.42201	1.65522e-11	-1.70452	-1.39916	4.47701e-13	-1.73737	-1.39962
133378274	rs73025670	6.48281e-13	-1.35283	-1.42891	1.48244e-11	-1.80337	-1.41056	4.15939e-13	-1.79964	-1.41094
133378313	rs73025671	6.26979e-13	-1.37821	-1.43693	1.43523e-11	-1.8182	-1.42809	4.02708e-13	-1.81459	-1.42832
133378409	rs73025672	6.56966e-13	-1.33184	-1.43659	1.47662e-11	-1.79095	-1.42691	4.14403e-13	-1.78713	-1.42715
133378434	rs73025673	6.60569e-13	-1.32647	-1.43649	1.4818e-11	-1.78776	-1.4266	4.15866e-13	-1.78391	-1.42685
133378641	rs7110247	6.51469e-13	-1.34273	-1.4341	1.63776e-11	-1.69371	-1.42057	4.42809e-13	-1.7271	-1.42088
133378697	rs79816429	4.15508e-12	-2.27905e-10	-0.923972	1.6073e-10	-2.27905e-10	-0.83048	4.12434e-12	-2.27905e-10	-0.91646
133378872	rs34226771	1.30138e-12	-1.98408	-0.100794	5.18728e-11	-1.99962	0.0382134	1.15305e-12	-2.0351	-0.15586
133379046	rs117070048	1.63234e-12	-1.24915	-0.609137	2.98684e-11	-1.92364	-0.589764	9.87819e-13	-1.73603	-0.609592
133379427	rs57033693	7.20337e-13	-1.23997	-1.43637	1.56233e-11	-1.73521	-1.42622	4.38631e-13	-1.73099	-1.42647
133379484	rs7936263	4.49893e-13	-2.01947	-1.12758	1.72455e-11	-2.00939	-1.05326	4.41805e-13	-2.02719	-1.12307
133379593	rs116977150	2.38684e-12	-1.47833	-3.05587e-10	9.93748e-11	-1.3113	-3.05587e-10	4.17511e-12	-0.904225	-3.05587e-10
133379770	rs73025680	6.70975e-13	-1.32771	-1.41962	1.52753e-11	-1.7885	-1.39547	4.28597e-13	-1.78465	-1.39595
133380325	rs4366501	1.87384e-12	-1.14157	-0.578748	3.27629e-11	-1.86188	-0.559025	1.22242e-12	-1.55332	-0.579211
133380611	rs61262683	7.45904e-13	-1.20652	-1.43494	1.60116e-11	-1.7144	-1.42249	4.49579e-13	-1.71003	-1.42278
133381256	rs73025684	8.18548e-13	-1.16126	-1.38727	2.00321e-11	-1.56258	-1.35029	5.38205e-13	-1.60191	-1.35098
133381312	rs35290444	1.85227e-12	-1.73189	-3.05587e-10	5.65177e-11	-1.87565	-3.05587e-10	1.41721e-12	-1.98468	-3.05587e-10
133381576	rs73025685	7.51758e-13	-1.19972	-1.43392	1.61171e-11	-1.71014	-1.42018	4.52545e-13	-1.70574	-1.42049
133381608	rs11223489	4.47959e-13	-2.03891	-1.11245	1.72317e-11	-2.03313	-1.03033	4.49108e-13	-2.02728	-1.10657
133381730	rs34606138	1.55943e-12	-1.90398	-3.05587e-10	4.79928e-11	-2.03915	-3.05587e-10	1.36252e-12	-2.02403	-3.05587e-10
133382101	rs181503816	1.38969e-12	-2.01923	-3.05587e-10	4.83969e-11	-2.03077	-3.05587e-10	1.34158e-12	-2.03952	-3.05587e-10
133382243	rs73025687	6.99503e-13	-1.2959	-1.40979	1.57966e-11	-1.76941	-1.381	4.43252e-13	-1.76543	-1.38156
133382740	rs11223490	6.8386e-13	-1.30504	-1.42327	1.71513e-11	-1.66697	-1.40116	4.63064e-13	-1.70165	-1.40161
133382990	rs11223491	6.86944e-13	-1.29947	-1.42433	1.71902e-11	-1.663	-1.40287	4.64032e-13	-1.69787	-1.4033
133383286	rs11223492	7.68771e-13	-1.1927	-1.41856	1.87396e-11	-1.5857	-1.39386	5.04076e-13	-1.62404	-1.39435
133383517	rs73025693	7.95651e-13	-1.17067	-1.40623	1.64409e-11	-1.69181	-1.41862	4.59503e-13	-1.6873	-1.42368
133383727	rs61172426	6.94498e-13	-1.29445	-1.41842	1.68276e-11	-1.65941	-1.42778	4.52762e-13	-1.69444	-1.43131
133384027	rs34810428	7.6539e-13	-2.04042	-0.575258	3.18058e-11	-1.99115	-0.459404	7.47992e-13	-2.03169	-0.592042
133384076	rs11824805	6.984e-13	-1.28885	-1.41842	1.68952e-11	-1.6554	-1.42778	4.54496e-13	-1.69062	-1.43131
133384386	rs55858766	7.75246e-13	-1.19972	-1.40315	1.61813e-11	-1.71014	-1.41621	4.52041e-13	-1.70574	-1.4216
133384416	rs55863421	9.20019e-13	-1.01931	-1.41236	1.91773e-11	-1.53316	-1.42332	5.19607e-13	-1.5604	-1.42765
133384492	rs61255508	1.98e-12	-1.15986	-0.505346	3.50016e-11	-1.87001	-0.484802	1.29792e-12	-1.56677	-0.505828
133385654	rs6590717	3.80232e-13	-2.02038	-1.29489	1.38864e-11	-2.02594	-1.25335	3.69084e-13	-2.03378	-1.29632
133385686	rs73587663	7.85822e-13	-2.04175	-0.547577	3.1365e-11	-2.01813	-0.446381	7.46242e-13	-2.03827	-0.5878
133386027	rs184639030	2.54722e-12	-2.27905e-10	-1.4133	8.79123e-11	-2.27905e-10	-1.43386	2.52412e-12	-2.27905e-10	-1.40747
133386457	rs56313485	7.70843e-13	-1.20559	-1.40298	1.61241e-11	-1.71382	-1.41607	4.50424e-13	-1.70945	-1.42149
133386544	rs76471104	2.0068e-12	-1.19115	-0.460617	3.61239e-11	-1.88366	-0.439588	1.32657e-12	-1.58966	-0.46111
133386590	rs11223493	7.47299e-13	-2.03436	-0.605232	2.96393e-11	-2.01075	-0.510351	7.08211e-13	-2.03914	-0.639243
133386595	rs7114449	9.69911e-13	-1.57745	-0.801404	1.45289e-10	-0.168698	-0.762783	2.43636e-12	-0.694166	-0.748695
133386757	rs12285739	3.675e-13	-1.97877	-1.37056	1.16211e-11	-2.03764	-1.41974	3.53793e-13	-1.95917	-1.41324
133387935	rs78912802	2.14194e-12	-1.58659	-3.05587e-10	9.25413e-11	-1.38255	-3.05587e-10	4.10802e-12	-0.920426	-3.05587e-10
133388023	rs56359414	6.77408e-13	-1.30497	-1.43282	1.69321e-11	-1.66692	-1.41408	4.55346e-13	-1.7016	-1.41846
133388281	rs56065855	6.77143e-13	-1.30497	-1.43321	1.69173e-11	-1.66692	-1.41495	4.54987e-13	-1.7016	-1.41925
133388316	rs55951010	7.67839e-13	-1.17556	-1.43692	1.62804e-11	-1.69491	-1.42533	4.55897e-13	-1.69041	-1.42844
133388742	rs6590718	3.97739e-13	-2.00903	-1.26124	1.49748e-11	-2.0043	-1.19954	3.88329e-13	-2.02237	-1.2569
133388893	rs74774493	1.74866e-12	-1.36991	-0.419543	3.6872e-11	-1.90467	-0.398079	1.27537e-12	-1.67008	-0.420047
133389050	rs77150015	1.84812e-12	-1.32849	-0.40565	3.81127e-11	-1.88562	-0.384041	1.33389e-12	-1.63911	-0.406157
133389115	rs4131674	7.13417e-13	-1.24934	-1.43665	1.55634e-11	-1.741	-1.42428	4.35624e-13	-1.73681	-1.42753
133389853	rs7107604	7.09286e-13	-1.26108	-1.43072	1.75511e-11	-1.63544	-1.40965	4.71108e-13	-1.67158	-1.41445
133390192	rs12792779	3.36694e-13	-2.03309	-1.40379	1.23867e-11	-1.98484	-1.40874	3.32621e-13	-2.04119	-1.39292
133390254	rs74341222	7.33579e-12	-2.27905e-10	-0.355539	2.9986e-10	-2.27905e-10	-0.206886	6.62615e-12	-2.27905e-10	-0.442343
133390269	rs35468298	3.37739e-13	-2.02668	-1.40711	1.25115e-11	-1.97176	-1.4118	3.32012e-13	-2.03921	-1.39674
133390402	rs35309700	3.90454e-13	-1.88516	-1.40359	1.20657e-11	-2.02777	-1.39206	3.69996e-13	-1.94691	-1.38072
133390469	rs7108670	9.85404e-13	-1.84068	-0.52233	3.40293e-11	-2.04007	-0.342908	9.15865e-13	-1.92907	-0.492186
133390597	rs76205504	7.50165e-12	-2.27905e-10	-0.333181	3.12577e-10	-2.27905e-10	-0.165351	6.74335e-12	-2.27905e-10	-0.42481
133390734	rs7108751	5.67722e-13	-2.02991	-0.88452	2.20936e-11	-2.04166	-0.77326	5.77916e-13	-2.02615	-0.855549
133390904	rs56151569	1.37064e-12	-1.61344	-0.419584	3.25056e-11	-2.03067	-0.398121	1.04352e-12	-1.87068	-0.420088
133391268	rs76730282	1.72255e-12	-1.4193	-0.385199	3.73509e-11	-1.92647	-0.363378	1.27262e-12	-1.70658	-0.385711
133391339	rs34838605	1.78947e-12	-1.965	0.198612	6.92394e-11	-2.00324	0.330607	1.9079e-12	-1.86914	0.181773
133391402	rs78450513	1.70251e-12	-1.42456	-0.391642	3.70249e-11	-1.92872	-0.369888	1.25959e-12	-1.71043	-0.392153
133392124	rs142392739	3.60354e-12	-2.27905e-10	-1.06639	1.30751e-10	-2.27905e-10	-1.03691	3.67223e-12	-2.27905e-10	-1.03257
133392294	rs7117082	5.26065e-13	-2.02011	-0.970528	1.70776e-11	-2.0411	-1.03133	4.93579e-13	-2.00953	-1.02991
133392402	rs4937789	1.89597e-12	-1.99068	0.282105	7.44895e-11	-2.01691	0.417361	1.74504e-12	-2.04143	0.264841
133392555	rs4936194	1.89961e-12	-1.95553	0.248875	7.12235e-11	-2.02722	0.382843	1.69477e-12	-2.0376	0.231778
133392702	rs4936195	1.93135e-12	-1.95553	0.265448	7.24603e-11	-2.02722	0.40006	1.72294e-12	-2.0376	0.248267
133392747	rs73029122	6.0781e-13	-1.42291	-1.42329	1.44444e-11	-1.84382	-1.39607	4.02915e-13	-1.84043	-1.40197
133393932	rs73029124	7.03743e-13	-1.28991	-1.40973	1.59561e-11	-1.76579	-1.37457	4.44722e-13	-1.76178	-1.38189
133393995	rs77516434	9.0783e-13	-1.93494	-0.510062	3.03824e-11	-2.00677	-0.48957	8.20638e-13	-2.0205	-0.510544
133394596	rs12803064	7.07286e-13	-2.04025	-0.654369	2.82506e-11	-1.98417	-0.58492	6.684e-13	-2.04183	-0.694408
133394957	rs12802455	3.99175e-13	-1.98975	-1.27691	1.32515e-11	-2.03817	-1.28792	4.21699e-13	-1.94272	-1.25411
133395142	rs75706358	4.06185e-13	-1.93682	-1.31243	1.35931e-11	-2.00568	-1.29496	3.68916e-13	-2.02133	-1.30922
133395989	rs34536590	4.21871e-13	-1.7969	-1.41446	1.19399e-11	-2.01047	-1.41985	3.35702e-13	-1.99735	-1.42755
133396313	rs7926500	2.0069e-12	-1.92391	0.272193	7.03429e-11	-2.04162	0.384799	1.79525e-12	-1.98524	0.237018
133396416	rs4372469	1.5837e-12	-1.88854	-3.05587e-10	1.54677e-10	-0.868867	-3.05587e-10	3.48209e-12	-1.08573	-3.05587e-10
133396457	rs139302011	6.9127e-12	-0.414943	-3.05587e-10	6.77969e-11	-1.69369	-3.05587e-10	2.19243e-12	-1.54836	-3.05587e-10
133396619	rs4373944	8.64555e-13	-1.93608	-0.557765	2.89581e-11	-2.00552	-0.538829	7.97269e-13	-2.01761	-0.542321
133396675	rs4373945	9.97195e-13	-1.93795	-0.413166	3.35874e-11	-2.00442	-0.391636	9.05921e-13	-2.0185	-0.413672
133396835	rs145173919	2.88986e-12	-2.27905e-10	-1.28709	1.07478e-10	-2.27905e-10	-1.23291	2.78611e-12	-2.27905e-10	-1.30872
133397168	rs10791292	3.33409e-13	-2.04145	-1.40524	2.31784e-11	-1.37117	-1.39581	3.78642e-13	-1.88686	-1.41767
133397634	rs35027810	1.7655e-12	-1.77987	-3.05587e-10	4.85543e-11	-2.02752	-3.05587e-10	1.49274e-12	-1.93276	-3.05587e-10
133397786	rs77422754	8.89033e-13	-1.8818	-0.584125	2.88209e-11	-2.02844	-0.52066	7.86361e-13	-1.98871	-0.584995
133398116	rs4130016	5.58644e-13	-2.01607	-0.914477	2.20618e-11	-1.96475	-0.851603	5.10458e-13	-2.03674	-0.96907
133398260	rs4378414	3.55338e-13	-2.03886	-1.34413	1.29515e-11	-2.03909	-1.3099	3.47255e-13	-2.03998	-1.35108
133398375	rs148044153	2.93663e-12	-1.27104	-3.05587e-10	8.36978e-11	-1.48299	-3.05587e-10	2.13422e-12	-1.57527	-3.05587e-10
133399500	rs12799484	3.53486e-13	-1.95335	-1.43486	1.15296e-11	-2.03166	-1.43362	3.36641e-13	-1.9845	-1.43761
133399857	rs4402307	7.43811e-13	-1.97095	-0.673319	2.63897e-11	-2.03419	-0.60304	7.69544e-13	-1.92391	-0.671417
133399874	rs116992071	3.92763e-12	-2.27905e-10	-0.980268	1.5446e-10	-2.27905e-10	-0.870267	4.03788e-12	-2.27905e-10	-0.937647
133399980	rs4460831	5.60981e-13	-1.90815	-1.01822	1.95741e-11	-1.97809	-0.957909	5.67624e-13	-1.87011	-1.02955
133400115	rs4539336	4.16504e-13	-2.01891	-1.20525	1.4999e-11	-2.04183	-1.1604	4.02789e-13	-2.03559	-1.20712
133400279	rs4554901	3.50411e-13	-2.0279	-1.36905	1.21908e-11	-2.02546	-1.38406	3.64415e-13	-1.97684	-1.36599
133401237	rs60365595	1.07318e-11	-2.27905e-10	0.0249073	4.02032e-10	-2.27905e-10	0.0863295	9.55613e-12	-2.27905e-10	-0.0761839
133401766	rs4570596	4.02077e-13	-1.98062	-1.27879	2.75773e-11	-1.21027	-1.38294	4.35898e-13	-1.81467	-1.34905
133401871	rs4403819	4.95874e-13	-1.92807	-1.12167	3.60746e-11	-1.05826	-1.26636	5.3789e-13	-1.72407	-1.22939
133402142	rs117900389	1.4743e-12	-1.96012	-3.05587e-10	7.2906e-11	-1.62103	-3.05587e-10	1.50503e-12	-1.92455	-3.05587e-10
133402815	rs57757269	2.50479e-12	-2.27905e-10	-1.4301	8.80796e-11	-2.27905e-10	-1.43196	2.46144e-12	-2.27905e-10	-1.43262
133402849	rs12361255	1.49266e-11	0.628856	-0.274016	1.16335e-10	-0.838014	-0.315715	3.62614e-12	-0.713492	-0.331706
133403066	rs11223496	2.0251e-12	-0.312399	-1.33028	2.80941e-11	-1.19095	-1.38369	9.82121e-13	-0.998111	-1.3533
133403090	rs11223497	2.11402e-12	-0.275975	-1.32374	2.89576e-11	-1.16534	-1.37902	1.01624e-12	-0.969773	-1.34748
133403198	rs11223498	1.9872e-12	-0.340066	-1.32151	2.65713e-11	-1.25295	-1.37742	9.10876e-13	-1.08122	-1.3455
133403337	rs4427583	1.28228e-12	-1.81944	-0.280218	3.41553e-11	-2.02996	-0.349319	9.77966e-13	-2.00834	-0.34731
133404167	rs55827149	2.4085e-11	-1.22622	2.05951	8.18366e-10	-1.68958	2.48668	1.41249e-11	-1.72233	2.0369
133404448	rs56142555	2.4191e-11	-1.20983	2.04751	8.30315e-10	-1.67878	2.49038	1.42051e-11	-1.71204	2.03227
133406400	rs73029137	3.23154e-13	-2.04145	-1.43648	1.40944e-11	-1.83247	-1.43196	3.18261e-13	-2.04166	-1.43659
133406462	rs10894686	1.11367e-12	-1.01064	-1.23	1.83513e-11	-1.68292	-1.31758	5.3216e-13	-1.70048	-1.2637
133406795	rs117543069	4.43156e-12	-0.859552	-3.05587e-10	6.62811e-10	0.586288	-3.05587e-10	8.7666e-12	-0.162418	-3.05587e-10
133406967	rs147332410	1.56471e-12	-1.9006	-3.05587e-10	5.19017e-11	-1.96085	-3.05587e-10	1.62815e-12	-1.84592	-3.05587e-10
133407241	rs143032280	1.59018e-12	-1.88446	-3.05587e-10	6.4585e-11	-1.74222	-3.05587e-10	2.85798e-12	-1.28325	-3.05587e-10
133407378	rs57510128	8.80855e-12	0.183372	-0.355954	1.97208e-10	-0.118689	-0.507255	2.33749e-12	-1.02009	-0.464202
133407503	rs12225991	2.5649e-12	-2.27905e-10	-1.40639	8.78974e-11	-2.27905e-10	-1.43403	2.531e-12	-2.27905e-10	-1.40475
133407729	rs78264126	2.3853e-11	-2.27905e-10	0.823606	8.08313e-10	-2.27905e-10	0.784747	2.19508e-11	-2.27905e-10	0.755437
133407921	rs11820795	2.90155e-11	-0.0436685	1.06319	9.5161e-10	-0.50243	1.45038	9.46418e-12	-1.16204	1.07619
133408812	rs73029139	6.7801e-11	0.0646657	1.80361	1.67952e-09	-0.509608	2.02567	1.72543e-11	-1.13109	1.64578
133408903	rs67784708	5.30552e-11	0.462122	1.16091	1.5402e-09	-0.154846	1.58431	1.44323e-11	-0.84416	1.18026
133409364	rs71477446	2.05943e-12	-1.62588	-3.05587e-10	6.39848e-11	-1.75156	-3.05587e-10	1.48046e-12	-1.94102	-3.05587e-10
133409655	rs77098011	3.06065e-12	-2.27905e-10	-1.22968	1.21197e-10	-2.27905e-10	-1.11278	3.12101e-12	-2.27905e-10	-1.19521
133409740	rs10894690	1.74459e-12	-1.79179	-3.05587e-10	1.11122e-10	-1.19957	-3.05587e-10	2.16299e-12	-1.56187	-3.05587e-10
133410136	rs66794106	4.05507e-10	1.00004	2.65679	1.99801e-08	0.863299	3.12899	1.25469e-10	-0.0527763	2.55147
133410681	rs67508147	1.44855e-10	0.946932	1.6805	6.8216e-09	0.811403	2.10624	4.7287e-11	-0.0956774	1.61855
133410823	rs67249722	3.00891e-10	0.800209	2.55824	1.48115e-08	0.668087	3.02487	9.69162e-11	-0.213718	2.4542
133410846	rs66774922	3.36787e-10	0.957956	2.51319	1.64757e-08	0.822174	2.97726	1.05249e-10	-0.08678	2.40975
133410913	rs66898018	1.2967e-10	0.97896	1.53773	6.27861e-09	0.842698	1.992	4.07119e-11	-0.0698165	1.44297
133411579	rs149356704	2.81909e-12	-1.31189	-3.05587e-10	1.36616e-10	-0.993032	-3.05587e-10	1.82467e-12	-1.73197	-3.05587e-10
133411730	rs73029145	1.56226e-12	-2.01159	0.109421	8.05061e-11	-1.9761	0.454226	1.6681e-12	-1.85011	0.0284293
133411828	rs12574394	2.57811e-12	-2.27905e-10	-1.40125	8.99964e-11	-2.27905e-10	-1.41043	2.52664e-12	-2.27905e-10	-1.40648
133411853	rs12574395	2.52888e-12	-2.27905e-10	-1.42053	8.86882e-11	-2.27905e-10	-1.42508	2.48128e-12	-2.27905e-10	-1.42459
133412085	rs12574416	3.50875e-13	-1.97884	-1.41679	1.24409e-11	-1.95825	-1.43097	4.23025e-13	-1.78749	-1.4062
133412141	rs7934518	3.31246e-13	-2.02977	-1.42343	1.16646e-11	-2.01858	-1.43506	3.68192e-13	-1.91765	-1.41487
133412252	rs7934721	1.70202e-12	-0.561887	-1.2546	9.38516e-11	-0.148122	-1.22037	6.09495e-13	-1.58362	-1.24487
133412259	rs61912415	3.46346e-13	-2.03537	-1.37325	1.34141e-11	-2.01214	-1.30176	3.83423e-13	-1.91234	-1.37964
133412325	rs61912416	3.31571e-13	-2.02225	-1.42997	1.19977e-11	-1.98807	-1.43742	3.84111e-13	-1.86594	-1.42425
133412543	rs10894691	1.68276e-12	-0.530861	-1.29701	6.10167e-11	-0.541008	-1.25805	5.79042e-13	-1.58946	-1.29029
133413523	rs34453165	3.40769e-13	-2.00052	-1.42434	1.25363e-11	-1.94678	-1.43479	4.27932e-13	-1.76186	-1.4203
133414400	rs10894692	1.71138e-12	-0.58729	-1.22372	6.06584e-11	-0.597245	-1.2077	5.9328e-13	-1.62009	-1.23536
133414469	rs10894693	3.34062e-13	-2.03475	-1.40998	1.30925e-11	-1.98287	-1.35529	3.95799e-13	-1.85177	-1.40845
133414671	rs10894694	1.33287e-12	-0.747373	-1.3136	4.73801e-11	-0.756763	-1.29524	5.07623e-13	-1.70414	-1.30725
133414799	rs10894695	3.41375e-13	-2.01309	-1.40998	1.33093e-11	-1.96645	-1.35529	4.18322e-13	-1.79642	-1.40845
133414987	rs11223501	1.51794e-12	-0.679637	-1.25131	5.53149e-11	-0.68927	-1.20789	5.62542e-13	-1.66912	-1.23954
133415177	rs74824504	3.21847e-12	-2.27905e-10	-1.1794	1.23646e-10	-2.27905e-10	-1.09278	3.30697e-12	-2.27905e-10	-1.13733
133415183	rs68107944	1.5226e-12	-0.679637	-1.24825	5.55032e-11	-0.68927	-1.20449	5.64321e-13	-1.66912	-1.23638
133415374	rs11223502	3.36718e-13	-2.03217	-1.40464	1.29807e-11	-2.0005	-1.34624	3.93946e-13	-1.86194	-1.40297
133415375	rs11223503	2.03212e-12	-0.351574	-1.28765	7.75039e-11	-0.311189	-1.24869	7.33965e-13	-1.36738	-1.27528
133415471	rs61912417	1.19896e-12	-0.929642	-1.2372	4.31439e-11	-0.948225	-1.19744	5.06953e-13	-1.78875	-1.22395
133415905	rs148430966	3.27277e-12	-2.27905e-10	-1.16267	1.26055e-10	-2.27905e-10	-1.07349	3.3671e-12	-2.27905e-10	-1.11931
133416347	rs117175727	4.48541e-12	-2.27905e-10	-0.847474	1.61134e-10	-2.27905e-10	-0.827966	4.32117e-12	-2.27905e-10	-0.869842
133416495	rs77977081	3.29297e-12	-2.27905e-10	-1.15651	1.2695e-10	-2.27905e-10	-1.06641	3.38947e-12	-2.27905e-10	-1.11269
133416803	rs75001098	5.46188e-13	-1.545	-1.4081	2.12229e-11	-1.41748	-1.43764	4.35041e-13	-1.74167	-1.42401
133417490	rs117924958	6.85347e-13	-1.33529	-1.39085	2.68399e-11	-1.18662	-1.4337	5.81995e-13	-1.4628	-1.41186
133417623	rs73029151	2.39465e-11	1.09467	-0.267151	1.15656e-09	1.28414	-0.141137	6.5258e-12	-0.07946	-0.378143
133417700	rs61912418	1.37282e-12	-2.03144	-3.05587e-10	4.83658e-11	-2.03141	-3.05587e-10	1.39905e-12	-1.99757	-3.05587e-10
133418844	rs75707195	3.10234e-12	-2.27905e-10	-1.21615	1.19699e-10	-2.27905e-10	-1.12522	3.18488e-12	-2.27905e-10	-1.17495
133418978	rs116882267	3.04104e-12	-2.27905e-10	-1.2361	1.1688e-10	-2.27905e-10	-1.14906	3.0953e-12	-2.27905e-10	-1.20348
133419008	rs73029153	2.01776e-12	-1.64632	-3.05587e-10	5.83467e-11	-1.8438	-3.05587e-10	2.97972e-12	-1.24154	-3.05587e-10
133419213	rs61912419	1.46012e-12	-0.720814	-1.24897	5.39774e-11	-0.710932	-1.21071	6.17346e-13	-1.57848	-1.23722
133419328	rs115764252	3.02552e-12	-2.27905e-10	-1.24122	1.16165e-10	-2.27905e-10	-1.15519	3.07826e-12	-2.27905e-10	-1.209
133421263	rs75233764	6.50292e-13	-1.38809	-1.39055	2.52738e-11	-1.24481	-1.43562	5.55114e-13	-1.51051	-1.41144
133421704	rs79254271	6.31734e-10	4.10016	-3.05587e-10	1.32521e-08	3.58171	-3.05587e-10	2.20192e-11	0.758548	-3.05587e-10
133421800	rs78427575	3.05855e-12	-2.27905e-10	-1.23036	1.17685e-10	-2.27905e-10	-1.14219	3.11451e-12	-2.27905e-10	-1.1973
133421866	rs11223504	8.47897e-13	-1.20106	-1.31224	2.69094e-11	-1.32862	-1.28911	4.54974e-13	-1.81626	-1.30463
133421869	rs11223505	3.34294e-13	-2.0177	-1.42634	1.30308e-11	-1.9666	-1.3763	4.01092e-13	-1.82329	-1.42364
133422146	rs77323321	1.36122e-12	-2.03992	-3.05587e-10	5.26724e-11	-1.94611	-3.05587e-10	1.3468e-12	-2.03564	-3.05587e-10
133422994	rs73029156	1.38809e-12	-1.13423	-0.886149	6.58122e-11	-0.920152	-0.803246	9.97303e-13	-1.40707	-0.928993
133423127	rs12576213	3.07975e-12	-2.27905e-10	-1.22346	1.21927e-10	-2.27905e-10	-1.10678	3.09952e-12	-2.27905e-10	-1.20212
133423245	rs12292311	1.74424e-12	-1.79199	-3.05587e-10	9.28241e-11	-1.3795	-3.05587e-10	1.43542e-12	-1.97191	-3.05587e-10
133423497	rs7121227	4.1203e-13	-1.88091	-1.35406	1.37e-11	-1.95289	-1.33992	3.61933e-13	-2.01064	-1.33903
133423677	rs73029159	5.40733e-13	-1.55264	-1.4105	1.88951e-11	-1.53371	-1.43759	5.36129e-13	-1.53112	-1.42563
133424252	rs117852485	1.40309e-12	-2.00963	-3.05587e-10	4.94213e-11	-2.00982	-3.05587e-10	1.52409e-12	-1.91197	-3.05587e-10
133424634	rs7947266	3.4487e-13	-2.03083	-1.38206	1.20101e-11	-1.99777	-1.42669	4.02226e-13	-1.85629	-1.38782
133424717	rs73029161	1.11797e-12	-1.03018	-1.20661	4.60967e-11	-0.843356	-1.23611	7.76788e-13	-1.4189	-1.16706
133424896	rs73029162	4.2872e-13	-1.79285	-1.40241	1.51741e-11	-1.82656	-1.36405	3.36866e-13	-2.03468	-1.38676
133425051	rs77035861	3.37881e-13	-2.04095	-1.39241	1.16524e-11	-2.0237	-1.43099	3.75427e-13	-1.91546	-1.39759
133425052	rs73029166	4.83401e-13	-1.65939	-1.41583	1.68539e-11	-1.70146	-1.38416	3.4299e-13	-2.00021	-1.40321
133425834	rs118175364	2.78417e-12	-1.32435	-3.05587e-10	1.03941e-10	-1.26638	-3.05587e-10	3.51492e-12	-1.07635	-3.05587e-10
133426317	rs189350337	2.51699e-12	-2.27905e-10	-1.42524	8.75889e-11	-2.27905e-10	-1.43755	2.47177e-12	-2.27905e-10	-1.42843
133426347	rs138142364	3.60942e-12	-2.27905e-10	-1.06476	1.42978e-10	-2.27905e-10	-0.94751	3.80668e-12	-2.27905e-10	-0.996611
133426595	rs73029167	1.05087e-12	-1.03555	-1.26314	4.37448e-11	-0.849195	-1.28263	7.28582e-13	-1.42311	-1.22692
133426827	rs73029168	4.35219e-13	-1.78029	-1.39992	1.47244e-11	-1.78355	-1.43715	4.22824e-13	-1.77587	-1.4183
133426933	rs11826406	4.59643e-13	-1.69539	-1.43022	1.52463e-11	-1.7754	-1.41047	3.29273e-13	-2.01917	-1.42506
133427737	rs7924634	5.43681e-13	-1.53511	-1.42259	1.78374e-11	-1.59446	-1.43444	3.67256e-13	-1.90945	-1.42561
133427804	rs140197954	4.79125e-12	-0.781514	-3.05587e-10	1.40675e-10	-0.96375	-3.05587e-10	6.7525e-12	-0.423454	-3.05587e-10
133427956	rs7941028	1.07141e-12	-1.05512	-1.2242	4.38532e-11	-0.870514	-1.25884	7.41834e-13	-1.43844	-1.19356
133428062	rs116995987	2.52814e-12	-2.27905e-10	-1.42082	8.77472e-11	-2.27905e-10	-1.43574	2.46276e-12	-2.27905e-10	-1.43209
133428402	rs12363758	3.40002e-13	-2.04171	-1.3854	1.16411e-11	-2.03298	-1.42269	3.72507e-13	-1.94266	-1.3782
133428767	rs144742448	4.43438e-13	-1.777	-1.3845	1.48159e-11	-1.78028	-1.43423	4.29098e-13	-1.77255	-1.40688
133429014	rs7123529	4.70524e-13	-1.70709	-1.39512	1.61275e-11	-1.75959	-1.37009	3.4359e-13	-2.01094	-1.39073
133429236	rs10894696	3.39575e-13	-2.0418	-1.38657	1.16731e-11	-2.02961	-1.42331	3.76026e-13	-1.93202	-1.37945
133429558	rs78665620	3.3851e-13	-2.04152	-1.38999	1.16851e-11	-2.0268	-1.42509	3.77714e-13	-1.92388	-1.3831
133429603	rs74536099	4.16853e-13	-1.93577	-1.28756	1.48097e-11	-1.85631	-1.3586	5.71512e-13	-1.61732	-1.27552
133429606	rs79091434	4.2497e-13	-1.91844	-1.2856	1.51714e-11	-1.83361	-1.35718	5.92487e-13	-1.58331	-1.27349
133429630	rs80184365	4.17421e-13	-1.8938	-1.32816	1.51966e-11	-1.80194	-1.38719	5.93728e-13	-1.53686	-1.31784
133429766	rs61912420	3.35223e-13	-2.04174	-1.39953	1.16089e-11	-2.0287	-1.42973	3.71831e-13	-1.92934	-1.39334
133430472	rs11223506	3.28315e-13	-2.04174	-1.42035	1.15247e-11	-2.0287	-1.43701	3.63463e-13	-1.92934	-1.41611
133431022	rs11223507	3.33247e-13	-2.03346	-1.41372	1.18425e-11	-2.00321	-1.4353	3.89438e-13	-1.86765	-1.40877
133431175	rs117603623	2.96894e-12	-2.27905e-10	-1.2601	1.04634e-10	-2.27905e-10	-1.25973	3.01238e-12	-2.27905e-10	-1.23064
133431258	rs11223508	3.40974e-13	-2.00118	-1.42307	1.1902e-11	-2.02747	-1.40603	3.28514e-13	-2.02613	-1.42041
133431360	rs11223509	3.41213e-13	-1.9989	-1.42465	1.18903e-11	-2.0261	-1.40838	3.27501e-13	-2.0275	-1.42214
133431368	rs143998547	1.56215e-12	-1.90224	-3.05587e-10	5.75211e-11	-1.85805	-3.05587e-10	1.34688e-12	-2.03558	-3.05587e-10
133431692	rs11223510	3.29362e-13	-2.03925	-1.41965	1.16554e-11	-2.01756	-1.43687	3.74576e-13	-1.9	-1.41533
133431945	rs79981233	1.36861e-12	-2.03451	-3.05587e-10	5.41522e-11	-1.9184	-3.05587e-10	1.3403e-12	-2.04048	-3.05587e-10
133432077	rs7122319	3.28409e-13	-2.04108	-1.42073	1.15698e-11	-2.02428	-1.43752	3.68109e-13	-1.91701	-1.41573
133433026	rs10894697	3.46219e-13	-2.04182	-1.36717	1.27656e-11	-2.01469	-1.34876	3.5141e-13	-2.01356	-1.36561
133433028	rs10894698	3.47671e-13	-2.04136	-1.36344	1.27905e-11	-2.01693	-1.34457	3.49666e-13	-2.02231	-1.36184
133433063	rs7126632	3.57973e-13	-2.0418	-1.3338	1.32912e-11	-2.01142	-1.31168	3.62061e-13	-2.01741	-1.3319
133433098	rs10894699	4.57432e-13	-1.80643	-1.324	1.34579e-11	-1.94504	-1.3656	3.50444e-13	-2.03684	-1.34509
133433884	rs35108347	2.98502e-12	-1.2547	-3.05587e-10	7.38393e-11	-1.60831	-3.05587e-10	1.70391e-12	-1.80044	-3.05587e-10
133434425	rs11223511	4.21299e-13	-1.82385	-1.38887	1.25421e-11	-1.94946	-1.43165	3.35029e-13	-2.02733	-1.39957
133434534	rs76223390	3.95642e-13	-2.01895	-1.2566	1.45225e-11	-1.88262	-1.35189	4.87818e-13	-1.74083	-1.31035
133434663	rs11223512	3.47956e-13	-2.03776	-1.36622	1.25733e-11	-2.03094	-1.34769	3.45937e-13	-2.03022	-1.36465
133435152	rs73031235	7.18408e-13	-1.25358	-1.42544	2.50694e-11	-1.25732	-1.43124	3.97888e-13	-1.81905	-1.4359
133436177	rs11223513	3.22894e-13	-2.0411	-1.43764	1.14413e-11	-2.03575	-1.43723	3.4786e-13	-1.95253	-1.43679
133437128	rs73031237	7.26178e-13	-1.25358	-1.41468	2.49472e-11	-1.25732	-1.43613	3.99929e-13	-1.81905	-1.43078
133437158	rs73031238	7.12838e-13	-1.27212	-1.41468	2.449e-11	-1.27581	-1.43613	3.96027e-13	-1.82886	-1.43078
133437437	rs10894700	3.53161e-13	-2.04076	-1.34837	1.29634e-11	-2.02029	-1.32778	3.53979e-13	-2.02527	-1.34661
133437778	rs73031240	7.78967e-13	-1.20125	-1.39684	2.6248e-11	-1.2051	-1.43751	4.15885e-13	-1.79083	-1.41988
133437848	rs3923896	3.22709e-13	-2.04167	-1.43764	1.15682e-11	-2.02454	-1.4374	3.53623e-13	-1.93641	-1.43648
133437869	rs3923897	3.54816e-13	-2.03511	-1.34935	1.27943e-11	-2.03234	-1.32887	3.50019e-13	-2.03554	-1.3476
133438040	rs4491248	3.286e-13	-2.02503	-1.43619	1.1373e-11	-2.04171	-1.43725	3.3024e-13	-2.00851	-1.4328
133438128	rs10894701	3.23154e-13	-2.04153	-1.4364	1.15736e-11	-2.02669	-1.43479	3.60893e-13	-1.91491	-1.43763
133438221	rs7946923	3.23416e-13	-2.04179	-1.43533	1.15317e-11	-2.03186	-1.43324	3.5526e-13	-1.93091	-1.43737
133438625	rs7126093	6.91235e-13	-1.32637	-1.39121	2.31005e-11	-1.33333	-1.43702	3.86369e-13	-1.86823	-1.4161
133439313	rs4499019	4.19274e-13	-1.81421	-1.40332	1.26522e-11	-1.93671	-1.43567	3.28981e-13	-2.03257	-1.41256
133439342	rs3924072	4.44469e-13	-1.72334	-1.43584	1.49575e-11	-1.81507	-1.38992	3.21163e-13	-2.04162	-1.42756
133439369	rs12295558	1.38747e-12	-2.02082	-3.05587e-10	5.04269e-11	-1.98968	-3.05587e-10	1.40239e-12	-1.99519	-3.05587e-10
133439856	rs74441314	2.70726e-12	-2.27905e-10	-1.35237	1.06509e-10	-2.27905e-10	-1.24197	2.65578e-12	-2.27905e-10	-1.35663
133440310	rs7103796	6.83412e-13	-1.40278	-1.32618	2.18848e-11	-1.40935	-1.41506	3.90759e-13	-1.90477	-1.36826
133440432	rs7103922	3.99654e-13	-1.85696	-1.4085	1.28763e-11	-1.91839	-1.43642	3.32095e-13	-2.02085	-1.41485
133441205	rs73031246	3.94459e-13	-2.03885	-1.2397	1.4382e-11	-2.03737	-1.20685	4.23772e-13	-1.99545	-1.19648
133441871	rs34214271	1.38204e-12	-2.02475	-3.05587e-10	7.40762e-11	-1.60511	-3.05587e-10	1.56518e-12	-1.88536	-3.05587e-10
133441993	rs77469475	2.58355e-12	-2.27905e-10	-1.39914	9.40196e-11	-2.27905e-10	-1.3667	2.55856e-12	-2.27905e-10	-1.39392
133444089	rs10894702	4.15205e-13	-1.79047	-1.43681	1.51138e-11	-1.79458	-1.40002	3.2116e-13	-2.0376	-1.43159
133444751	rs112750140	4.40595e-12	-0.865349	-3.05587e-10	1.56798e-10	-0.855244	-3.05587e-10	2.67604e-12	-1.34903	-3.05587e-10
133446096	rs77809740	1.37408e-12	-2.03052	-3.05587e-10	5.17207e-11	-1.96435	-3.05587e-10	1.36778e-12	-2.02018	-3.05587e-10
133446465	rs79340281	1.36964e-12	-2.03376	-3.05587e-10	5.12611e-11	-1.97327	-3.05587e-10	1.36152e-12	-2.02477	-3.05587e-10
133446514	rs11223516	3.24901e-13	-2.03694	-1.4356	1.15402e-11	-2.04149	-1.42288	3.19757e-13	-2.03861	-1.43495
133446792	rs10894703	3.51869e-13	-1.95733	-1.43547	1.14499e-11	-2.03933	-1.43289	3.2784e-13	-2.01257	-1.43603
133446929	rs10894704	3.64113e-13	-1.99254	-1.36605	1.20238e-11	-2.03246	-1.39085	3.40046e-13	-2.04097	-1.37107
133447531	rs117514930	2.77583e-12	-2.27905e-10	-1.32735	1.10928e-10	-2.27905e-10	-1.20133	2.71972e-12	-2.27905e-10	-1.33284
133448685	rs7130218	3.23822e-13	-2.03951	-1.43636	1.13813e-11	-2.04182	-1.43641	3.4907e-13	-1.94857	-1.43728
133448830	rs75850861	2.41126e-12	-1.46815	-3.05587e-10	5.06265e-11	-1.98573	-3.05587e-10	1.34357e-12	-2.03803	-3.05587e-10
133448953	rs75307243	2.49092e-12	-2.27905e-10	-1.43565	9.09535e-11	-2.27905e-10	-1.39985	2.45127e-12	-2.27905e-10	-1.43676
133449274	rs12223019	3.45847e-13	-1.97583	-1.43424	1.16129e-11	-2.04169	-1.4164	3.34411e-13	-1.99729	-1.43146
133450149	rs7107660	3.5958e-13	-1.93362	-1.4375	1.13963e-11	-2.04152	-1.4354	3.18035e-13	-2.04179	-1.43717
133450288	rs12365556	1.36725e-12	-2.0355	-3.05587e-10	7.95726e-11	-1.53353	-3.05587e-10	1.59629e-12	-1.86569	-3.05587e-10
133450412	rs75573616	2.51156e-12	-2.27905e-10	-1.4274	9.38452e-11	-2.27905e-10	-1.36856	2.46612e-12	-2.27905e-10	-1.43072
133450607	rs76777795	2.63501e-12	-2.27905e-10	-1.37942	1.0302e-10	-2.27905e-10	-1.27528	2.57433e-12	-2.27905e-10	-1.38778
133450627	rs57214368	3.26635e-13	-2.03055	-1.43667	1.13847e-11	-2.04041	-1.43752	3.68261e-13	-1.89675	-1.43559
133450851	rs4937791	3.6598e-13	-1.91598	-1.4375	1.15584e-11	-2.03828	-1.42451	3.31022e-13	-2.00163	-1.43731
133450999	rs4936196	3.50327e-13	-1.97393	-1.42326	1.15263e-11	-2.0399	-1.42567	3.32385e-13	-2.00769	-1.42714
133451198	rs75717736	2.66837e-12	-2.27905e-10	-1.36684	1.05164e-10	-2.27905e-10	-1.25469	2.60459e-12	-2.27905e-10	-1.37609
133451338	rs79646370	2.70723e-12	-2.27905e-10	-1.35238	1.07592e-10	-2.27905e-10	-1.23185	2.64006e-12	-2.27905e-10	-1.36257
133451480	rs146338531	6.76666e-12	-0.436297	-3.05587e-10	3.05031e-10	-0.189789	-3.05587e-10	1.79033e-12	-1.75096	-3.05587e-10
133451542	rs11826497	3.52691e-13	-1.95324	-1.43722	1.15352e-11	-2.03803	-1.42677	3.22123e-13	-2.0292	-1.43699
133451572	rs11828595	3.71125e-13	-1.90327	-1.43625	1.14101e-11	-2.03812	-1.43758	3.18579e-13	-2.04044	-1.43681
133453021	rs4609619	3.78538e-13	-1.99983	-1.31991	1.323e-11	-2.04048	-1.28723	3.69174e-13	-2.03066	-1.29919
133453195	rs10791293	3.47779e-13	-2.03299	-1.3715	1.15391e-11	-2.03937	-1.42509	3.31028e-13	-2.04183	-1.39709
133453211	rs111965356	3.65571e-12	-1.05201	-3.05587e-10	6.50622e-10	0.567725	-3.05587e-10	3.87932e-12	-0.977708	-3.05587e-10
133454992	rs4074579	4.48172e-13	-1.77479	-1.37609	2.10493e-11	-1.43826	-1.42508	4.46645e-13	-1.75103	-1.38833
133455155	rs4937792	1.64477e-12	-1.33508	-0.515627	5.0742e-11	-1.45032	-0.533132	1.30971e-12	-1.7068	-0.356762
133455509	rs11606099	3.52365e-13	-2.02844	-1.36295	1.41216e-11	-1.93704	-1.32545	3.90487e-13	-1.94454	-1.32919
133455513	rs72472267	1.27995e-12	-1.21346	-0.888017	2.3795e-11	-1.97371	-0.767014	7.78507e-13	-1.8264	-0.757348
133455847	rs11599983	3.6277e-13	-2.0306	-1.33169	1.48073e-11	-1.92733	-1.28776	4.18181e-13	-1.91313	-1.29207
133456095	rs6590719	3.70615e-13	-1.98142	-1.35948	1.33709e-11	-1.96319	-1.35393	3.74687e-13	-1.98451	-1.33052
133456141	rs61342290	1.28697e-12	-1.3356	-0.760409	4.57784e-11	-1.39954	-0.686851	1.08734e-12	-1.65831	-0.591323
133456159	rs4936197	3.39031e-13	-2.02958	-1.40039	1.21335e-11	-2.02431	-1.38992	3.35252e-13	-2.03951	-1.38673
133456956	rs111707985	1.13192e-12	-1.66034	-0.564047	4.1869e-11	-1.58281	-0.592851	1.0797e-12	-1.79342	-0.463257
133456988	rs12291876	3.88072e-13	-1.86511	-1.42976	1.99014e-11	-1.48631	-1.43311	3.84617e-13	-1.85248	-1.4364
133457118	rs12285119	3.86731e-13	-1.86511	-1.43322	1.99711e-11	-1.48631	-1.42961	3.84202e-13	-1.85248	-1.43747
133457547	rs61911476	1.61164e-12	-1.19277	-0.678282	3.45084e-11	-1.96769	-0.401311	1.10457e-12	-1.81578	-0.418127
133457974	rs76110193	3.85028e-13	-1.86511	-1.43763	2.02565e-11	-1.48631	-1.41542	3.84833e-13	-1.85248	-1.43583
133458545	rs10894705	3.62905e-13	-2.03645	-1.32547	1.43991e-11	-1.96266	-1.28038	3.98283e-13	-1.96916	-1.2848
133458811	rs4937793	1.65788e-12	-1.16368	-0.67908	3.44412e-11	-1.95892	-0.412027	1.11869e-12	-1.80065	-0.420557
133458832	rs74813195	3.30633e-12	-2.27905e-10	-1.15247	1.38203e-10	-2.27905e-10	-0.98148	3.93677e-12	-2.27905e-10	-0.963006
133458871	rs191925122	2.13587e-12	-1.58943	-3.05587e-10	6.04932e-11	-1.80767	-3.05587e-10	1.89843e-12	-1.69234	-3.05587e-10
133458984	rs61911477	1.5905e-12	-1.20676	-0.677495	3.74626e-11	-1.97178	-0.315076	1.13071e-12	-1.82297	-0.38755
133459224	rs4936199	2.66044e-12	-1.36981	-3.05587e-10	2.81752e-10	-0.269176	-3.05587e-10	2.34501e-12	-1.48108	-3.05587e-10
133459863	rs73031256	1.78282e-12	-1.14096	-0.629141	3.53728e-11	-1.95184	-0.392419	1.16503e-12	-1.78868	-0.391941
133459873	rs12290536	3.95334e-13	-1.84022	-1.43611	2.10272e-11	-1.45816	-1.40623	3.90351e-13	-1.84223	-1.43185
133460265	rs7105748	7.85006e-13	-1.46612	-1.12425	3.08054e-11	-1.34651	-1.136	7.01039e-13	-1.62618	-1.06238
133460802	rs9705167	3.98455e-13	-1.83463	-1.43384	2.16135e-11	-1.44867	-1.38821	3.95643e-13	-1.83667	-1.42394
133460818	rs9705178	3.98051e-13	-1.83463	-1.43485	2.15303e-11	-1.44867	-1.39207	3.94854e-13	-1.83667	-1.42594
133461978	rs183407626	1.67424e-10	2.77223	-3.05587e-10	7.80761e-10	0.750066	-3.05587e-10	4.69862e-11	1.51649	-3.05587e-10
133462354	rs11223521	1.25602e-12	-1.293	-0.827348	4.43821e-11	-1.37372	-0.743646	1.03053e-12	-1.64687	-0.656418
133463439	rs73031259	1.76293e-12	-1.24945	-0.531878	4.25578e-11	-1.98375	-0.175591	1.31119e-12	-1.84455	-0.217882
133463444	rs12271362	3.96705e-13	-1.85117	-1.4217	2.17147e-11	-1.4769	-1.35531	3.96767e-13	-1.85313	-1.40465
133463647	rs79881488	2.91544e-12	-2.27905e-10	-1.27828	1.1655e-10	-2.27905e-10	-1.15188	2.89974e-12	-2.27905e-10	-1.26875
133463775	rs75107897	5.87684e-12	-2.27905e-10	-0.577285	2.01458e-10	-2.27905e-10	-0.60462	5.57842e-12	-2.27905e-10	-0.614462
133463824	rs61911478	1.66596e-12	-1.30963	-0.528273	4.46151e-11	-1.94079	-0.171336	1.37929e-12	-1.7981	-0.213699
133463836	rs77621218	2.84786e-12	-2.27905e-10	-1.30174	9.88272e-11	-2.27905e-10	-1.31683	2.80834e-12	-2.27905e-10	-1.30077
133464083	rs61911479	1.81701e-12	-1.24229	-0.508816	4.38164e-11	-1.9818	-0.148395	1.35155e-12	-1.84097	-0.191143
133464108	rs10894708	3.47139e-13	-2.03943	-1.3669	1.35188e-11	-1.97581	-1.33031	3.74439e-13	-1.98174	-1.33396
133464260	rs7123063	4.16169e-13	-1.79279	-1.43218	2.26528e-11	-1.40729	-1.38262	4.00352e-13	-1.82785	-1.42093
133464261	rs11223524	1.07358e-12	-1.63866	-0.63864	3.98438e-11	-1.55906	-0.666176	1.01548e-12	-1.77588	-0.542128
133466315	rs75059626	3.39717e-13	-1.99052	-1.43742	1.67429e-11	-1.68251	-1.40972	3.46498e-13	-1.95927	-1.43397
133466319	rs11223525	3.35967e-13	-2.04182	-1.39722	1.32071e-11	-1.99964	-1.32981	3.57739e-13	-2.00435	-1.35697
133466331	rs61911480	1.72115e-12	-1.27704	-0.528273	4.24288e-11	-1.99104	-0.171336	1.29884e-12	-1.8582	-0.213699
133466711	rs61911481	5.96799e-13	-1.77656	-1.08792	2.4384e-11	-1.66809	-1.04818	5.94377e-13	-1.85144	-1.00217
133466941	rs4937794	1.65736e-12	-1.27001	-0.573066	4.03137e-11	-1.98922	-0.224296	1.23722e-12	-1.85474	-0.265757
133466966	rs73031267	3.4181e-13	-2.04105	-1.38076	1.2778e-11	-2.0094	-1.35308	3.56078e-13	-2.01351	-1.35247
133467379	rs148218935	1.40164e-12	-2.01066	-3.05587e-10	5.52902e-11	-1.89761	-3.05587e-10	1.61457e-12	-1.8543	-3.05587e-10
133469062	rs56406748	3.37237e-13	-2.01556	-1.41971	1.63407e-11	-1.75562	-1.36093	3.45696e-13	-1.99215	-1.40341
133469312	rs73031268	3.45935e-13	-2.03979	-1.37001	1.27953e-11	-2.01528	-1.34584	3.59846e-13	-2.01899	-1.33646
133469733	rs61911482	1.63712e-12	-1.28403	-0.571336	3.90182e-11	-1.99283	-0.253346	1.18173e-12	-1.86161	-0.304774
133470684	rs7126622	3.54442e-13	-1.96663	-1.41888	1.26078e-11	-1.96491	-1.41098	3.58708e-13	-1.94728	-1.41133
133471227	rs77309164	3.31915e-13	-2.02095	-1.43023	1.57187e-11	-1.7741	-1.38125	3.37665e-13	-1.99967	-1.4194
133472083	rs142233980	2.94065e-12	-1.26967	-3.05587e-10	6.3389e-11	-1.76091	-3.05587e-10	1.75663e-12	-1.76997	-3.05587e-10
133472324	rs11606737	4.9817e-13	-1.91051	-1.13461	2.03285e-11	-1.77663	-1.12155	5.00447e-13	-1.95276	-1.07286
133473554	rs76168608	3.27054e-13	-2.0294	-1.43654	1.4998e-11	-1.78064	-1.42164	3.31205e-13	-2.00139	-1.437
133473974	rs4245119	3.63557e-13	-1.99513	-1.36499	1.26442e-11	-2.01757	-1.35543	3.62189e-13	-2.01658	-1.33238
133474210	rs77887643	3.0944e-12	-2.27905e-10	-1.21871	1.20098e-10	-2.27905e-10	-1.12189	3.53216e-12	-2.27905e-10	-1.07146
133475018	rs10894710	3.52904e-13	-2.04183	-1.34804	1.36029e-11	-1.99259	-1.30733	3.70102e-13	-2.01599	-1.31136
133475211	rs4937795	1.63009e-12	-1.36901	-0.490657	4.19859e-11	-2.01255	-0.160315	1.30538e-12	-1.90176	-0.165111
133475261	rs75059469	3.22957e-13	-2.04092	-1.43762	1.39512e-11	-1.86399	-1.41065	3.33486e-13	-1.99787	-1.43365
133475721	rs75576882	3.66001e-13	-2.00483	-1.3486	1.27132e-11	-1.98546	-1.3821	5.20002e-13	-1.66386	-1.32343
133476016	rs7121096	3.67472e-13	-2.03748	-1.31193	1.77369e-11	-1.86572	-1.16883	3.94679e-13	-2.02913	-1.23392
133476403	rs12288861	2.99944e-12	-1.24988	-3.05587e-10	9.83862e-11	-1.3213	-3.05587e-10	2.06274e-12	-1.60933	-3.05587e-10
133476431	rs12282797	1.19905e-12	-1.77423	-0.392544	4.63812e-11	-1.64109	-0.432222	1.1617e-12	-1.82752	-0.355966
133476510	rs117176177	1.35949e-12	-2.04119	-3.05587e-10	4.78649e-11	-2.04182	-3.05587e-10	1.41118e-12	-1.98894	-3.05587e-10
133476913	rs11223527	1.3631e-12	-2.03855	-3.05587e-10	5.90987e-11	-1.83099	-3.05587e-10	1.71366e-12	-1.79473	-3.05587e-10
133477426	rs111611619	2.25731e-12	-1.53413	-3.05587e-10	8.35659e-11	-1.48457	-3.05587e-10	1.57559e-12	-1.87874	-3.05587e-10
133477595	rs4128621	3.99691e-13	-1.96638	-1.29899	1.69445e-11	-1.83374	-1.24651	4.24562e-13	-1.95351	-1.23656
133477628	rs4128620	4.00153e-13	-1.96229	-1.30193	1.70007e-11	-1.82699	-1.24996	4.24937e-13	-1.94908	-1.2401
133477710	rs4128622	3.99691e-13	-1.96638	-1.29899	1.69445e-11	-1.83374	-1.24651	4.24562e-13	-1.95351	-1.23656
133478136	rs11223529	4.00878e-13	-1.96638	-1.29602	1.70036e-11	-1.83374	-1.24303	4.2608e-13	-1.95351	-1.23299
133478658	rs12418740	2.09545e-12	-1.61504	0.00650205	5.56181e-11	-2.03853	0.146835	2.20965e-12	-1.98188	0.44135
133478826	rs56127358	5.23226e-13	-1.78822	-1.20782	1.29341e-11	-2.01574	-1.33459	4.75684e-13	-1.79758	-1.27879
133479215	rs7111779	4.10288e-13	-1.96638	-1.27282	1.74698e-11	-1.83374	-1.21599	4.38053e-13	-1.95351	-1.20528
133479254	rs61911483	3.61404e-12	-1.42673	0.36325	8.96592e-11	-2.02573	0.611544	3.85e-12	-1.91862	0.933326
133479748	rs7112193	1.93108e-12	-1.59984	-0.0903815	5.1119e-11	-2.03707	0.0610258	1.99565e-12	-1.9761	0.333704
133479904	rs7952524	4.0638e-13	-1.96638	-1.28239	1.72765e-11	-1.83374	-1.22711	4.33091e-13	-1.95351	-1.21667
133480150	rs12576929	2.024e-12	-1.57898	-0.0642504	5.26723e-11	-2.03469	0.0885793	2.07322e-12	-1.96791	0.363648
133480440	rs61911504	1.99338e-12	-1.56809	-0.0903815	5.13129e-11	-2.03329	0.0610258	2.02091e-12	-1.96352	0.333704
133480484	rs73031283	5.01796e-12	-0.735281	-3.05587e-10	7.06411e-11	-1.65259	-3.05587e-10	2.34779e-12	-1.47989	-3.05587e-10
133480832	rs55659044	4.10834e-13	-2.03878	-1.19909	1.79117e-11	-1.80781	-1.21694	4.43925e-13	-2.00086	-1.1446
133481115	rs11223530	3.87318e-13	-1.99802	-1.2988	1.60355e-11	-1.88911	-1.24629	4.10226e-13	-1.98809	-1.23633
133481927	rs5006740	2.3052e-12	-1.5619	0.0487586	6.01357e-11	-2.03244	0.218838	2.3091e-12	-1.96099	0.46448
133481951	rs4310633	3.97768e-13	-1.9813	-1.28889	1.67703e-11	-1.85906	-1.23153	4.19902e-13	-1.96971	-1.23139
133482034	rs77682140	4.62163e-13	-1.76136	-1.35879	1.58189e-11	-1.77002	-1.37898	6.3887e-13	-1.4403	-1.34113
133482446	rs4547105	3.88631e-13	-1.98831	-1.30512	1.62499e-11	-1.87141	-1.25071	4.08772e-13	-1.97739	-1.25058
133483146	rs4334029	3.89553e-13	-1.99165	-1.2994	1.63308e-11	-1.87742	-1.23973	4.10369e-13	-1.98106	-1.243
133483207	rs7114493	2.6826e-12	-1.49366	0.132147	6.62035e-11	-2.02427	0.306805	2.6347e-12	-1.92326	0.558662
133483641	rs141328383	1.79099e-12	-1.76554	-3.05587e-10	5.90764e-11	-1.83137	-3.05587e-10	1.57479e-12	-1.87925	-3.05587e-10
133483790	rs4937796	2.02553e-12	-1.41035	-0.232127	4.41421e-11	-2.00694	-0.115845	1.87029e-12	-1.88293	0.175661
133484254	rs4937802	4.59728e-13	-2.00323	-1.12219	1.37017e-11	-2.03012	-1.26256	4.07028e-13	-2.00516	-1.22708
133485125	rs80274217	8.68027e-13	-1.59192	-0.897921	1.70761e-11	-1.98803	-1.08449	6.58585e-13	-1.76013	-0.990896
133485126	rs10791295	4.47083e-13	-1.99798	-1.15534	1.33989e-11	-2.02335	-1.29168	3.87892e-13	-2.03215	-1.24824
133485299	rs4542428	4.55989e-13	-1.70223	-1.43136	1.52578e-11	-1.75912	-1.426	7.48747e-13	-1.19231	-1.43041
133485401	rs4468364	4.04991e-13	-1.81528	-1.43692	1.21664e-11	-1.97554	-1.43599	4.75764e-13	-1.63926	-1.43694
133485771	rs10750534	4.42618e-13	-2.00113	-1.16222	1.33059e-11	-2.02538	-1.29662	3.85156e-13	-2.0336	-1.25387
133485797	rs10750535	4.44016e-13	-1.99798	-1.16222	1.33329e-11	-2.02335	-1.29662	3.85715e-13	-2.03215	-1.25387
133486088	rs7933366	4.4761e-13	-1.99798	-1.15416	1.34103e-11	-2.02335	-1.29083	3.88267e-13	-2.03215	-1.24728
133486870	rs75432766	7.29211e-12	-0.361511	-3.05587e-10	1.92224e-10	-0.65154	-3.05587e-10	3.45356e-12	-1.09396	-3.05587e-10
133486918	rs7108451	4.03144e-13	-2.03988	-1.21688	1.26405e-11	-2.0333	-1.34	3.98732e-13	-1.95513	-1.29771
133487141	rs7123241	4.50358e-13	-1.98781	-1.1582	1.34624e-11	-2.01656	-1.29374	3.88945e-13	-2.0271	-1.25059
133487460	rs11605248	6.97264e-13	-2.01039	-0.698509	2.45854e-11	-2.0409	-0.667145	7.42421e-13	-2.04124	-0.589967
133487618	rs10791296	4.05313e-13	-1.81528	-1.43612	1.21562e-11	-1.97554	-1.43682	4.75529e-13	-1.63926	-1.43743
133488157	rs12576622	8.53107e-13	-1.62368	-0.883498	1.70946e-11	-1.99863	-1.07281	6.50807e-13	-1.78514	-0.977766
133488164	rs12576606	8.58207e-13	-1.61754	-0.883675	1.71261e-11	-1.99664	-1.07295	6.53842e-13	-1.78033	-0.977926
133488239	rs10791297	4.08371e-13	-1.80746	-1.43642	1.22111e-11	-1.97128	-1.43658	4.80561e-13	-1.62887	-1.4373
133488401	rs191135227	1.18024e-11	-2.27905e-10	0.119997	4.48822e-10	-2.27905e-10	0.196423	1.23591e-11	-2.27905e-10	0.181026
133488572	rs78097034	8.54376e-13	-1.60451	-0.901181	1.69581e-11	-1.99232	-1.08713	6.50136e-13	-1.77008	-0.993862
133488657	rs80312197	8.54376e-13	-1.60451	-0.901181	1.69581e-11	-1.99232	-1.08713	6.50136e-13	-1.77008	-0.993862
133488805	rs75385999	8.40274e-13	-1.61754	-0.904792	1.68358e-11	-1.99664	-1.09005	6.41396e-13	-1.78033	-0.997145
133488915	rs11223532	4.4796e-13	-1.99471	-1.15665	1.34055e-11	-2.02121	-1.29333	3.88473e-13	-2.03059	-1.24831
133489100	rs35891331	1.60792e-12	-1.87336	-3.05587e-10	4.8934e-11	-2.01973	-3.05587e-10	1.36603e-12	-2.02146	-3.05587e-10
133489286	rs7924646	4.06194e-13	-1.81528	-1.43395	1.2147e-11	-1.97554	-1.43758	4.75461e-13	-1.63926	-1.43757
133489379	rs75856022	8.45485e-13	-1.61136	-0.904792	1.68701e-11	-1.99461	-1.09005	6.44519e-13	-1.77547	-0.997145
133489686	rs5009633	4.1806e-13	-2.03843	-1.18201	1.29718e-11	-2.03047	-1.31696	4.13988e-13	-1.94655	-1.26873
133489818	rs12577191	8.48239e-13	-1.60451	-0.90839	1.68597e-11	-1.99232	-1.09295	6.45889e-13	-1.77008	-1.00042
133489916	rs4245120	4.16809e-13	-2.03745	-1.18598	1.2959e-11	-2.02872	-1.31969	4.14693e-13	-1.94162	-1.27196
133489958	rs12574078	8.42448e-13	-1.61136	-0.90839	1.68212e-11	-1.99461	-1.09295	6.42414e-13	-1.77547	-1.00042
133490029	rs73032753	1.04905e-11	0.00216713	-3.05587e-10	1.27543e-10	-1.06175	-3.05587e-10	3.69355e-12	-1.02678	-3.05587e-10
133490222	rs4340068	4.18789e-13	-2.03929	-1.17941	1.29816e-11	-2.03209	-1.31458	4.12479e-13	-1.95137	-1.26757
133490944	rs10791298	4.20841e-13	-2.03843	-1.17538	1.30389e-11	-2.03047	-1.3118	4.15828e-13	-1.94655	-1.2643
133490973	rs10791299	4.10728e-13	-1.80746	-1.43066	1.22012e-11	-1.97128	-1.43739	4.80827e-13	-1.62887	-1.43675
133491593	rs4351831	4.23785e-13	-2.04002	-1.16681	1.30759e-11	-2.03359	-1.30584	4.1478e-13	-1.95605	-1.25732
133491613	rs149333612	1.14469e-11	0.0894162	-3.05587e-10	1.90723e-10	-0.659381	-3.05587e-10	1.3728e-11	0.286074	-3.05587e-10
133491762	rs4418823	4.26843e-13	-2.04111	-1.15853	1.31176e-11	-2.0362	-1.30005	4.13855e-13	-1.96505	-1.25055
133491908	rs4494315	4.10458e-13	-1.80746	-1.43132	1.21998e-11	-1.97128	-1.4375	4.80719e-13	-1.62887	-1.43697
133492494	rs79789505	8.49885e-13	-1.59192	-0.919043	1.67875e-11	-1.98803	-1.10154	6.46062e-13	-1.76013	-1.01009
133492755	rs11822149	1.26665e-12	-1.07151	-1.04041	2.12544e-11	-1.6944	-1.15924	1.37006e-12	-0.914169	-1.10434
133492835	rs7940046	1.04909e-12	-1.42264	-0.877738	2.33549e-11	-1.9966	-0.762793	7.89793e-13	-1.942	-0.627347
133493274	rs139867268	3.70957e-12	-1.03739	-3.05587e-10	9.30443e-11	-1.37713	-3.05587e-10	2.79272e-12	-1.30635	-3.05587e-10
133493299	rs76690200	8.71795e-13	-1.55967	-0.925839	1.68894e-11	-1.97651	-1.10701	6.58761e-13	-1.7345	-1.01626
133493542	rs7940977	4.08738e-13	-1.81528	-1.42771	1.21587e-11	-1.97554	-1.43662	4.7644e-13	-1.63926	-1.43552
133493646	rs187814508	1.98701e-12	-1.66167	-3.05587e-10	1.03692e-10	-1.26877	-3.05587e-10	2.3964e-12	-1.4594	-3.05587e-10
133493728	rs77568917	8.80661e-13	-1.55308	-0.922303	1.69788e-11	-1.97408	-1.10416	6.64364e-13	-1.72924	-1.01305
133493738	rs79100559	1.68818e-12	-1.82465	-3.05587e-10	5.66929e-11	-1.87255	-3.05587e-10	1.56943e-12	-1.88265	-3.05587e-10
133493834	rs6590720	4.39706e-13	-2.04182	-1.12814	1.33636e-11	-2.0392	-1.27847	4.19042e-13	-1.97762	-1.22553
133493932	rs78267950	8.77552e-13	-1.55308	-0.925839	1.69306e-11	-1.97408	-1.10701	6.62235e-13	-1.72924	-1.01626
133493991	rs7122540	8.28682e-13	-2.01851	-0.517709	2.73712e-11	-2.02165	-0.579066	1.07073e-12	-1.92532	-0.339708
133494066	rs75596932	9.07899e-13	-1.53912	-0.905808	1.73788e-11	-1.96881	-1.08614	6.83565e-13	-1.71805	-0.99575
133494089	rs6590721	4.12171e-13	-1.81528	-1.41934	1.22019e-11	-1.97554	-1.43307	4.78612e-13	-1.63926	-1.43097
133494355	rs7108783	7.62889e-13	-1.49204	-1.12691	1.78721e-11	-2.00994	-1.01702	5.78575e-13	-1.97461	-0.905946
133494366	rs149844506	1.36859e-12	-2.03453	-3.05587e-10	4.79074e-11	-2.04093	-3.05587e-10	2.20992e-12	-1.54041	-3.05587e-10
133494738	rs75263914	8.91042e-13	-1.54166	-0.922004	1.70559e-11	-1.96978	-1.10392	6.7065e-13	-1.72009	-1.01278
133495291	rs7127453	8.04659e-13	-1.45883	-1.10682	1.82404e-11	-2.00598	-1.00058	5.97855e-13	-1.95621	-0.891566
133495556	rs7127862	4.42171e-13	-2.04182	-1.12254	1.34099e-11	-2.03976	-1.27445	4.19768e-13	-1.98053	-1.22089
133495676	rs7127785	3.28158e-13	-2.03457	-1.42799	1.20646e-11	-2.01114	-1.40879	3.48633e-13	-2.01281	-1.3743
133495735	rs28605203	3.28726e-13	-2.03341	-1.42743	1.20551e-11	-2.01341	-1.4073	3.48296e-13	-2.01501	-1.37306
133495817	rs75109229	4.59828e-13	-1.70206	-1.42315	1.5397e-11	-1.75896	-1.41707	7.55924e-13	-1.19204	-1.42114
133495905	rs60512520	4.67526e-13	-1.67211	-1.43649	1.55275e-11	-1.73386	-1.43373	8.01059e-13	-1.11912	-1.43607
133496074	rs75676171	4.5572e-13	-1.70206	-1.43212	1.52442e-11	-1.75896	-1.42704	7.48336e-13	-1.19204	-1.43123
133496335	rs35025295	7.64902e-13	-1.8248	-0.791512	2.99867e-11	-1.53977	-0.969675	9.75332e-13	-1.60652	-0.751826
133496385	rs11223533	4.10231e-13	-1.82471	-1.41463	1.21707e-11	-1.98059	-1.43058	4.74014e-13	-1.65187	-1.42801
133496406	rs79602230	1.49543e-12	-1.94589	-3.05587e-10	5.33708e-11	-1.93294	-3.05587e-10	1.34075e-12	-2.04014	-3.05587e-10
133496631	rs149497293	1.57521e-12	-1.89392	-3.05587e-10	5.11031e-11	-1.97636	-3.05587e-10	3.20779e-12	-1.16779	-3.05587e-10
133496972	rs12365724	7.76532e-13	-1.81991	-0.781316	3.04738e-11	-1.53234	-0.960992	9.92475e-13	-1.5996	-0.741323
133497043	rs149192094	4.5111e-13	-1.71247	-1.43187	1.51053e-11	-1.76846	-1.4267	7.36275e-13	-1.20856	-1.43096
133497296	rs4937803	3.28025e-13	-2.03215	-1.43082	1.19446e-11	-2.0156	-1.41433	3.4469e-13	-2.01713	-1.38135
133497337	rs113313411	3.48395e-12	-1.10014	-3.05587e-10	3.43211e-10	-0.0718561	-3.05587e-10	7.26408e-12	-0.350425	-3.05587e-10
133497410	rs147972215	4.95773e-12	-2.27905e-10	-0.747356	1.81035e-10	-2.27905e-10	-0.711515	5.28078e-12	-2.27905e-10	-0.669293
133497739	rs118150193	4.34917e-13	-1.75023	-1.43067	1.46199e-11	-1.80276	-1.42506	6.9378e-13	-1.26929	-1.42967
133497776	rs10894714	3.2643e-13	-2.03655	-1.43129	1.20421e-11	-2.00659	-1.41521	3.47244e-13	-2.00837	-1.38272
133498105	rs55940646	5.69427e-13	-2.04173	-0.869695	1.78996e-11	-1.98366	-1.04177	5.78469e-13	-2.04054	-0.840202
133498147	rs10894715	4.79542e-13	-2.04172	-1.04151	1.42243e-11	-2.04041	-1.21484	4.47595e-13	-1.98434	-1.1529
133498239	rs10894716	3.26295e-13	-2.03566	-1.4326	1.19853e-11	-2.00879	-1.41774	3.45117e-13	-2.01051	-1.38673
133498297	rs147309073	8.27582e-13	-1.62637	-0.911181	1.67373e-11	-1.99736	-1.09521	6.32561e-13	-1.78839	-1.00295
133498409	rs11223535	8.64501e-13	-1.37955	-1.11435	1.85159e-11	-1.98443	-1.00714	6.10225e-13	-1.92427	-0.903025
133498450	rs10894717	3.94964e-13	-1.84257	-1.4347	1.43283e-11	-1.82622	-1.42175	4.25369e-13	-1.79157	-1.3966
133498456	rs11223536	8.40711e-13	-1.41075	-1.11106	1.82297e-11	-1.99335	-1.0138	5.99261e-13	-1.9372	-0.908229
133498940	rs12574050	8.45683e-13	-1.6324	-0.883512	1.70827e-11	-1.99931	-1.07282	6.45642e-13	-1.7931	-0.977778
133499033	rs4937804	3.27205e-13	-2.03081	-1.43467	1.18318e-11	-2.01769	-1.42172	3.39537e-13	-2.01916	-1.39438
133499122	rs11512671	1.4945e-12	-1.94651	-3.05587e-10	4.92416e-11	-2.01346	-3.05587e-10	1.38857e-12	-2.00509	-3.05587e-10
133500036	rs143903406	7.60326e-13	-1.70433	-0.917979	1.56674e-11	-2.03907	-1.11955	5.45562e-13	-1.92079	-1.01851
133500293	rs184500821	8.98542e-13	-1.8226	-0.632684	3.47967e-11	-1.52747	-0.833208	1.068e-12	-1.67912	-0.588457
133500366	rs56237336	3.25874e-13	-2.03457	-1.43497	1.19009e-11	-2.01114	-1.42244	3.41294e-13	-2.01281	-1.39557
133500383	rs147332343	1.37803e-12	-2.02765	-3.05587e-10	4.8266e-11	-2.03348	-3.05587e-10	1.48647e-12	-1.93696	-3.05587e-10
133500547	rs115590294	1.38674e-12	-2.02135	-3.05587e-10	4.85066e-11	-2.0285	-3.05587e-10	1.51067e-12	-1.92081	-3.05587e-10
133500708	rs3134441	1.14769e-12	-1.18764	-1.02292	1.8623e-11	-1.84124	-1.14456	1.07657e-12	-1.17129	-1.0883
133500726	rs12222376	6.02532e-13	-1.87778	-0.977143	1.58565e-11	-1.97979	-1.16683	4.48251e-13	-2.03916	-1.09661
133500744	rs145213356	1.35878e-12	-2.04171	-3.05587e-10	5.05021e-11	-1.98819	-3.05587e-10	1.40667e-12	-1.99214	-3.05587e-10
133500848	rs55721319	9.19757e-13	-1.8226	-0.609348	3.55083e-11	-1.52747	-0.812964	1.09391e-12	-1.67912	-0.564493
133500948	rs61911510	1.38106e-12	-2.02545	-3.05587e-10	4.78661e-11	-2.0418	-3.05587e-10	1.34115e-12	-2.03984	-3.05587e-10
133501303	rs11601948	9.56773e-13	-1.81321	-0.579285	3.69752e-11	-1.51314	-0.786821	1.14187e-12	-1.66706	-0.533634
133501703	rs113215234	1.1055e-12	-1.2075	-1.0405	1.79441e-11	-1.85081	-1.17213	1.03285e-12	-1.19135	-1.1097
133502245	rs143204563	6.8976e-12	-0.417131	-3.05587e-10	2.88048e-10	-0.247077	-3.05587e-10	3.27421e-12	-1.14729	-3.05587e-10
133502492	rs3134440	1.85741e-12	-0.812434	-0.916685	2.62073e-11	-1.52818	-1.11598	9.16757e-13	-1.40541	-1.01487
133502576	rs112625580	9.72861e-13	-1.8245	-0.551322	3.6256e-11	-1.53037	-0.789224	1.1513e-12	-1.68156	-0.510922
133502617	rs77299694	1.60006e-12	-1.87826	-3.05587e-10	5.45387e-11	-1.91129	-3.05587e-10	1.46017e-12	-1.95481	-3.05587e-10
133502670	rs3134536	7.09085e-13	-1.67199	-1.02009	1.47238e-11	-2.02472	-1.19601	5.37567e-13	-1.84661	-1.10746
133502961	rs75363033	2.98849e-12	-1.25354	-3.05587e-10	2.41812e-10	-0.422041	-3.05587e-10	6.2001e-12	-0.508802	-3.05587e-10
133503263	rs79905882	1.51021e-12	-1.93605	-3.05587e-10	5.20247e-11	-1.95848	-3.05587e-10	1.34162e-12	-2.03949	-3.05587e-10
133503592	rs3134537	6.70912e-13	-1.74973	-0.997693	1.47546e-11	-2.03974	-1.1789	5.09063e-13	-1.92105	-1.08751
133503731	rs78966098	1.44988e-12	-1.97682	-3.05587e-10	5.18451e-11	-1.96194	-3.05587e-10	1.34186e-12	-2.03931	-3.05587e-10
133504271	rs12281748	1.47813e-12	-1.95753	-3.05587e-10	4.82519e-11	-2.03377	-3.05587e-10	1.34737e-12	-2.03522	-3.05587e-10
133504469	rs12575830	8.82384e-13	-1.28986	-1.18357	1.75185e-11	-1.95602	-1.09093	5.84201e-13	-1.88484	-0.986041
133504713	rs12282011	1.60436e-12	-1.83353	-0.0420472	5.78577e-11	-1.92318	0.0709629	1.6117e-12	-1.85639	0.000311473
133504948	rs12575883	7.07289e-13	-1.72853	-0.966093	1.51507e-11	-2.03761	-1.15454	5.30906e-13	-1.90728	-1.05926
133505077	rs3134535	4.27376e-13	-1.94617	-1.25223	1.29358e-11	-2.04066	-1.30955	4.60906e-13	-1.81035	-1.29758
133505315	rs4603319	8.40265e-13	-1.29669	-1.22565	1.66345e-11	-1.95831	-1.14041	5.50261e-13	-1.88794	-1.04278
133505509	rs2375252	8.07864e-13	-1.3163	-1.24537	1.61443e-11	-1.96479	-1.16385	5.30846e-13	-1.89679	-1.06987
133505582	rs3104215	4.37983e-13	-1.95122	-1.22266	1.32816e-11	-2.04181	-1.28201	4.61082e-13	-1.83201	-1.27554
133505893	rs115410762	5.23111e-13	-1.61227	-1.384	1.7549e-11	-1.66985	-1.37536	8.09074e-13	-1.16417	-1.38107
133505919	rs1566015	8.24786e-13	-1.29669	-1.24425	1.6271e-11	-1.95831	-1.16251	5.3639e-13	-1.88794	-1.06832
133507036	rs2132490	8.24302e-13	-1.32967	-1.21185	1.67263e-11	-1.9691	-1.12411	5.5245e-13	-1.90273	-1.02403
133507304	rs117606955	1.6124e-12	-1.87058	-3.05587e-10	5.59329e-11	-1.88605	-3.05587e-10	1.43458e-12	-1.97249	-3.05587e-10
133507330	rs2173000	6.74239e-13	-1.71579	-1.02668	1.43264e-11	-2.03602	-1.21207	4.97991e-13	-1.89889	-1.13165
133507581	rs6590722	3.25968e-13	-2.03683	-1.43243	1.21803e-11	-1.97281	-1.43758	3.46804e-13	-1.96485	-1.42751
133507596	rs3134533	1.1419e-12	-1.34121	-0.874401	1.89113e-11	-1.9131	-1.05735	9.34867e-13	-1.41728	-0.98344
133508044	rs75546299	1.46392e-12	-1.96719	-3.05587e-10	5.23999e-11	-1.9513	-3.05587e-10	1.34477e-12	-2.03714	-3.05587e-10
133509056	rs4937805	8.22693e-13	-1.29824	-1.24523	1.64484e-11	-1.95883	-1.15114	5.44972e-13	-1.88865	-1.05174
133509759	rs3104216	3.90603e-13	-2.03766	-1.25071	1.42807e-11	-1.99238	-1.25891	4.02524e-13	-1.97148	-1.27188
133510164	rs117933879	1.92906e-12	-1.69127	-3.05587e-10	7.1832e-11	-1.63587	-3.05587e-10	1.55291e-12	-1.89323	-3.05587e-10
133510436	rs73032790	1.60699e-11	0.428643	-3.05587e-10	2.24559e-09	1.80652	-3.05587e-10	8.98044e-12	-0.138318	-3.05587e-10
133510607	rs11223538	1.2853e-12	-1.8066	-0.290712	4.45414e-11	-1.92573	-0.188058	1.2739e-12	-1.839	-0.252283
133516999	rs12365329	1.42868e-12	-1.71231	-0.279244	5.27051e-11	-1.45554	-0.489949	1.75342e-12	-1.57257	-0.199229
133517252	rs9704138	4.9744e-13	-2.00247	-1.04411	1.66656e-11	-2.03531	-1.06155	4.82561e-13	-1.99109	-1.07092
133517452	rs12364129	1.30358e-12	-1.71231	-0.370879	4.85216e-11	-1.45554	-0.572652	1.59481e-12	-1.57257	-0.294041
133517891	rs116527934	1.42546e-12	-1.99381	-3.05587e-10	5.08707e-11	-1.98092	-3.05587e-10	1.33876e-12	-2.04162	-3.05587e-10
133518069	rs9645677	1.30581e-12	-1.77629	-0.30519	5.17595e-11	-1.45004	-0.51356	1.38768e-12	-1.78677	-0.218964
133518136	rs7127195	4.07591e-13	-2.03865	-1.20714	2.00675e-11	-1.78127	-1.12983	4.5703e-13	-2.03404	-1.08234
133518509	rs9645678	1.16499e-12	-1.78144	-0.414151	4.65603e-11	-1.45773	-0.611721	1.233e-12	-1.79182	-0.332099
133518562	rs7128036	7.29151e-13	-2.00665	-0.65753	1.92486e-11	-2.02628	-0.92649	5.90666e-13	-2.03376	-0.826113
133518725	rs7127986	2.31319e-12	-2.04142	0.531749	7.10878e-11	-1.94598	0.299689	2.50293e-12	-2.03993	0.62403
133519174	rs737316	4.68634e-13	-1.98112	-1.12512	1.29077e-11	-2.02129	-1.33109	3.86312e-13	-2.04182	-1.24266
133519643	rs11223542	1.25738e-12	-1.77109	-0.348183	5.05805e-11	-1.44229	-0.544351	1.30078e-12	-1.78167	-0.288728
133519911	rs117467264	1.47443e-12	-1.96003	-3.05587e-10	5.74632e-11	-1.85906	-3.05587e-10	1.5712e-12	-1.88153	-3.05587e-10
133519930	rs4614467	9.13391e-13	-1.69627	-0.742625	3.01914e-11	-1.54045	-0.962198	1.18916e-12	-1.32234	-0.837774
133519980	rs903814	4.75348e-13	-2.01081	-1.08121	1.88333e-11	-1.98414	-0.990442	5.61549e-13	-2.00257	-0.907849
133520207	rs2279694	5.24882e-13	-1.98062	-1.01227	1.58778e-11	-2.02202	-1.12326	5.51807e-13	-1.96163	-0.966292
133520260	rs2047296	6.46255e-13	-1.78099	-1.00388	1.36626e-11	-2.04171	-1.25383	4.67499e-13	-1.94263	-1.1511
133520492	rs113563229	3.55651e-13	-1.98348	-1.39863	1.22744e-11	-2.00103	-1.40166	3.51165e-13	-1.97762	-1.40225
133520757	rs11223543	8.3974e-13	-1.31491	-1.20806	2.10093e-11	-1.78501	-1.08023	7.46857e-13	-1.60763	-1.01762
133520783	rs74965332	1.56452e-12	-1.90073	-3.05587e-10	5.68363e-11	-1.87003	-3.05587e-10	1.35902e-12	-2.0266	-3.05587e-10
133520996	rs7109463	1.30344e-12	-1.92782	-0.155485	4.06704e-11	-1.83692	-0.367783	1.30101e-12	-2.00824	-0.0619886
133520999	rs7109808	1.29388e-12	-1.94242	-0.148239	4.01054e-11	-1.85667	-0.362021	1.32299e-12	-2.01594	-0.0375363
133521169	rs111501346	3.72263e-13	-1.93416	-1.4023	1.28006e-11	-1.95856	-1.40215	3.38434e-13	-2.014	-1.4028
133521396	rs7110106	9.61195e-13	-2.02767	-0.36021	2.76379e-11	-2.02426	-0.566759	9.93457e-13	-2.04088	-0.299056
133521620	rs10894722	7.887e-13	-2.03438	-0.551292	2.45304e-11	-2.02039	-0.689896	8.63186e-13	-2.03907	-0.441426
133521666	rs11223544	9.43967e-13	-1.87826	-0.527709	3.47055e-11	-1.91537	-0.44793	8.72784e-13	-1.9658	-0.503639
133521772	rs10791302	4.59766e-13	-1.78953	-1.33581	1.3623e-11	-1.94452	-1.35392	4.56052e-13	-1.77871	-1.3398
133521881	rs35613296	8.93913e-13	-1.94873	-0.511721	2.55213e-11	-1.99009	-0.680601	9.15019e-13	-2.01286	-0.409322
133522026	rs61911540	1.28038e-12	-1.64258	-0.458569	4.0578e-11	-1.97291	-0.234071	1.29431e-12	-1.97368	-0.101711
133522251	rs75554117	1.10786e-12	-1.95078	-0.295086	2.89646e-11	-2.02531	-0.518816	1.49572e-12	-1.74799	-0.182769
133522263	rs75255906	1.19484e-12	-1.84698	-0.323318	2.83063e-11	-2.00104	-0.566073	1.81103e-12	-1.52082	-0.218654
133522510	rs55754446	4.36142e-13	-1.7405	-1.4376	1.31927e-11	-1.89738	-1.43316	5.22073e-13	-1.54589	-1.43742
133522819	rs753301	8.05044e-12	-0.262577	-3.05587e-10	1.39864e-10	-0.96953	-3.05587e-10	3.14304e-12	-1.18818	-3.05587e-10
133522904	rs753300	2.02077e-11	2.02592	-1.36816	4.50576e-10	1.59425	-1.39393	4.16557e-11	2.77698	-1.38091
133523942	rs7944079	1.37456e-12	-2.03017	-3.05587e-10	4.83851e-11	-2.03101	-3.05587e-10	1.49607e-12	-1.93053	-3.05587e-10
133523966	rs1126295	5.21817e-13	-1.56512	-1.43362	2.41467e-11	-1.29161	-1.43444	4.69584e-13	-1.65887	-1.4304
133523968	rs76358860	1.73225e-11	-2.27905e-10	0.503704	8.59573e-10	-2.27905e-10	0.846233	2.14277e-11	-2.27905e-10	0.731315
133524201	rs1126296	4.55353e-13	-1.70088	-1.43411	2.1406e-11	-1.41164	-1.43489	4.31228e-13	-1.74416	-1.43032
133524393	rs4937808	4.66869e-13	-1.67436	-1.43565	2.10958e-11	-1.42519	-1.43594	4.36795e-13	-1.72955	-1.43211
133524761	rs4936200	7.13663e-12	-2.27905e-10	-0.383063	3.17941e-10	-2.27905e-10	-0.148338	7.7962e-12	-2.27905e-10	-0.279731
133525233	rs58755028	3.47476e-13	-2.00766	-1.39771	1.29904e-11	-1.96498	-1.38102	3.28162e-13	-2.03307	-1.41454
133525331	rs55952723	3.36808e-13	-2.04169	-1.39486	1.23141e-11	-2.02182	-1.37763	3.36415e-13	-2.01042	-1.41236
133525963	rs924110	3.4905e-13	-2.0395	-1.36135	1.22951e-11	-2.03757	-1.36344	3.39222e-13	-2.02706	-1.38741
133526342	rs74827467	7.54949e-12	-2.27905e-10	-0.326825	3.82897e-10	-2.27905e-10	0.0375636	8.34934e-12	-2.27905e-10	-0.211185
133526659	rs11603232	1.37747e-12	-2.02805	-3.05587e-10	4.78946e-11	-2.0412	-3.05587e-10	1.42797e-12	-1.97711	-3.05587e-10
133526710	rs11223545	1.36325e-12	-2.03843	-3.05587e-10	4.86045e-11	-2.02649	-3.05587e-10	1.37325e-12	-2.01619	-3.05587e-10
133527242	rs59946994	7.29505e-12	-2.27905e-10	-0.361108	3.68049e-10	-2.27905e-10	-0.00198576	8.05381e-12	-2.27905e-10	-0.247222
133527267	rs60650345	9.28106e-12	-2.27905e-10	-0.120328	4.33063e-10	-2.27905e-10	0.160681	1.09232e-11	-2.27905e-10	0.0575201
133527348	rs11828680	1.35901e-12	-2.04155	-3.05587e-10	4.84694e-11	-2.02927	-3.05587e-10	1.3894e-12	-2.00449	-3.05587e-10
133527611	rs79672317	2.83308e-12	-2.27905e-10	-1.30694	9.39092e-11	-2.27905e-10	-1.36787	2.79953e-12	-2.27905e-10	-1.30392
133527686	rs11223546	1.35879e-12	-2.04171	-3.05587e-10	4.86757e-11	-2.02502	-3.05587e-10	1.39085e-12	-2.00346	-3.05587e-10
133527979	rs10750538	3.46399e-13	-2.02839	-1.38008	1.19752e-11	-2.04116	-1.3862	3.39728e-13	-2.00771	-1.40526
133528521	rs12277713	4.32038e-13	-2.04151	-1.14604	1.84508e-11	-1.98629	-1.00881	4.94104e-13	-2.00206	-1.03632
133528605	rs147540586	1.58876e-12	-1.88535	-3.05587e-10	4.82905e-11	-2.03297	-3.05587e-10	1.39056e-12	-2.00366	-3.05587e-10
133528831	rs10894723	4.40056e-13	-2.01278	-1.15637	1.84279e-11	-1.97329	-1.02305	4.73285e-13	-2.03019	-1.05123
133528942	rs11223547	2.48828e-12	-2.27905e-10	-1.43671	8.79787e-11	-2.27905e-10	-1.43311	2.48644e-12	-2.27905e-10	-1.42252
133530847	rs6590724	3.57169e-12	0.0919422	-1.16721	1.93679e-10	0.491871	-1.13587	3.31347e-12	0.0493266	-1.1847
133531127	rs118111890	2.49339e-12	-2.27905e-10	-1.43466	8.97051e-11	-2.27905e-10	-1.41368	2.48927e-12	-2.27905e-10	-1.42138
133531628	rs10732252	3.48348e-13	-2.03616	-1.3667	1.24094e-11	-2.02705	-1.3647	3.65265e-13	-1.95005	-1.39045
133531655	rs11223548	2.73585e-12	-2.27905e-10	-1.34186	1.19649e-10	-2.27905e-10	-1.12564	2.93114e-12	-2.27905e-10	-1.25798
133531998	rs113465969	1.42961e-12	-1.9909	-3.05587e-10	6.10187e-11	-1.79902	-3.05587e-10	1.72744e-12	-1.78673	-3.05587e-10
133531999	rs10791303	6.70846e-13	-1.44171	-1.30581	2.80229e-11	-1.53375	-1.04343	4.40094e-13	-1.95918	-1.19495
133532372	rs11223550	2.48876e-12	-2.27905e-10	-1.43652	8.81709e-11	-2.27905e-10	-1.43093	2.44967e-12	-2.27905e-10	-1.43741
133534203	rs6590725	4.1805e-13	-1.79578	-1.42468	1.73785e-11	-1.63965	-1.41532	3.88181e-13	-1.85921	-1.42044
133534918	rs6590726	3.57209e-13	-2.0357	-1.34204	1.55737e-11	-2.04167	-1.12295	4.02313e-13	-1.97694	-1.26695
133536860	rs66724730	7.21086e-13	-1.35164	-1.32366	3.25781e-11	-1.13645	-1.29011	7.52844e-13	-1.28617	-1.3311
133538778	rs79288929	1.38096e-12	-2.02553	-3.05587e-10	5.1737e-11	-1.96403	-3.05587e-10	1.65569e-12	-1.82915	-3.05587e-10
133539132	rs7933451	5.18502e-13	-1.75233	-1.25278	1.95268e-11	-1.71338	-1.22503	3.85593e-13	-2.01305	-1.27329
133539574	rs61093079	2.88348e-12	-2.27905e-10	-1.28931	1.26483e-10	-2.27905e-10	-1.0701	3.12369e-12	-2.27905e-10	-1.19435
133539657	rs903815	5.60978e-13	-1.84792	-1.07846	2.73863e-11	-1.86448	-0.735681	5.38917e-13	-2.01997	-0.931593
133540234	rs1982924	1.91843e-12	-1.6968	-3.05587e-10	5.55182e-11	-1.89349	-3.05587e-10	1.86543e-12	-1.70988	-3.05587e-10
133540592	rs7116186	3.96683e-13	-1.8569	-1.41602	1.49873e-11	-1.80593	-1.39707	3.2862e-13	-2.02441	-1.42181
133540722	rs11223553	5.82483e-13	-1.46201	-1.42675	2.55239e-11	-1.25624	-1.41434	5.84768e-13	-1.44032	-1.42958
133541783	rs11223554	2.74234e-12	-2.27905e-10	-1.33949	1.16599e-10	-2.27905e-10	-1.15146	2.91578e-12	-2.27905e-10	-1.26323
133544204	rs142882914	2.54101e-12	-2.27905e-10	-1.41574	9.3146e-11	-2.27905e-10	-1.37603	2.57181e-12	-2.27905e-10	-1.38876
133544855	rs2132487	3.54499e-13	-1.95217	-1.43319	1.36616e-11	-1.92478	-1.37084	4.30329e-13	-1.77164	-1.40493
133545017	rs2132488	1.35863e-12	-2.04183	-3.05587e-10	4.80643e-11	-2.03766	-3.05587e-10	1.49453e-12	-1.93155	-3.05587e-10
133545495	rs61911544	3.26054e-13	-2.03936	-1.42964	1.14906e-11	-2.04181	-1.42686	3.50923e-13	-1.96099	-1.41957
133546652	rs11604563	1.3613e-12	-2.03986	-3.05587e-10	4.81967e-11	-2.03491	-3.05587e-10	1.55161e-12	-1.89407	-3.05587e-10
133546872	rs76118654	2.48597e-12	-2.27905e-10	-1.43764	8.77299e-11	-2.27905e-10	-1.43594	2.44919e-12	-2.27905e-10	-1.43761
133547232	rs11600927	1.36337e-12	-2.03834	-3.05587e-10	4.8325e-11	-2.03225	-3.05587e-10	1.56957e-12	-1.88256	-3.05587e-10
133547685	rs1496244	9.38209e-13	-1.32088	-1.0912	3.09627e-11	-1.43208	-1.04534	6.59848e-13	-1.65004	-1.09908
133547856	rs7483343	9.13471e-13	-1.35903	-1.07978	2.98456e-11	-1.48097	-1.03319	6.28172e-13	-1.71052	-1.08779
133547942	rs10894724	3.45512e-13	-1.99452	-1.41651	1.37906e-11	-1.95528	-1.33094	4.32335e-13	-1.8001	-1.37182
133548061	rs1496246	4.64679e-13	-1.76498	-1.34973	1.77954e-11	-1.88223	-1.14904	3.82525e-13	-2.03755	-1.25678
133548338	rs11607924	1.35951e-12	-2.04118	-3.05587e-10	4.79165e-11	-2.04074	-3.05587e-10	1.47041e-12	-1.94783	-3.05587e-10
133548529	rs79672798	2.49442e-11	0.868338	-3.05587e-10	1.34007e-09	1.29027	-3.05587e-10	5.78714e-11	1.72486	-3.05587e-10
133548873	rs10750539	6.88317e-13	-1.63727	-1.08454	2.86091e-11	-1.78048	-0.775996	5.31931e-13	-2.02954	-0.935066
133549867	rs11223556	3.51991e-12	-1.08987	-3.05587e-10	1.52817e-10	-0.880961	-3.05587e-10	4.88424e-12	-0.747354	-3.05587e-10
133550073	rs73035002	1.12355e-11	-1.87644	1.94721	8.15297e-10	-2.00435	2.7977	1.73246e-11	-1.87066	2.38942
133551821	rs74384949	2.14825e-12	-1.58365	-3.05587e-10	6.82733e-11	-1.68668	-3.05587e-10	1.90438e-12	-1.68921	-3.05587e-10
133552291	rs11608087	1.37387e-12	-2.03067	-3.05587e-10	4.8946e-11	-2.01948	-3.05587e-10	1.36927e-12	-2.01909	-3.05587e-10
133554040	rs11600457	1.41903e-12	-1.99833	-3.05587e-10	4.82901e-11	-2.03298	-3.05587e-10	1.39353e-12	-2.00153	-3.05587e-10
133554178	rs142801543	4.67673e-11	1.49688	-3.05587e-10	7.85164e-10	0.75569	-3.05587e-10	4.20852e-10	3.70891	-3.05587e-10
133555552	rs7948542	4.78338e-13	-1.64814	-1.43761	1.28161e-11	-1.93086	-1.42864	3.24139e-13	-2.02282	-1.43713
133558281	rs11223557	2.51522e-12	-2.27905e-10	-1.42595	9.13623e-11	-2.27905e-10	-1.39537	2.59403e-12	-2.27905e-10	-1.38015
133559540	rs4550237	3.47037e-13	-2.03122	-1.37541	1.39526e-11	-2.03832	-1.23622	3.73531e-13	-2.0307	-1.28742
133559721	rs4937814	5.08518e-12	-0.323563	-0.39841	6.52654e-11	-1.51502	-0.216723	1.43311e-12	-1.82586	-0.147666
133560628	rs11820612	4.25644e-13	-1.98151	-1.22094	1.45137e-11	-2.00096	-1.23415	4.0248e-13	-1.98267	-1.26081
133561093	rs116856324	1.95669e-12	-1.67705	-3.05587e-10	9.12303e-11	-1.39682	-3.05587e-10	2.11781e-12	-1.58298	-3.05587e-10
133561205	rs57174518	3.99562e-12	-2.27905e-10	-0.963105	1.54901e-10	-2.27905e-10	-0.867415	4.10154e-12	-2.27905e-10	-0.922005
133561399	rs11223560	3.83784e-13	-1.87953	-1.42645	1.32022e-11	-1.99977	-1.33005	3.37077e-13	-2.04005	-1.38076
133561973	rs115876163	2.68754e-12	-2.27905e-10	-1.35968	9.47046e-11	-2.27905e-10	-1.35944	2.6232e-12	-2.27905e-10	-1.36897
133562521	rs6590727	5.31791e-13	-1.57749	-1.40232	1.34036e-11	-1.87837	-1.43631	4.3069e-13	-1.78462	-1.39112
133562724	rs11223561	1.75828e-12	-0.385632	-1.39834	2.20515e-11	-1.49838	-1.31844	4.71413e-13	-1.76508	-1.32031
133562855	rs76708978	2.19219e-12	-1.5634	-3.05587e-10	1.29562e-10	-1.04604	-3.05587e-10	3.25561e-12	-1.15299	-3.05587e-10
133563087	rs10894726	1.86998e-12	-0.318325	-1.40405	2.31223e-11	-1.43132	-1.33808	5.06962e-13	-1.6764	-1.33629
133563169	rs76613885	2.8959e-12	-2.27905e-10	-1.28501	1.01835e-10	-2.27905e-10	-1.28685	2.91538e-12	-2.27905e-10	-1.26337
133563309	rs713279	1.91919e-12	-0.302031	-1.39437	2.37272e-11	-1.43088	-1.3127	4.93226e-13	-1.72839	-1.31177
133563491	rs713278	1.46446e-12	-0.741156	-1.22566	5.24255e-11	-0.984912	-0.965898	2.21964e-12	-0.438337	-1.09768
133564073	rs117381778	4.67761e-12	-2.27905e-10	-0.805518	1.27743e-10	-2.27905e-10	-1.06018	4.02795e-12	-2.27905e-10	-0.94011
133564635	rs10894727	5.12447e-13	-1.69325	-1.32361	1.41247e-11	-1.86827	-1.39401	3.66876e-13	-2.02259	-1.31351
133564874	rs11223562	1.25342e-12	-0.726002	-1.39642	1.79999e-11	-1.70912	-1.31072	4.33991e-13	-1.85272	-1.31538
133565368	rs34031548	1.9283e-12	-1.69167	-3.05587e-10	8.53692e-11	-1.46322	-3.05587e-10	2.19464e-12	-1.54735	-3.05587e-10
133565645	rs186797108	1.06616e-11	0.0183474	-3.05587e-10	9.57731e-11	-1.34822	-3.05587e-10	3.97837e-12	-0.952496	-3.05587e-10
133566614	rs4936202	4.11928e-13	-1.86471	-1.3705	1.23024e-11	-1.97454	-1.42588	3.87695e-13	-1.92543	-1.35547
133566985	rs4397868	4.29823e-13	-1.83085	-1.36183	1.29855e-11	-1.93758	-1.40879	3.99399e-13	-1.90685	-1.34431
133567380	rs55794705	1.44562e-12	-1.97976	-3.05587e-10	4.95402e-11	-2.00742	-3.05587e-10	1.37319e-12	-2.01623	-3.05587e-10
133568001	rs55812121	1.61038e-12	-1.87183	-3.05587e-10	4.80021e-11	-2.03896	-3.05587e-10	1.39659e-12	-1.99934	-3.05587e-10
133568766	rs117540074	2.5499e-12	-2.27905e-10	-1.41225	9.07535e-11	-2.27905e-10	-1.40206	2.54581e-12	-2.27905e-10	-1.39892
133569656	rs12794178	1.37612e-12	-2.02904	-3.05587e-10	4.79245e-11	-2.04058	-3.05587e-10	1.35503e-12	-2.02954	-3.05587e-10
133569794	rs150172134	2.28325e-12	-1.5227	-3.05587e-10	4.94145e-11	-2.00996	-3.05587e-10	1.41402e-12	-1.98693	-3.05587e-10
133569828	rs10894728	4.81067e-13	-1.75019	-1.32987	1.36017e-11	-1.90437	-1.39564	3.59598e-13	-2.02961	-1.32653
133570329	rs1995032	1.42531e-12	-1.99391	-3.05587e-10	4.90103e-11	-2.01817	-3.05587e-10	1.38352e-12	-2.00873	-3.05587e-10
133570606	rs7125406	1.21993e-12	-0.904157	-1.24536	4.67248e-11	-1.06757	-0.998359	2.35942e-12	-0.348482	-1.12647
133570694	rs1353468	5.07947e-13	-1.74495	-1.28073	1.40225e-11	-1.91328	-1.35626	3.7193e-13	-2.02755	-1.29487
133571291	rs4937815	5.59303e-13	-1.54411	-1.38526	1.40344e-11	-1.84443	-1.42426	4.57443e-13	-1.73926	-1.37621
133571295	rs4937816	3.35249e-13	-2.00657	-1.43462	1.22178e-11	-2.04121	-1.36609	3.34453e-13	-2.0273	-1.40132
133572794	rs55786149	3.27207e-13	-2.02974	-1.43573	1.21437e-11	-2.04119	-1.37221	3.31299e-13	-2.03389	-1.40421
133574128	rs2375251	9.25569e-13	-1.03991	-1.38574	1.43353e-11	-1.94417	-1.30331	4.21833e-13	-1.80018	-1.39633
133574166	rs78595173	1.50959e-12	-1.93646	-3.05587e-10	6.76397e-11	-1.69601	-3.05587e-10	1.63592e-12	-1.84116	-3.05587e-10
133574298	rs4937817	7.75732e-13	-1.17151	-1.43075	1.42308e-11	-1.88378	-1.37102	4.66164e-13	-1.7237	-1.37289
133574985	rs78388670	2.83255e-12	-2.27905e-10	-1.30713	9.84664e-11	-2.27905e-10	-1.32049	2.81091e-12	-2.27905e-10	-1.29986
133575300	rs4245123	3.48821e-12	-0.392573	-0.706343	8.70252e-11	-1.09477	-0.349234	2.60371e-12	-0.961729	-0.414699
133575365	rs79876406	4.17363e-13	-1.8017	-1.4204	1.42394e-11	-1.86231	-1.39188	3.21363e-13	-2.03916	-1.42939
133575366	rs77218080	3.99907e-13	-1.83465	-1.43018	1.39895e-11	-1.86274	-1.40915	3.2022e-13	-2.03634	-1.43577
133575646	rs75550078	2.96316e-11	1.04054	-3.05587e-10	1.29443e-10	-1.04696	-3.05587e-10	3.28195e-12	-1.14493	-3.05587e-10
133576190	rs78417459	3.33424e-12	-2.27905e-10	-1.14406	1.40353e-10	-2.27905e-10	-0.966045	3.33304e-12	-2.27905e-10	-1.12948
133577661	rs112009363	2.6347e-12	-2.27905e-10	-1.37953	9.72261e-11	-2.27905e-10	-1.33316	2.65151e-12	-2.27905e-10	-1.35824
133578359	rs145617653	2.81147e-12	-2.27905e-10	-1.3146	1.14168e-10	-2.27905e-10	-1.17253	2.99954e-12	-2.27905e-10	-1.23491
133578690	rs75323470	1.07799e-12	-0.871841	-1.40137	5.17232e-11	-0.558834	-1.40546	2.16265e-12	-0.171897	-1.39014
133580348	rs112722782	3.63623e-13	-1.94679	-1.41315	1.23302e-11	-2.01084	-1.38731	3.50489e-13	-1.99096	-1.39083
133580426	rs10791306	9.96163e-13	-1.80536	-0.546791	3.58113e-11	-1.53762	-0.794323	9.97899e-13	-1.61074	-0.724731
133580553	rs10791307	1.01824e-12	-1.79745	-0.532774	3.75278e-11	-1.5261	-0.759019	1.02281e-12	-1.60009	-0.71072
133581150	rs11826935	9.16446e-13	-1.8034	-0.632157	3.23921e-11	-1.5425	-0.889791	9.6401e-13	-1.55933	-0.810686
133581154	rs117727523	1.52798e-12	-1.92436	-3.05587e-10	5.13655e-11	-1.97124	-3.05587e-10	1.34157e-12	-2.03953	-3.05587e-10
133581703	rs4937819	1.37754e-12	-2.02769	-0.000319958	5.91723e-11	-2.02817	0.198417	1.51106e-12	-2.00618	0.0856267
133581726	rs12791420	8.70212e-13	-1.77992	-0.707398	3.17906e-11	-1.52143	-0.929607	9.59856e-13	-1.50677	-0.867565
133582018	rs10894729	6.72498e-13	-1.86897	-0.876086	2.49267e-11	-1.64489	-1.04937	8.06807e-13	-1.55328	-0.994761
133582118	rs111999823	2.98239e-10	3.34959	-3.05587e-10	1.74959e-09	1.55693	-3.05587e-10	1.34025e-09	4.86725	-3.05587e-10
133582155	rs10894730	8.08137e-13	-1.80068	-0.760645	2.96162e-11	-1.54803	-0.973853	8.29111e-13	-1.60627	-0.914494
133582192	rs10894731	9.63069e-13	-1.86719	-0.518748	3.11478e-11	-1.701	-0.77046	9.71337e-13	-1.66283	-0.699621
133582222	rs4936203	1.25063e-12	-2.03543	-0.0892267	5.72798e-11	-2.03831	0.176055	1.40495e-12	-2.03293	0.0395674
133583495	rs11223565	3.31902e-13	-2.02872	-1.4225	1.18462e-11	-2.00195	-1.43624	3.20115e-13	-2.0377	-1.43475
133583995	rs60971512	5.41704e-13	-1.95763	-1.00371	2.2827e-11	-1.64866	-1.1336	4.73837e-13	-2.03458	-1.04567
133584166	rs10894732	1.34875e-12	-1.174	-0.875124	2.33583e-11	-1.79732	-0.961929	1.12426e-12	-1.36764	-0.848603
133584181	rs10894733	2.27108e-12	-0.898659	-0.629388	4.31471e-11	-1.30056	-0.845026	1.6332e-12	-1.27174	-0.571085
133584361	rs7478695	5.51577e-13	-1.55234	-1.39094	2.06972e-11	-1.44818	-1.43202	5.48402e-13	-1.55967	-1.37444
133584482	rs55834955	4.00104e-12	0.471523	-1.43327	7.54125e-10	2.14414	-1.42878	5.60537e-12	0.827316	-1.43696
133584530	rs1079304	3.88974e-13	-1.85512	-1.43743	1.66961e-11	-1.69457	-1.40045	3.39645e-13	-1.97558	-1.43764
133584626	rs1079305	6.15693e-12	0.903884	-1.43461	4.70976e-11	-0.672987	-1.38499	1.19199e-12	-0.736128	-1.42161
133585530	rs1039090	6.24605e-13	-1.7222	-1.09674	1.72268e-11	-1.88589	-1.17785	5.2863e-13	-1.89367	-1.07716
133585590	rs4937820	4.40888e-13	-1.92387	-1.2434	1.27563e-11	-1.98733	-1.37685	4.11922e-13	-2.00692	-1.21337
133586336	rs10894734	8.32702e-13	-1.24844	-1.28294	3.60636e-11	-0.926129	-1.39879	5.88233e-13	-1.52192	-1.34208
133586650	rs10894735	1.43325e-12	-0.717175	-1.27118	1.69067e-11	-1.79186	-1.29063	4.5017e-13	-1.83653	-1.29497
133587167	rs11223567	8.14533e-13	-1.30661	-1.24684	3.18139e-11	-1.07055	-1.37975	5.81482e-13	-1.56224	-1.3133
133587360	rs4937821	8.36559e-13	-1.17509	-1.35168	2.6029e-11	-1.21792	-1.43307	5.48516e-13	-1.56801	-1.3659
133587420	rs78197462	2.3748e-12	-1.48339	-3.05587e-10	4.80653e-11	-2.03764	-3.05587e-10	1.33878e-12	-2.04161	-3.05587e-10
133587477	rs11223568	1.33768e-12	-0.773759	-1.28361	1.67182e-11	-1.79764	-1.29607	4.52198e-13	-1.82178	-1.30522
133587552	rs11223569	1.38894e-12	-0.744291	-1.27547	1.62714e-11	-1.83253	-1.28826	4.4716e-13	-1.84054	-1.29767
133587983	rs903817	4.57642e-13	-1.74668	-1.38329	1.33356e-11	-2.02417	-1.2956	3.33322e-13	-2.03883	-1.39318
133588418	rs4936204	5.06443e-13	-1.59251	-1.43614	1.41224e-11	-1.82572	-1.43672	5.09453e-13	-1.57273	-1.43506
133588430	rs10894736	5.23147e-13	-1.89808	-1.09812	2.12896e-11	-1.64706	-1.20493	7.49815e-13	-1.55523	-1.06606
133588464	rs4936205	4.91299e-13	-2.00917	-1.04983	1.74903e-11	-2.02795	-1.02061	4.91006e-13	-1.9712	-1.07347
133588532	rs10894737	5.15587e-13	-1.64524	-1.36551	1.86027e-11	-1.56191	-1.42499	4.48125e-13	-1.80659	-1.32946
133588742	rs7126938	1.1816e-12	-0.886056	-1.29538	3.93053e-11	-0.955898	-1.28294	6.47446e-13	-1.52295	-1.24514
133588934	rs12364512	9.51625e-13	-1.14206	-1.25582	3.1275e-11	-1.08273	-1.38465	6.22051e-13	-1.48756	-1.32054
133589155	rs4534597	3.58277e-13	-1.98032	-1.39444	1.36132e-11	-1.99439	-1.30477	3.57461e-13	-1.96761	-1.39448
133589300	rs76888054	2.26661e-12	-1.53002	-3.05587e-10	5.2391e-11	-1.95147	-3.05587e-10	1.82685e-12	-1.73078	-3.05587e-10
133589392	rs60034005	1.39466e-12	-1.87859	-0.13706	5.891e-11	-2.0195	0.185304	1.23752e-12	-1.98758	-0.132671
133589461	rs77995522	4.82617e-12	-2.27905e-10	-0.774251	1.77427e-10	-2.27905e-10	-0.731643	4.3908e-12	-2.27905e-10	-0.853855
133589467	rs73594803	4.09541e-13	-1.87705	-1.36397	2.38769e-11	-1.35392	-1.38338	6.48611e-13	-1.41586	-1.35043
133589512	rs10894738	1.81819e-12	-0.426308	-1.32415	1.77873e-11	-1.70261	-1.32911	4.66604e-13	-1.75572	-1.33992
133589569	rs67250568	5.55329e-13	-2.00607	-0.930428	2.22687e-11	-2.03808	-0.768937	5.56742e-13	-1.95021	-0.968811
133589578	rs7130699	1.71043e-12	-1.91162	0.100065	7.35858e-11	-2.02003	0.408279	1.58155e-12	-1.97812	0.103159
133589582	rs7130793	1.46374e-12	-1.91711	-0.050197	6.04634e-11	-2.01637	0.208208	1.35263e-12	-1.97702	-0.0542919
133589896	rs61911584	1.41018e-12	-2.01733	0.0127487	7.45479e-11	-1.64531	0.046545	1.61507e-12	-2.01521	0.161214
133589904	rs61911585	2.68536e-12	-1.36049	-3.05587e-10	5.60112e-11	-1.88465	-3.05587e-10	1.58823e-12	-1.87075	-3.05587e-10
133590227	rs61911586	2.84391e-12	-1.30312	-3.05587e-10	5.76107e-11	-1.85649	-3.05587e-10	1.63549e-12	-1.84142	-3.05587e-10
133590335	rs7927483	6.19208e-13	-1.67756	-1.15006	1.83343e-11	-2.01918	-0.982249	4.23408e-13	-2.03234	-1.16044
133590549	rs7927424	1.5093e-12	-1.93666	-3.05587e-10	8.14195e-11	-1.51059	-3.05587e-10	1.48934e-12	-1.93503	-3.05587e-10
133590703	rs61911587	1.07646e-12	-2.0254	-0.249223	6.4091e-11	-1.60881	-0.141092	1.23151e-12	-2.00515	-0.119977
133591340	rs7108925	4.35081e-13	-1.85542	-1.32511	1.58623e-11	-1.94616	-1.2001	3.92542e-13	-1.94471	-1.32377
133591344	rs12421623	2.65631e-12	-1.37136	-3.05587e-10	7.2189e-11	-1.63092	-3.05587e-10	1.43947e-12	-1.96909	-3.05587e-10
133591377	rs11821200	4.14138e-13	-1.94031	-1.28955	1.57873e-11	-2.00145	-1.14955	3.86702e-13	-1.99545	-1.28802
133591574	rs11828072	4.0672e-13	-1.93084	-1.3171	1.52023e-11	-1.99372	-1.19503	3.80126e-13	-1.98402	-1.3166
133591579	rs34835651	4.1137e-13	-1.95327	-1.2833	1.56862e-11	-2.00946	-1.14796	3.85416e-13	-2.00407	-1.28273
133591666	rs35048422	4.12534e-13	-1.91138	-1.32237	1.53857e-11	-1.98064	-1.19612	3.83889e-13	-1.96976	-1.32101
133591968	rs117242689	2.65956e-12	-2.27905e-10	-1.37014	9.15342e-11	-2.27905e-10	-1.39349	2.65111e-12	-2.27905e-10	-1.35839
133591978	rs56773187	3.9136e-13	-1.94874	-1.3377	1.47441e-11	-2.00524	-1.21412	3.68214e-13	-1.99672	-1.33574
133592048	rs59373565	4.11849e-13	-1.91234	-1.32306	1.53288e-11	-1.98674	-1.19373	3.79525e-13	-1.97966	-1.32254
133592170	rs57715089	4.40579e-13	-1.79413	-1.37384	1.42291e-11	-1.97836	-1.27656	3.9017e-13	-1.90351	-1.37103
133592219	rs12805289	4.55503e-13	-1.77301	-1.36164	1.47214e-11	-1.96746	-1.25345	4.00934e-13	-1.88763	-1.3597
133592304	rs35410155	5.68617e-12	-0.610268	-3.05587e-10	1.47662e-10	-0.915275	-3.05587e-10	4.12205e-12	-0.917016	-3.05587e-10
133592309	rs7113215	5.32126e-13	-1.96278	-1.0164	1.65625e-11	-2.03821	-1.06485	5.0513e-13	-2.0315	-0.984806
133592376	rs74956966	4.03667e-12	-0.952884	-3.05587e-10	7.50622e-11	-1.59189	-3.05587e-10	3.86842e-12	-0.980521	-3.05587e-10
133592526	rs12806223	4.48295e-13	-1.80097	-1.34963	1.4721e-11	-1.9818	-1.23913	4.0343e-13	-1.90862	-1.3325
133592534	rs12806225	4.57274e-13	-1.80773	-1.32305	1.54312e-11	-1.98515	-1.18867	4.15298e-13	-1.91363	-1.2985
133592962	rs7116867	5.32444e-13	-1.58921	-1.38937	8.10348e-11	-0.148094	-1.36723	8.74907e-13	-1.09862	-1.36839
133593015	rs748798	5.00729e-13	-1.67471	-1.36528	1.5453e-11	-1.95001	-1.22238	4.17702e-13	-1.84284	-1.36351
133593033	rs748797	1.87405e-12	-0.326985	-1.39322	5.37924e-11	-0.631938	-1.29313	1.06029e-12	-0.89318	-1.38164
133593053	rs61911593	5.02186e-13	-1.69129	-1.3458	1.58073e-11	-1.95821	-1.19152	4.21825e-13	-1.855	-1.34154
133593077	rs75534319	2.61799e-12	-1.3859	-3.05587e-10	4.96081e-11	-2.00605	-3.05587e-10	1.33955e-12	-2.04103	-3.05587e-10
133593110	rs748799	4.73756e-13	-1.76454	-1.33083	1.56236e-11	-1.99404	-1.16738	4.03248e-13	-1.91533	-1.32624
133593125	rs80060612	9.22078e-12	-0.126844	-3.05587e-10	1.04549e-10	-1.26054	-3.05587e-10	5.31242e-12	-0.66332	-3.05587e-10
133593269	rs35436000	4.9292e-13	-1.69129	-1.36442	1.53595e-11	-1.95821	-1.22026	4.15e-13	-1.855	-1.35785
133594258	rs903818	1.9498e-12	-0.661529	-1.01905	8.87964e-11	-0.150528	-1.27333	1.17202e-12	-1.03861	-1.13603
133595048	rs10894739	9.40451e-13	-1.89737	-0.51233	4.34102e-11	-1.95343	-0.186075	8.24315e-13	-1.99114	-0.535429
133595128	rs3751102	4.85342e-13	-1.69603	-1.37518	1.53523e-11	-1.94413	-1.2348	4.28786e-13	-1.80792	-1.37224
133595256	rs3751103	4.95187e-13	-1.67973	-1.37139	1.55926e-11	-1.93538	-1.22803	4.36273e-13	-1.79449	-1.36837
133595613	rs11826106	5.22446e-13	-1.61335	-1.38418	1.54146e-11	-1.92973	-1.24516	4.30352e-13	-1.79457	-1.38195
133595794	rs11821467	5.11073e-13	-1.62158	-1.39797	1.50277e-11	-1.93023	-1.27008	4.24453e-13	-1.79632	-1.394
133596122	rs10894740	1.44457e-12	-0.754191	-1.2263	8.91393e-11	-0.0299205	-1.39008	8.57333e-13	-1.18064	-1.30665
133596281	rs144530694	2.49311e-12	-1.43478	-3.05587e-10	4.93917e-11	-2.01042	-3.05587e-10	1.56353e-12	-1.88642	-3.05587e-10
133596564	rs7116371	4.41397e-13	-1.73732	-1.42879	1.30507e-11	-2.00237	-1.33899	3.86219e-13	-1.85886	-1.42586
133596917	rs12799518	4.52035e-13	-1.70867	-1.43363	1.29827e-11	-1.99388	-1.3527	3.89645e-13	-1.84591	-1.42998
133597353	rs748647	1.35867e-12	-2.0418	-3.05587e-10	4.82126e-11	-2.03458	-3.05587e-10	1.4068e-12	-1.99205	-3.05587e-10
133597719	rs10791308	1.06222e-12	-1.13406	-1.15389	9.2372e-11	-0.0131997	-1.37118	6.6645e-13	-1.48854	-1.25061
133597859	rs148054171	3.1709e-12	-1.19429	-3.05587e-10	5.29683e-11	-1.94051	-3.05587e-10	1.78406e-12	-1.75447	-3.05587e-10
133598674	rs4245124	1.33191e-12	-1.38255	-0.67914	8.04413e-11	-0.668159	-0.854515	1.10765e-12	-1.43495	-0.796179
133599040	rs79672038	3.47968e-12	-2.27905e-10	-1.10136	1.3572e-10	-2.27905e-10	-0.999608	3.68935e-12	-2.27905e-10	-1.02792
133599242	rs10791309	1.44743e-11	0.662224	-0.338152	1.23068e-10	-1.01739	-0.0800758	3.99772e-12	-0.814148	-0.133495
133599383	rs10894741	7.69316e-12	-0.307972	-3.05587e-10	1.60623e-10	-0.83114	-3.05587e-10	3.15825e-12	-1.18335	-3.05587e-10
133599512	rs113112501	3.0948e-12	-1.21858	-3.05587e-10	7.70977e-11	-1.56513	-3.05587e-10	1.49792e-12	-1.92929	-3.05587e-10
133599939	rs7945576	1.05492e-10	3.74559	-1.43526	1.7593e-10	0.692024	-1.43214	2.05988e-12	-0.177987	-1.43273
133600861	rs12802451	2.18964e-12	-1.76881	0.204244	7.74422e-11	-1.57741	0.0167389	1.43114e-12	-1.95339	-0.0215075
133601863	rs138504763	1.39182e-12	-2.01769	-3.05587e-10	4.78654e-11	-2.04181	-3.05587e-10	1.33888e-12	-2.04153	-3.05587e-10
133602305	rs79387451	3.20783e-11	-2.27905e-10	1.11988	6.99194e-10	-2.27905e-10	0.639725	2.50354e-11	-2.27905e-10	0.886924
133602329	rs11223572	8.95763e-12	1.27386	-1.42966	4.17368e-11	-0.751157	-1.42766	1.08812e-12	-0.819822	-1.42909
133602717	rs34161433	5.58054e-13	-2.0418	-0.889805	1.85487e-11	-2.03609	-0.953708	4.59041e-13	-2.04106	-1.07093
133602888	rs9988837	6.53268e-12	0.960804	-1.43229	3.28247e-11	-0.98849	-1.43053	9.19579e-13	-0.983771	-1.43344
133602908	rs9988836	3.38694e-11	1.45499	-0.28078	1.70596e-10	-0.729419	-0.0414851	6.76043e-12	-0.336933	-0.0853479
133603309	rs144978799	1.66019e-12	-1.84137	-3.05587e-10	4.82845e-11	-2.03309	-3.05587e-10	1.46103e-12	-1.95423	-3.05587e-10
133603365	rs78763890	7.61156e-12	-0.318637	-3.05587e-10	5.04107e-11	-1.99	-3.05587e-10	1.42937e-12	-1.97614	-3.05587e-10
133603494	rs12279437	2.17343e-12	-1.70727	0.135268	7.19909e-11	-1.6042	-0.0294611	1.28698e-12	-1.98802	-0.0930512
133603984	rs4937822	1.3772e-12	-2.02825	-3.05587e-10	5.28062e-11	-1.94357	-3.05587e-10	1.52551e-12	-1.91104	-3.05587e-10
133604435	rs11603570	6.48285e-12	0.946408	-1.42555	3.55483e-11	-0.91619	-1.42312	1.03648e-12	-0.872682	-1.42485
133605164	rs12288646	2.36872e-12	-1.56944	0.0834873	8.84494e-11	-1.33583	-0.0919387	1.3175e-12	-1.91785	-0.139776
133605450	rs4937823	2.13031e-11	1.11161	-0.401064	1.2034e-10	-0.965023	-0.154856	4.58049e-12	-0.590744	-0.220816
133605554	rs35741643	5.82678e-13	-2.04172	-0.846703	1.96835e-11	-2.03142	-0.899006	4.71908e-13	-2.04035	-1.04399
133605561	rs4937824	2.82151e-12	0.0210647	-1.3321	3.84591e-11	-0.864593	-1.39602	5.60179e-13	-1.51519	-1.39768
133605945	rs4937825	2.24501e-11	1.16406	-0.401064	1.24096e-10	-0.934288	-0.154856	4.7467e-12	-0.555101	-0.220816
133606162	rs12283603	6.07029e-12	0.87383	-1.41873	3.34393e-11	-0.984754	-1.41572	9.80253e-13	-0.935454	-1.41786
133606683	rs58143384	3.48554e-13	-2.02543	-1.37684	1.18246e-11	-2.03231	-1.40771	3.63343e-13	-1.93017	-1.41561
133607512	rs11223573	2.18191e-12	-1.6737	0.105603	7.4888e-11	-1.52308	-0.0711329	1.26045e-12	-1.98256	-0.119342
133607524	rs11223574	1.79917e-11	1.77788	-1.23627	9.05602e-11	-0.149712	-1.25448	8.78413e-13	-1.23594	-1.22707
133607796	rs149459053	1.73957e-12	-1.79467	-3.05587e-10	4.79575e-11	-2.03989	-3.05587e-10	1.42237e-12	-1.98105	-3.05587e-10
133607821	rs143818517	1.22019e-10	2.45587	-3.05587e-10	1.36899e-09	1.31162	-3.05587e-10	4.80715e-12	-0.763263	-3.05587e-10
133607848	rs148178719	1.93881e-12	-1.68623	-3.05587e-10	6.91913e-11	-1.67333	-3.05587e-10	2.25344e-12	-1.52091	-3.05587e-10
133607897	rs73038632	4.3908e-13	-1.75276	-1.41862	1.28786e-11	-1.96785	-1.38678	3.52917e-13	-2.01467	-1.36022
133607995	rs73038693	4.94469e-13	-1.86078	-1.1918	1.51978e-11	-2.04161	-1.14744	4.56827e-13	-2.03333	-1.08349
133608430	rs4937826	1.16339e-11	1.26842	-1.16281	6.32524e-11	-0.56405	-1.19902	8.53406e-13	-1.33471	-1.15718
133610039	rs10791310	6.83859e-12	0.700945	-1.12667	4.67011e-11	-0.904143	-1.16229	7.10826e-13	-1.54776	-1.12693
133611102	rs12224157	7.75285e-11	3.1849	-1.18256	9.95255e-11	-0.0102183	-1.29957	1.30281e-12	-0.766355	-1.30249
133611572	rs149066833	1.49144e-12	-1.94857	-3.05587e-10	4.94513e-11	-2.00921	-3.05587e-10	1.45811e-12	-1.95623	-3.05587e-10
133611968	rs10894742	3.67446e-13	-1.95257	-1.39691	1.16836e-11	-2.03648	-1.41554	3.32801e-13	-2.01511	-1.41847
133612035	rs7944209	1.0573e-12	-0.879207	-1.41338	1.83838e-11	-1.62131	-1.37743	5.80804e-13	-1.51092	-1.36579
133612417	rs7944602	2.72375e-11	1.55957	-0.60328	8.43619e-11	-1.09405	-0.381041	3.75049e-12	-0.570657	-0.440824
133614403	rs12276816	2.4813e-12	-1.75781	0.318287	1.05886e-10	-1.34637	0.09853	1.52894e-12	-1.98332	0.0745281
133615633	rs117258015	4.07398e-12	-0.943684	-3.05587e-10	1.04941e-10	-1.2568	-3.05587e-10	2.06688e-12	-1.60733	-3.05587e-10
133615688	rs11223576	4.65939e-12	-1.60741	0.797987	1.65994e-10	-1.24406	0.445811	3.90128e-12	-2.00862	1.03656
133615843	rs10431101	2.06488e-11	1.2855	-0.606146	7.18801e-11	-1.25094	-0.384266	3.0372e-12	-0.778476	-0.443956
133615858	rs11223577	2.83479e-12	-1.78215	0.475808	1.26944e-10	-1.35962	0.293162	1.72417e-12	-2.00456	0.215936
133617190	rs78790234	3.87212e-13	-1.88505	-1.41204	1.13869e-11	-2.04163	-1.43611	3.35983e-13	-1.98659	-1.43747
133617508	rs80247275	3.62534e-12	-2.27905e-10	-1.06036	1.05609e-10	-2.27905e-10	-1.25046	3.05925e-12	-2.27905e-10	-1.2152
133618314	rs6590728	6.19624e-12	-0.0105394	-0.513822	4.13241e-11	-1.89921	-0.289549	1.4371e-12	-1.61986	-0.350881
133618604	rs11223578	4.49888e-13	-1.71387	-1.43319	1.38065e-11	-1.85993	-1.42513	3.29574e-13	-2.01935	-1.42397
133618819	rs1496241	5.50678e-12	-1.18619	0.543866	2.1243e-10	-0.794648	0.243056	2.721e-12	-1.63057	0.298199
133618841	rs1496242	5.09242e-12	-1.23214	0.511591	2.05416e-10	-0.816258	0.231094	2.63009e-12	-1.63951	0.273162
133618905	rs11223579	7.44498e-12	0.994869	-1.33563	4.48734e-11	-0.806679	-1.29968	6.74162e-13	-1.43583	-1.29182
133618974	rs76115552	4.41369e-12	-2.27905e-10	-0.863594	1.80052e-10	-2.27905e-10	-0.716955	4.91375e-12	-2.27905e-10	-0.741331
133619510	rs78938317	1.36031e-12	-2.04059	-3.05587e-10	4.9037e-11	-2.01763	-3.05587e-10	1.41965e-12	-1.98295	-3.05587e-10
133619566	rs61911602	5.22421e-12	-1.25316	0.558156	1.8392e-10	-0.928291	0.232587	2.61147e-12	-1.65324	0.279784
133619783	rs61458219	4.80166e-13	-1.86047	-1.22145	1.20085e-11	-2.03562	-1.38897	3.43408e-13	-2.02953	-1.37267
133620296	rs11606733	1.38784e-12	-0.838582	-1.18197	2.98054e-11	-1.30704	-1.20847	7.50946e-13	-1.40286	-1.21692
133620428	rs11600622	1.39065e-12	-0.867905	-1.15063	2.75972e-11	-1.41374	-1.17875	7.81671e-13	-1.39195	-1.18774
133620944	rs1496243	6.2604e-12	0.10345	-0.617509	3.88091e-11	-1.82875	-0.422794	1.54283e-12	-1.44185	-0.457898
133621255	rs79369108	1.4755e-12	-1.20944	-0.749869	2.62925e-11	-1.998	-0.642922	1.02333e-12	-1.68892	-0.621382
133621572	rs61911603	6.28575e-13	-1.96458	-0.848021	2.44939e-11	-1.76455	-0.947232	5.92005e-13	-1.81489	-1.04272
133621604	rs139585842	2.78811e-12	-2.27905e-10	-1.32294	9.80442e-11	-2.27905e-10	-1.32478	2.7687e-12	-2.27905e-10	-1.31499
133622745	rs12806439	7.50211e-13	-1.49418	-1.14152	2.95136e-11	-1.30853	-1.21682	7.85381e-13	-1.29981	-1.27515
133623421	rs768507	9.97293e-12	-2.02631	1.97788	2.23125e-10	-2.04149	1.53902	1.70425e-11	-1.76899	2.27133
133623890	rs2889035	2.98517e-12	-1.96837	0.713726	7.94115e-11	-1.89394	0.358379	2.1283e-12	-2.01006	0.432017
133623913	rs117058629	2.6571e-12	-1.37107	-3.05587e-10	4.81228e-11	-2.03645	-3.05587e-10	1.40147e-12	-1.99585	-3.05587e-10
133624202	rs10791311	1.9389e-11	2.04772	-1.43132	5.6295e-11	-0.463456	-1.41614	1.0121e-12	-0.907539	-1.4138
133624740	rs12272716	3.00501e-12	-1.95438	0.706355	8.27316e-11	-1.84625	0.351645	2.12997e-12	-2.00241	0.425146
133624860	rs10894743	2.00227e-11	2.07652	-1.42796	5.76813e-11	-0.445544	-1.40973	1.03654e-12	-0.892346	-1.40513
133625316	rs1982923	4.98347e-13	-1.74339	-1.30138	1.18259e-11	-2.02768	-1.41223	3.42823e-13	-1.9961	-1.40781
133625434	rs140938503	3.39628e-13	-1.99636	-1.43185	1.17533e-11	-2.04037	-1.40569	3.30823e-13	-2.03879	-1.40075
133626037	rs12803513	5.0251e-13	-2.02231	-1.01414	1.87901e-11	-1.87774	-1.09913	5.17439e-13	-1.81935	-1.17288
133628242	rs80339054	6.0031e-12	-2.27905e-10	-0.556028	2.46115e-10	-2.27905e-10	-0.404405	6.94691e-12	-2.27905e-10	-0.39507
133630113	rs142478835	7.14403e-12	-0.382028	-3.05587e-10	9.58474e-11	-1.34745	-3.05587e-10	2.50416e-12	-1.41541	-3.05587e-10
133630214	rs61911604	5.00784e-13	-2.00817	-1.03171	1.87717e-11	-1.86303	-1.11482	5.36491e-13	-1.76934	-1.18674
133630340	rs78757276	4.13236e-12	-0.929456	-3.05587e-10	4.83229e-11	-2.0323	-3.05587e-10	1.34086e-12	-2.04006	-3.05587e-10
133630933	rs113683615	1.47948e-12	-1.95662	-3.05587e-10	1.13294e-10	-1.18022	-3.05587e-10	2.29657e-12	-1.50195	-3.05587e-10
133631059	rs144434513	1.49981e-12	-1.94296	-3.05587e-10	5.48161e-11	-1.90622	-3.05587e-10	3.13639e-12	-1.19029	-3.05587e-10
133631335	rs75352063	2.45796e-12	-1.44897	-3.05587e-10	7.37793e-11	-1.60912	-3.05587e-10	1.41496e-12	-1.98627	-3.05587e-10
133631687	rs4936207	4.84226e-12	0.0123754	-0.783298	3.08793e-11	-1.87028	-0.609836	1.01896e-12	-1.68481	-0.629782
133632491	rs116937996	5.30763e-12	-0.679158	-3.05587e-10	1.58518e-09	1.45825	-3.05587e-10	9.52723e-12	-0.0792132	-3.05587e-10
133632574	rs76142157	2.42485e-12	-1.46254	-3.05587e-10	7.29302e-11	-1.6207	-3.05587e-10	1.40917e-12	-1.99036	-3.05587e-10
133635172	rs79849085	2.27194e-12	-1.52767	-3.05587e-10	7.21259e-11	-1.63179	-3.05587e-10	1.41117e-12	-1.98895	-3.05587e-10
133635173	rs12577877	1.45961e-11	1.75461	-1.42216	4.80068e-11	-0.634842	-1.40402	8.88973e-13	-1.05206	-1.39899
133636003	rs74525336	8.44283e-12	-2.27905e-10	-0.214986	2.00849e-10	-2.27905e-10	-0.607649	6.11265e-12	-2.27905e-10	-0.523007
133636423	rs58961684	1.03573e-11	-2.03295	2.02234	2.20441e-10	-2.03945	1.52488	1.7227e-11	-1.73634	2.24945
133636461	rs143080888	3.4363e-12	-1.11391	-3.05587e-10	1.49697e-10	-0.901588	-3.05587e-10	2.5434e-12	-1.39987	-3.05587e-10
133636514	rs12804866	2.75357e-12	-1.90456	0.569158	7.76598e-11	-1.78363	0.225761	1.95334e-12	-1.97634	0.312509
133637009	rs116625920	7.67643e-12	-2.27905e-10	-0.31015	1.79686e-10	-2.27905e-10	-0.718995	5.51618e-12	-2.27905e-10	-0.625681
133638124	rs117550154	2.42155e-12	-1.4639	-3.05587e-10	1.01671e-10	-1.28846	-3.05587e-10	1.6076e-12	-1.85863	-3.05587e-10
133638852	rs75757579	7.04317e-12	-2.27905e-10	-0.396245	2.11969e-10	-2.27905e-10	-0.553764	5.78194e-12	-2.27905e-10	-0.578627
133639295	rs79310265	5.02485e-13	-1.72603	-1.31046	1.1672e-11	-2.03939	-1.41362	3.2748e-13	-2.03723	-1.41246
133639499	rs11533203	3.43022e-12	-2.27905e-10	-1.11568	1.04091e-10	-2.27905e-10	-1.26494	3.13888e-12	-2.27905e-10	-1.1895
133639618	rs11512672	6.95303e-12	-0.409127	-3.05587e-10	7.27996e-11	-1.62249	-3.05587e-10	3.13975e-12	-1.18922	-3.05587e-10
133639946	rs2220960	5.03636e-12	0.198647	-0.930266	2.79934e-11	-1.80193	-0.776305	9.56397e-13	-1.58383	-0.79412
133640611	rs1603389	1.88789e-11	1.9725	-1.38276	6.15441e-11	-0.432125	-1.35832	1.02405e-12	-0.963843	-1.34576
133641040	rs12282901	9.95876e-12	-2.03034	1.98049	2.11632e-10	-2.04152	1.48617	1.73288e-11	-1.68724	2.20625
133641517	rs7940605	3.12661e-12	-1.20836	-3.05587e-10	5.78227e-11	-1.85282	-3.05587e-10	1.74478e-12	-1.77674	-3.05587e-10
133641835	rs79359512	1.90711e-12	-1.70271	-3.05587e-10	5.60658e-11	-1.88368	-3.05587e-10	1.60563e-12	-1.85985	-3.05587e-10
133642153	rs61911608	4.93048e-13	-1.81048	-1.24498	2.76273e-11	-1.48329	-1.10811	4.79667e-13	-1.95179	-1.11624
133642244	rs61911609	2.55251e-12	-1.931	0.519774	7.27281e-11	-1.80504	0.181563	1.78344e-12	-2.00634	0.251519
133642497	rs4937829	4.66399e-12	0.089711	-0.898143	2.83971e-11	-1.82421	-0.739701	9.31133e-13	-1.64672	-0.758005
133642679	rs118105919	5.32153e-12	-0.676543	-3.05587e-10	9.55084e-11	-1.35099	-3.05587e-10	1.84621e-12	-1.72023	-3.05587e-10
133643288	rs10894744	1.53285e-11	1.81471	-1.43331	5.28156e-11	-0.523119	-1.42028	8.68266e-13	-1.05547	-1.41916
133643644	rs2375250	2.71291e-12	-1.92213	0.571852	7.7247e-11	-1.79215	0.228959	1.88144e-12	-2.00125	0.299921
133643981	rs74672653	2.21599e-11	-2.27905e-10	0.74998	5.57267e-10	-2.27905e-10	0.412842	1.59392e-11	-2.27905e-10	0.435416
133644436	rs61561588	7.20971e-12	-2.27905e-10	-0.372875	2.0779e-10	-2.27905e-10	-0.573673	5.95094e-12	-2.27905e-10	-0.549817
133644469	rs4936208	4.657e-12	0.0844529	-0.894386	2.82786e-11	-1.83267	-0.735428	9.4222e-13	-1.63909	-0.753788
133644718	rs113516967	2.46706e-12	-1.44528	-3.05587e-10	7.76584e-11	-1.55788	-3.05587e-10	1.45196e-12	-1.96045	-3.05587e-10
133644872	rs61911610	2.13963e-12	-1.94153	0.353856	4.84944e-11	-2.03007	0.00131087	2.83123e-12	-1.81095	0.518289
133644947	rs7104887	2.72693e-12	-1.91757	0.572445	7.77981e-11	-1.78559	0.2295	1.88752e-12	-1.99858	0.300473
133644980	rs12416939	6.26221e-13	-1.62928	-1.18707	1.23682e-11	-2.025	-1.37008	3.55487e-13	-2.01988	-1.34775
133645275	rs61911611	2.21409e-12	-1.55346	-3.05587e-10	6.5139e-11	-1.73368	-3.05587e-10	1.37321e-12	-2.01622	-3.05587e-10
133645756	rs75227852	3.21851e-12	-2.27905e-10	-1.17938	9.33356e-11	-2.27905e-10	-1.374	2.63714e-12	-2.27905e-10	-1.36367
133645903	rs4937830	4.82182e-12	0.15151	-0.926663	2.78472e-11	-1.81128	-0.772192	9.35839e-13	-1.60962	-0.790062
133646394	rs12290776	2.45407e-12	-2.04005	0.589492	6.47906e-11	-1.98407	0.245027	1.84104e-12	-2.03936	0.316327
133646406	rs12290778	2.45407e-12	-2.04005	0.589492	6.47906e-11	-1.98407	0.245027	1.84104e-12	-2.03936	0.316327
133646649	rs146491525	1.47984e-12	-1.95637	-3.05587e-10	4.78954e-11	-2.04118	-3.05587e-10	1.36713e-12	-2.02065	-3.05587e-10
133646726	rs11223585	2.59712e-11	2.33937	-1.43068	8.60845e-11	-0.0447963	-1.41008	1.15931e-12	-0.772221	-1.41332
133647016	rs10894745	4.69135e-12	0.124115	-0.926699	2.75495e-11	-1.82199	-0.772234	9.17975e-13	-1.62885	-0.790103
133647306	rs12285633	2.44732e-12	-2.03444	0.581126	6.35338e-11	-1.99604	0.237406	1.84459e-12	-2.02965	0.308546
133647575	rs61911613	5.05545e-13	-1.97328	-1.05714	1.60215e-11	-1.99343	-1.14285	4.2219e-13	-1.98481	-1.21085
133647594	rs2132489	4.00663e-11	1.73185	-0.389614	6.31556e-11	-1.04071	-0.723894	1.8558e-12	-1.0447	-0.670349
133649581	rs78144888	5.01598e-12	-2.27905e-10	-0.735675	1.87348e-10	-2.27905e-10	-0.677233	5.69823e-12	-2.27905e-10	-0.593212
133650237	rs7926898	4.17531e-12	-0.334524	-0.584592	2.54638e-11	-1.82665	-0.846294	8.84404e-13	-1.61838	-0.837831
133650772	rs73040826	1.52742e-11	0.377862	-3.05587e-10	3.4971e-10	-0.0530997	-3.05587e-10	3.0339e-12	-1.22352	-3.05587e-10
133651410	rs143266417	5.06138e-12	-0.726665	-3.05587e-10	2.28692e-10	-0.477829	-3.05587e-10	2.72664e-12	-1.3303	-3.05587e-10
133651615	rs74739625	1.90686e-12	-1.70285	-3.05587e-10	5.60607e-11	-1.88377	-3.05587e-10	1.60547e-12	-1.85995	-3.05587e-10
133652076	rs74542082	4.67892e-13	-1.99768	-1.11014	1.60175e-11	-1.97465	-1.16187	4.1577e-13	-1.95585	-1.25514
133652191	rs10791315	8.67207e-12	0.506504	-0.694701	2.9934e-11	-1.54409	-0.967115	1.17119e-12	-1.23797	-0.937375
133652265	rs61911614	2.0241e-12	-2.03638	0.393205	5.75003e-11	-1.96073	0.102316	1.51186e-12	-2.0367	0.116673
133652385	rs10791316	3.07346e-12	0.174928	-1.40043	2.57119e-11	-1.30142	-1.36183	6.26593e-13	-1.43364	-1.36718
133652524	rs34502061	2.03862e-12	-2.02923	0.393205	5.54865e-11	-1.99638	0.102316	1.52425e-12	-2.02854	0.116673
133652815	rs142316860	1.12121e-10	2.37127	-3.05587e-10	1.35491e-09	1.30129	-3.05587e-10	5.5011e-12	-0.628419	-3.05587e-10
133653117	rs34393193	3.04531e-12	-2.0063	0.771603	7.71117e-11	-2.01404	0.44909	2.27165e-12	-2.01608	0.503221
133653120	rs35409856	2.99756e-12	-2.01009	0.759589	7.7032e-11	-2.00471	0.438727	2.17012e-12	-2.03056	0.471976
133653124	rs141404207	1.47039e-12	-1.96278	-3.05587e-10	1.11067e-10	-1.20007	-3.05587e-10	2.26083e-12	-1.51764	-3.05587e-10
133653125	rs150814950	1.45684e-12	-1.97203	-3.05587e-10	9.64294e-11	-1.34139	-3.05587e-10	1.93361e-12	-1.67398	-3.05587e-10
133653169	rs35965631	1.74641e-12	-2.03724	0.246495	4.85768e-11	-1.99508	-0.0319818	1.32162e-12	-2.03625	-0.0182628
133653176	rs61911624	1.77341e-12	-2.03724	0.261838	4.92626e-11	-1.99508	-0.0179616	1.34037e-12	-2.03625	-0.0041745
133653260	rs7117087	9.1475e-12	0.432431	-0.567255	3.18557e-11	-1.57652	-0.872462	1.26183e-12	-1.27934	-0.821469
133653308	rs12283631	1.94507e-12	-2.03427	0.351266	5.40075e-11	-1.98495	0.063872	1.4589e-12	-2.03373	0.0780499
133653383	rs4937832	5.58806e-13	-1.7726	-1.15765	1.24638e-11	-2.04179	-1.34558	3.55417e-13	-2.04122	-1.32661
133653485	rs10791317	2.7286e-12	0.0813778	-1.42589	2.35627e-11	-1.35506	-1.39548	5.73643e-13	-1.48216	-1.40695
133653710	rs12283860	2.03713e-12	-2.03877	0.402006	5.74959e-11	-1.96888	0.110388	1.52155e-12	-2.03842	0.124784
133653827	rs6590730	7.70028e-12	0.285167	-0.592214	2.95284e-11	-1.63911	-0.885744	1.13734e-12	-1.36008	-0.844594
133653953	rs74466446	1.28194e-11	-2.27905e-10	0.202652	4.19492e-10	-2.27905e-10	0.128841	1.43742e-11	-2.27905e-10	0.33207
133654065	rs7942610	2.90544e-12	0.150745	-1.43247	2.42101e-11	-1.31536	-1.40807	5.87236e-13	-1.44628	-1.41942
133654066	rs7942611	3.06748e-12	0.199246	-1.42669	2.51752e-11	-1.28733	-1.39701	6.09108e-13	-1.42087	-1.40825
133654099	rs10750540	2.92226e-12	0.150745	-1.42669	2.44793e-11	-1.31536	-1.39701	5.93829e-13	-1.44628	-1.40825
133654379	rs59762446	2.48616e-12	-2.27905e-10	-1.43757	8.89828e-11	-2.27905e-10	-1.42176	2.49678e-12	-2.27905e-10	-1.41837
133655772	rs903816	8.39286e-12	0.829417	-1.05034	2.76524e-11	-1.6489	-0.941586	1.0266e-12	-1.36575	-0.94136
133655889	rs67110673	3.7661e-13	-1.99492	-1.32993	1.28081e-11	-1.98667	-1.37346	3.48494e-13	-1.98047	-1.40704
133656170	rs61911626	7.05116e-12	-2.03726	1.64215	1.49215e-10	-2.04067	1.13586	1.21782e-11	-1.69854	1.86482
133656314	rs76169643	1.45194e-12	-1.97541	-3.05587e-10	5.06444e-11	-1.98537	-3.05587e-10	1.33852e-12	-2.0418	-3.05587e-10
133656681	rs7130384	7.73446e-12	0.778286	-1.0809	2.62134e-11	-1.66767	-0.976259	9.67423e-13	-1.39045	-0.97604
133656891	rs10791318	3.41227e-12	0.295379	-1.41631	2.68908e-11	-1.23113	-1.38729	6.53142e-13	-1.36979	-1.38954
133657154	rs7106178	3.11966e-12	-0.606135	-0.604444	4.22543e-11	-1.6852	-0.481295	1.44868e-12	-1.50284	-0.459873
133657216	rs34790786	1.63747e-12	-2.04143	0.186278	4.77764e-11	-1.94989	-0.093781	1.25783e-12	-2.04178	-0.0621946
133657374	rs10732872	3.25451e-12	-0.612927	-0.555334	4.30028e-11	-1.67762	-0.471315	1.48416e-12	-1.51943	-0.419094
133657425	rs11223586	6.56445e-13	-1.68131	-1.08791	1.39961e-11	-2.03935	-1.23208	3.92065e-13	-2.0418	-1.2279
133657500	rs10732873	3.7304e-12	-2.03527	1.00348	8.70759e-11	-2.0281	0.584675	7.11711e-12	-1.51638	1.14551
133657849	rs10894747	1.04027e-11	1.38553	-1.39177	1.91109e-11	-1.5225	-1.43745	3.66689e-13	-1.90284	-1.43377
133657931	rs34731155	1.03993e-11	1.16402	-1.17059	3.02561e-11	-1.14398	-1.35652	1.85414e-12	-0.434052	-1.28189
133658006	rs58773458	3.52076e-13	-2.03694	-1.35528	1.23533e-11	-1.96415	-1.43214	3.48157e-13	-1.96235	-1.42612
133658007	rs59722096	9.47663e-13	-1.08818	-1.31388	1.84408e-11	-1.8908	-1.10483	6.20149e-13	-1.62523	-1.18594
133658168	rs12795042	5.486e-11	2.60028	-0.943801	5.04117e-11	-0.780563	-1.20942	3.68683e-12	0.0861101	-1.11471
133658593	rs77828662	1.66404e-12	-1.83906	-3.05587e-10	6.46033e-11	-1.74194	-3.05587e-10	1.38612e-12	-2.00686	-3.05587e-10
133658661	rs7111235	7.18806e-12	1.05204	-1.42792	2.27986e-11	-1.34632	-1.43719	1.21286e-12	-0.704427	-1.43596
133658924	rs7114538	3.75749e-12	-0.283398	-0.741154	3.81288e-11	-1.54068	-0.728554	1.76031e-12	-1.1179	-0.649984
133659773	rs4132718	2.2929e-12	-0.0822119	-1.43628	2.50068e-11	-1.25408	-1.43698	1.28153e-12	-0.657277	-1.42803
133659847	rs4132717	2.26119e-12	-0.0953376	-1.43708	2.53313e-11	-1.24204	-1.43612	1.31432e-12	-0.634767	-1.42528
133660235	rs4448704	2.28693e-12	-0.0840866	-1.43701	2.60399e-11	-1.21413	-1.43644	1.37184e-12	-0.591245	-1.42597
133660677	rs4256997	3.85494e-12	-1.59424	0.595287	6.49701e-11	-1.89354	0.157266	1.30823e-12	-2.0245	-0.0401922
133660717	rs4379863	4.62773e-13	-1.80201	-1.31681	1.34701e-11	-1.95353	-1.3562	3.56548e-13	-1.96651	-1.39814
133661116	rs4551783	4.35618e-13	-1.80588	-1.37341	1.29687e-11	-1.95587	-1.39179	3.47816e-13	-1.96432	-1.42513
133661338	rs35045599	2.36874e-12	-0.0487123	-1.43723	2.6108e-11	-1.21213	-1.43584	1.36834e-12	-0.595285	-1.42448
133661556	rs7107654	3.01107e-12	0.185779	-1.43179	2.97148e-11	-1.0811	-1.43746	1.55258e-12	-0.459224	-1.43422
133661815	rs7111368	2.21218e-12	-0.117247	-1.43708	2.49768e-11	-1.25613	-1.43612	1.28982e-12	-0.653582	-1.42528
133661892	rs7111177	2.31739e-12	-0.0709491	-1.43691	2.57231e-11	-1.22645	-1.43636	1.34067e-12	-0.61422	-1.42598
133661906	rs7933520	7.56985e-11	1.95185	0.0266028	2.17182e-10	-0.359722	-0.169746	4.15127e-12	-0.729266	-0.180686
133662435	rs148976811	3.65497e-12	-1.05222	-3.05587e-10	5.8708e-11	-1.83763	-3.05587e-10	1.35763e-12	-2.02762	-3.05587e-10
133662542	rs7112045	4.18465e-11	1.35836	0.0273463	1.72765e-10	-0.580315	-0.177957	4.49171e-12	-0.642786	-0.188348
133663319	rs75665395	1.66699e-12	-1.83728	-3.05587e-10	5.82932e-11	-1.84472	-3.05587e-10	1.55969e-12	-1.88888	-3.05587e-10
133663395	rs10894748	4.28891e-11	1.2857	0.12461	1.90909e-10	-0.579971	-0.0784362	4.5905e-12	-0.719614	-0.0897641
133663671	rs10791319	4.2448e-11	1.2857	0.114272	1.89077e-10	-0.579971	-0.0880776	4.54664e-12	-0.719614	-0.0993652
133663925	rs116864796	5.11562e-12	-2.27905e-10	-0.716007	1.34389e-10	-2.27905e-10	-1.00947	4.01148e-12	-2.27905e-10	-0.944207
133663980	rs35408653	2.42652e-12	-0.0341565	-1.42769	3.1779e-11	-1.01646	-1.43493	1.83449e-12	-0.289589	-1.43701
133664590	rs61911632	2.37126e-12	-0.0586677	-1.42622	3.12526e-11	-1.03396	-1.43414	1.79242e-12	-0.312483	-1.43732
133664606	rs9667033	3.39655e-12	-1.91679	0.791246	7.00278e-11	-2.03781	0.376498	1.9151e-12	-1.8387	0.155101
133664693	rs55988347	2.37962e-12	-0.0586677	-1.42269	3.13169e-11	-1.03396	-1.43209	1.79185e-12	-0.312483	-1.43764
133664840	rs144011855	1.39185e-12	-2.01767	-3.05587e-10	4.91617e-11	-2.01509	-3.05587e-10	1.34426e-12	-2.03752	-3.05587e-10
133665183	rs34144682	1.54025e-12	-1.91636	-3.05587e-10	5.86894e-11	-1.83794	-3.05587e-10	1.3496e-12	-2.03356	-3.05587e-10
133665213	rs12799645	2.27879e-12	-0.102855	-1.42181	3.03646e-11	-1.06539	-1.43154	1.71943e-12	-0.353729	-1.43764
133665570	rs12800478	2.27676e-12	-0.102855	-1.42269	3.0348e-11	-1.06539	-1.43209	1.71944e-12	-0.353729	-1.43764
133665857	rs118026652	3.66266e-12	-1.05011	-3.05587e-10	2.95579e-10	-0.221268	-3.05587e-10	6.78172e-12	-0.419136	-3.05587e-10
133666245	rs10791320	4.25488e-11	1.32805	0.0742927	1.7852e-10	-0.600159	-0.125342	4.63991e-12	-0.6622	-0.136472
133666397	rs77230482	3.71988e-12	-2.27905e-10	-1.03461	1.72758e-10	-2.27905e-10	-0.758309	4.22905e-12	-2.27905e-10	-0.89139
133666700	rs4073744	2.05198e-12	-0.191908	-1.43759	2.84793e-11	-1.12828	-1.43275	1.61476e-12	-0.436751	-1.41743
133666723	rs117445882	2.71696e-12	-2.27905e-10	-1.34879	9.48324e-11	-2.27905e-10	-1.35809	2.7e-12	-2.27905e-10	-1.34012
133667121	rs7110505	7.04618e-13	-1.91129	-0.787117	2.49366e-11	-1.81151	-0.882355	8.35394e-13	-1.56687	-0.946351
133667674	rs7480395	3.37656e-12	0.305798	-1.43725	4.57479e-11	-0.653297	-1.43376	1.98074e-12	-0.233301	-1.41659
133667862	rs2851123	3.7152e-13	-2.02209	-1.31637	1.17981e-11	-2.04093	-1.40134	4.87953e-13	-1.76082	-1.29008
133668214	rs79197764	1.93024e-10	-2.27905e-10	2.91451	3.03931e-09	-2.27905e-10	2.10918	9.57645e-11	-2.27905e-10	2.22852
133668690	rs2723604	3.83062e-12	-1.80965	0.804376	7.06143e-11	-2.04132	0.388345	1.74193e-12	-1.94457	0.166203
133669387	rs2723603	3.76498e-12	-1.82694	0.804376	7.05795e-11	-2.04181	0.388345	1.7625e-12	-1.93284	0.166203
133669679	rs1944729	2.53874e-12	0.0199572	-1.43659	3.35163e-11	-0.969594	-1.42858	2.01099e-12	-0.225126	-1.40961
133669755	rs1944730	2.54786e-12	0.0199572	-1.43301	3.32276e-11	-0.969594	-1.43723	1.96172e-12	-0.225126	-1.43442
133670137	rs149489281	1.26937e-10	2.49538	-3.05587e-10	6.02572e-10	0.491004	-3.05587e-10	1.14585e-11	0.105361	-3.05587e-10
133670275	rs35223779	2.17098e-12	-0.138015	-1.43511	3.0868e-11	-1.04285	-1.43764	1.69744e-12	-0.372166	-1.43208
133671617	rs34946222	1.65018e-12	-1.84742	-3.05587e-10	6.39485e-11	-1.75213	-3.05587e-10	1.38139e-12	-2.01028	-3.05587e-10
133671961	rs7131488	2.33886e-12	-0.0611612	-1.43748	3.30492e-11	-0.978815	-1.43339	1.87638e-12	-0.286445	-1.41758
133672730	rs12788682	3.72011e-12	0.395147	-1.4297	5.11626e-11	-0.553514	-1.42168	2.13829e-12	-0.178897	-1.39446
133673154	rs34763330	1.65557e-12	-0.40851	-1.43565	2.44675e-11	-1.27527	-1.43759	1.34429e-12	-0.605327	-1.43217
133673744	rs2851124	3.14158e-12	-1.77098	0.567402	5.57539e-11	-2.04085	0.151594	1.41563e-12	-1.9349	-0.0508926
133673947	rs71477454	1.64536e-12	-1.85034	-3.05587e-10	6.37204e-11	-1.7557	-3.05587e-10	1.37977e-12	-2.01145	-3.05587e-10
133674097	rs4529892	1.89629e-12	-0.276483	-1.43192	2.70389e-11	-1.17676	-1.43617	1.53597e-12	-0.46841	-1.43579
133674229	rs2723602	5.10416e-12	-1.46655	0.748297	7.86276e-11	-1.87315	0.327674	1.5008e-12	-2.03046	0.103091
133674271	rs4529893	1.89629e-12	-0.276483	-1.43192	2.70389e-11	-1.17676	-1.43617	1.53597e-12	-0.46841	-1.43579
133674559	rs117927133	3.12498e-12	-2.27905e-10	-1.20888	1.21982e-10	-2.27905e-10	-1.10633	3.30638e-12	-2.27905e-10	-1.13751
133674814	rs12280972	4.29881e-13	-1.80973	-1.38282	1.28247e-11	-1.95819	-1.40063	3.46869e-13	-1.96209	-1.43009
133675017	rs7936122	1.93914e-12	-0.255686	-1.43038	2.74588e-11	-1.16218	-1.43533	1.56528e-12	-0.448773	-1.43653
133675184	rs34962430	2.02345e-12	-0.213734	-1.42977	2.82911e-11	-1.13267	-1.43499	1.6282e-12	-0.40914	-1.43675
133675702	rs117555331	1.94703e-12	-1.682	-3.05587e-10	7.97686e-11	-1.53107	-3.05587e-10	2.86592e-12	-1.28048	-3.05587e-10
133675733	rs34619364	1.96479e-12	-0.241391	-1.43153	2.93006e-11	-1.09761	-1.43499	1.64695e-12	-0.398059	-1.43638
133676938	rs2723601	2.92473e-12	-1.81702	0.541919	5.52478e-11	-2.04111	0.14273	1.38961e-12	-1.93499	-0.0693528
133677074	rs77882697	1.50312e-12	-1.94076	-3.05587e-10	4.86495e-11	-2.02556	-3.05587e-10	1.78694e-12	-1.75286	-3.05587e-10
133677278	rs7130532	2.82057e-12	0.126257	-1.43762	3.65012e-11	-0.876737	-1.43612	1.61981e-12	-0.429244	-1.42181
133677303	rs12785628	2.65688e-12	0.0664287	-1.43758	3.58169e-11	-0.895947	-1.43584	1.59583e-12	-0.445055	-1.42092
133678019	rs2156677	3.5721e-11	1.42936	-0.201928	1.30103e-10	-0.63011	-0.411769	3.59551e-12	-0.65088	-0.4028
133678065	rs76948284	2.84653e-10	-2.27905e-10	3.30297	4.19162e-09	-2.27905e-10	2.43064	1.33849e-10	-2.27905e-10	2.56334
133678310	rs35681297	1.55866e-12	-1.90448	-3.05587e-10	5.95808e-11	-1.82287	-3.05587e-10	1.35399e-12	-2.03031	-3.05587e-10
133678874	rs7108241	3.20096e-11	1.11773	-3.05587e-10	2.77732e-10	-0.283548	-3.05587e-10	2.90987e-12	-1.26526	-3.05587e-10
133679495	rs1105602	1.94526e-12	-0.248473	-1.43443	2.57026e-11	-1.22598	-1.43763	1.36234e-12	-0.592077	-1.43209
133679758	rs2723600	2.72436e-11	1.36234	-0.405828	9.65249e-11	-0.719767	-0.620636	2.90354e-12	-0.664611	-0.602826
133679800	rs79310618	1.54359e-12	-1.91419	-3.05587e-10	5.88517e-11	-1.83518	-3.05587e-10	1.35036e-12	-2.033	-3.05587e-10
133680778	rs71477455	1.59469e-12	-1.88163	-3.05587e-10	6.13107e-11	-1.79425	-3.05587e-10	1.36383e-12	-2.02307	-3.05587e-10
133681071	rs2723599	1.86993e-12	-1.92691	0.20451	4.26026e-11	-2.03174	-0.126544	1.07351e-12	-1.92041	-0.342019
133681074	rs2851122	1.92487e-12	-1.90574	0.21229	4.2681e-11	-2.03686	-0.119591	1.05901e-12	-1.94037	-0.335662
133681425	rs2853118	6.4776e-12	-0.0164426	-0.463512	5.74548e-11	-1.10137	-0.757837	1.64931e-12	-1.12248	-0.71053
133681635	rs2851121	1.36925e-12	-2.03404	-3.05587e-10	5.26563e-11	-1.94642	-3.05587e-10	1.41224e-12	-1.98819	-3.05587e-10
133682252	rs10894749	8.65588e-12	0.442422	-0.632488	5.7593e-11	-0.912026	-0.944775	1.59361e-12	-1.24889	-0.618474
133682550	rs12797371	1.56545e-12	-1.43594	-0.464193	2.90173e-11	-2.04155	-0.500762	8.65104e-13	-2.01522	-0.463049
133682551	rs12795650	1.39153e-12	-1.54827	-0.469626	2.86553e-11	-2.03326	-0.521605	8.57034e-13	-2.03421	-0.45343
133682563	rs76403436	1.15481e-11	-2.27905e-10	0.0982183	2.67159e-10	-2.27905e-10	-0.322358	6.50479e-12	-2.27905e-10	-0.460829
133682592	rs12796225	1.61102e-12	-1.41896	-0.452473	2.93457e-11	-2.04179	-0.489264	8.78508e-13	-2.01157	-0.451322
133682831	rs12221971	4.98127e-13	-1.96467	-1.08053	1.38283e-11	-1.92876	-1.35472	3.57271e-13	-2.02585	-1.33678
133683064	rs1806831	2.51472e-12	-0.333452	-1.09269	1.3743e-11	-1.97321	-1.31646	4.32739e-13	-1.83157	-1.33942
133683156	rs2723596	3.04012e-11	-1.1367	2.20288	3.38455e-10	-1.86646	1.78065	1.55621e-11	-1.90903	2.3205
133683673	rs113109719	1.83908e-12	-1.73904	-3.05587e-10	5.04823e-11	-1.98858	-3.05587e-10	1.4269e-12	-1.97786	-3.05587e-10
133685008	rs2853119	1.88407e-12	-0.281104	-1.43377	1.23175e-11	-1.96997	-1.42921	3.86082e-13	-1.84743	-1.43764
133686106	rs4936209	1.0132e-12	-1.52446	-0.810726	1.98215e-11	-2.02633	-0.897112	5.75179e-13	-2.03114	-0.855296
133686117	rs2723594	5.90182e-12	-1.70441	1.13137	9.80955e-11	-2.03886	0.714596	4.83463e-12	-2.02717	1.26961
133686324	rs12576074	9.52753e-13	-1.53787	-0.858832	1.88923e-11	-2.02974	-0.941713	5.56734e-13	-2.01741	-0.901626
133686467	rs2851128	1.08284e-12	-0.960271	-1.30845	1.15466e-11	-2.03917	-1.42464	3.39808e-13	-1.97805	-1.43469
133686922	rs150079936	1.43743e-12	-1.98545	-3.05587e-10	5.8811e-11	-1.83587	-3.05587e-10	1.74208e-12	-1.77829	-3.05587e-10
133687453	rs2723593	6.35875e-13	-1.91761	-0.883446	2.3524e-11	-1.67213	-1.08005	5.11003e-13	-2.01596	-0.988789
133687574	rs2723592	1.73738e-12	-1.09634	-0.699593	1.6042e-11	-2.03302	-1.10197	4.5443e-13	-1.99555	-1.12653
133687610	rs2723591	1.0257e-12	-0.895282	-1.42765	1.14084e-11	-2.04178	-1.43407	3.35294e-13	-1.98906	-1.43706
133687837	rs2723590	1.28449e-12	-0.982826	-1.11512	1.22494e-11	-2.04045	-1.36428	3.68321e-13	-1.96285	-1.36932
133687923	rs9667066	5.85645e-13	-1.86846	-1.01488	1.6869e-11	-1.77494	-1.30979	4.03531e-13	-1.94522	-1.29565
133688009	rs2723589	9.62156e-13	-1.21871	-1.16818	1.23938e-11	-1.99914	-1.39386	3.35144e-13	-2.02882	-1.39774
133688273	rs2853120	9.22405e-13	-1.00115	-1.42792	1.17201e-11	-2.03723	-1.41168	3.41491e-13	-2.00539	-1.40241
133688424	rs150606395	3.15911e-12	-2.27905e-10	-1.19801	1.51186e-10	-2.27905e-10	-0.891694	3.85952e-12	-2.27905e-10	-0.982824
133689517	rs35923604	2.6406e-11	0.925286	-3.05587e-10	7.1774e-11	-1.63668	-3.05587e-10	2.50137e-12	-1.41653	-3.05587e-10
133689963	rs2723588	9.23906e-13	-1.09227	-1.33517	1.15054e-11	-2.03073	-1.43665	3.28673e-13	-2.00843	-1.43763
133690219	rs2851127	9.11683e-13	-1.09227	-1.34849	1.14957e-11	-2.03073	-1.4375	3.28878e-13	-2.00843	-1.43701
133690270	rs11223591	2.85662e-11	-2.27905e-10	1.00392	6.23644e-10	-2.27905e-10	0.525376	1.80069e-11	-2.27905e-10	0.557385
133690376	rs11606584	3.44274e-12	-1.11204	-3.05587e-10	6.49135e-11	-1.73715	-3.05587e-10	2.8305e-12	-1.29291	-3.05587e-10
133690456	rs11822562	1.0099e-12	-1.53787	-0.800587	1.82859e-11	-2.0309	-0.973171	5.62616e-13	-2.0331	-0.875423
133690987	rs115124044	4.88432e-13	-1.91884	-1.14602	1.34952e-11	-1.93555	-1.37232	3.67865e-13	-1.96399	-1.36942
133691060	rs4937835	9.53548e-13	-1.55731	-0.838562	1.77587e-11	-2.02782	-1.00551	5.41621e-13	-2.03549	-0.911062
133691230	rs2851126	8.22109e-13	-1.12178	-1.4224	1.19006e-11	-2.02435	-1.40926	3.34392e-13	-2.03196	-1.39684
133691682	rs2723587	1.64682e-12	-1.4981	-0.351363	4.65733e-11	-1.93365	-0.135522	1.63121e-12	-1.87451	0.0304626
133691984	rs9667722	6.63452e-12	-1.14783	0.691817	1.72882e-10	-1.32066	0.56306	7.85155e-12	-1.30478	1.03212
133692109	rs73042834	6.40241e-12	-1.58622	1.09459	1.24705e-10	-1.96265	0.878399	5.0762e-12	-2.00918	1.30037
133692113	rs116278498	1.69896e-12	-1.81829	-3.05587e-10	7.72778e-11	-1.5628	-3.05587e-10	2.84263e-12	-1.28864	-3.05587e-10
133692139	rs61911648	9.32472e-12	-0.115635	-3.05587e-10	5.99785e-11	-1.81622	-3.05587e-10	1.403e-12	-1.99475	-3.05587e-10
133692140	rs9667736	9.58193e-13	-1.98474	-0.406271	3.07268e-11	-1.75121	-0.733859	1.01992e-12	-1.59929	-0.714358
133692279	rs190620151	1.47549e-12	-1.95931	-3.05587e-10	5.53631e-11	-1.89629	-3.05587e-10	2.11745e-12	-1.58316	-3.05587e-10
133692349	rs9667845	1.5557e-12	-0.721285	-1.18509	6.51933e-11	-0.835326	-0.897521	1.67495e-12	-1.04708	-0.770502
133692536	rs10791321	9.58686e-13	-1.12614	-1.26436	4.12778e-11	-1.16781	-1.02207	9.8931e-13	-1.42954	-0.914576
133692877	rs7131428	3.35659e-11	-0.491281	1.65649	4.07136e-10	-1.34777	1.44671	1.40184e-11	-1.62662	1.93362
133692922	rs74911058	1.14991e-11	0.0939652	-3.05587e-10	1.07781e-09	1.07248	-3.05587e-10	2.4152e-11	0.850999	-3.05587e-10
133693236	rs2851125	4.88912e-13	-1.94417	-1.11971	2.02585e-11	-1.91178	-0.989848	7.57835e-13	-1.74491	-0.865743
133693264	rs4320967	1.85767e-12	-0.776865	-0.952114	8.11972e-11	-0.888424	-0.624898	2.28474e-12	-1.09524	-0.411873
133693601	rs7102034	1.17079e-12	-1.07432	-1.1163	5.21193e-11	-1.11717	-0.839496	1.33163e-12	-1.38704	-0.659928
133694292	rs7120412	1.51979e-12	-0.816286	-1.11344	6.23331e-11	-0.926053	-0.851658	1.73704e-12	-1.1293	-0.651885
133694415	rs7120562	1.49864e-12	-0.846942	-1.0968	6.19018e-11	-0.955295	-0.829358	1.73593e-12	-1.15573	-0.626096
133694579	rs66615241	1.62834e-11	-0.975797	1.41764	2.38611e-10	-1.62315	1.18778	7.98246e-12	-1.89203	1.63591
133694629	rs142676521	3.45718e-12	-1.10785	-3.05587e-10	6.50694e-11	-1.73475	-3.05587e-10	2.84116e-12	-1.28915	-3.05587e-10
133695200	rs73042846	1.37491e-11	-0.79978	1.07245	1.91924e-10	-1.51033	0.857228	5.98267e-12	-1.82185	1.27735
133695213	rs73042847	1.38232e-11	-0.794399	1.07245	1.92601e-10	-1.50681	0.857228	5.99625e-12	-1.81958	1.27735
133695279	rs73042849	1.25388e-11	-0.742484	0.923005	1.73695e-10	-1.47263	0.719722	5.38844e-12	-1.79736	1.14825
133695530	rs77309249	4.21377e-13	-1.87799	-1.33454	1.74485e-11	-1.61538	-1.43557	5.13641e-13	-1.56201	-1.43759
133696258	rs2723616	3.54933e-11	0.242669	0.978372	1.92549e-09	0.830451	0.822281	2.23814e-11	-0.321231	1.09609
133696356	rs191281513	3.42206e-12	-2.27905e-10	-1.11806	1.22261e-10	-2.27905e-10	-1.10404	3.7954e-12	-2.27905e-10	-0.999576
133696584	rs715797	3.17421e-12	-0.314119	-0.879127	1.40649e-10	-0.444931	-0.519007	3.89639e-12	-0.690085	-0.283232
133696629	rs715798	2.60507e-12	-0.452662	-0.938183	1.13274e-10	-0.578015	-0.602379	3.09967e-12	-0.812296	-0.389775
133697012	rs73042852	9.24286e-12	-0.714438	0.589985	1.28687e-10	-1.45401	0.401196	3.74581e-12	-1.78511	0.772385
133697359	rs7110432	3.85062e-13	-1.88596	-1.4167	1.95807e-11	-1.51009	-1.42557	6.83335e-13	-1.30115	-1.41299
133697451	rs141822165	2.59754e-12	-1.39374	-3.05587e-10	2.0006e-10	-0.611586	-3.05587e-10	5.36117e-12	-0.654185	-3.05587e-10
133698721	rs12418092	5.4008e-13	-1.96765	-0.996697	2.96291e-11	-1.85682	-0.664623	8.52141e-13	-1.79439	-0.698985
133698733	rs1105494	3.99238e-10	3.66191	-0.0206606	4.40228e-10	0.926439	-0.749349	7.61608e-12	0.339238	-0.642344
133700178	rs73042854	5.21698e-10	4.17146	-0.262677	1.95863e-09	2.08002	-0.410223	1.0734e-11	0.550249	-0.510198
133700551	rs61911649	4.35871e-12	-0.876129	-3.05587e-10	6.82217e-11	-1.68744	-3.05587e-10	2.24513e-12	-1.5246	-3.05587e-10
133700854	rs73042857	4.35089e-10	3.68793	0.0393127	4.58364e-09	2.63803	-0.11798	5.08205e-11	1.86	-0.265067
133701004	rs73042860	1.36504e-12	-2.03712	-3.05587e-10	4.78662e-11	-2.04179	-3.05587e-10	1.37078e-12	-2.01799	-3.05587e-10
133701956	rs2097101	4.74719e-09	7.2489	-1.1319	1.268e-09	2.62272	-1.38772	1.15786e-11	1.48634	-1.37055
133702211	rs80292708	7.1819e-13	-1.46076	-1.21857	1.10181e-10	-0.431841	-0.776236	1.15756e-12	-1.26606	-0.920986
133702429	rs10791322	8.67789e-09	8.03556	-1.31533	1.13015e-09	2.55354	-1.43363	1.14076e-11	1.52465	-1.42374
133702650	rs10791323	2.69188e-10	4.66535	-1.41824	2.23884e-10	0.91268	-1.41176	6.23225e-12	0.911514	-1.41514
133702779	rs11604410	2.71206e-08	9.29698	-1.43723	1.90913e-09	3.07049	-1.42628	2.30053e-11	2.2358	-1.43344
133703152	rs114421546	3.29461e-13	-2.0227	-1.4359	1.82233e-11	-1.58807	-1.41944	5.18884e-13	-1.5713	-1.41815
133703696	rs7928888	3.37623e-09	7.21345	-1.43723	1.33353e-09	2.61579	-1.33042	1.19645e-11	1.48587	-1.33729
133703714	rs138667167	1.09067e-09	4.64624	-3.05587e-10	2.35514e-09	1.85415	-3.05587e-10	1.37114e-11	0.284857	-3.05587e-10
133704065	rs10791324	2.87088e-09	7.04881	-1.43474	8.67917e-10	2.233	-1.37711	9.82519e-12	1.3344	-1.38282
133704567	rs2723615	1.84415e-09	6.60408	-1.43261	6.78935e-10	2.00038	-1.39006	8.71814e-12	1.22453	-1.39249
133705174	rs76303907	1.3684e-12	-2.03466	-3.05587e-10	7.41949e-11	-1.60351	-3.05587e-10	1.34788e-12	-2.03484	-3.05587e-10
133705266	rs2853117	2.18286e-09	6.77747	-1.43739	8.62779e-10	2.20502	-1.35507	8.23069e-12	1.1347	-1.36019
133705356	rs1893850	2.28355e-09	6.82276	-1.43758	8.94416e-10	2.23647	-1.3505	8.49517e-12	1.1619	-1.35577
133705381	rs2851115	1.83722e-09	6.60408	-1.43638	6.95497e-10	2.00038	-1.36595	8.91002e-12	1.22453	-1.37072
133705759	rs2851116	1.67582e-09	6.51026	-1.43451	6.4446e-10	1.93631	-1.3781	8.31487e-12	1.16697	-1.38229
133705871	rs2723614	1.19054e-09	6.16709	-1.43324	6.09624e-10	1.88475	-1.38212	6.54325e-12	0.931408	-1.38634
133705905	rs2851117	3.66359e-09	7.29532	-1.43743	1.04041e-09	2.41598	-1.37882	8.59502e-12	1.20375	-1.38594
133705995	rs2851118	2.08605e-09	6.7323	-1.43758	8.39995e-10	2.17369	-1.3505	8.04625e-12	1.10761	-1.35577
133706179	rs80035044	3.35115e-13	-2.01118	-1.4304	2.06805e-11	-1.45019	-1.43083	5.99243e-13	-1.4169	-1.42856
133706382	rs2851119	1.71044e-08	7.8367	-0.437911	5.6811e-09	3.18744	-0.452745	4.50948e-11	1.9501	-0.4747
133706696	rs2723613	1.39464e-09	6.32851	-1.43642	5.76488e-10	1.81266	-1.36591	7.54329e-12	1.05601	-1.36872
133706796	rs118050303	4.49962e-12	-0.844312	-3.05587e-10	3.69383e-10	0.00162981	-3.05587e-10	9.04328e-12	-0.131345	-3.05587e-10
133707063	rs2853116	1.33455e-09	6.28447	-1.43642	5.59523e-10	1.78279	-1.36591	7.34402e-12	1.02924	-1.36872
133707509	rs2156675	1.58149e-07	9.62299	-3.05587e-10	3.62289e-09	2.28482	-3.05587e-10	2.92232e-11	1.0416	-3.05587e-10
133707908	rs2853115	1.67022e-09	6.50883	-1.43642	7.32176e-10	2.05173	-1.36591	8.2508e-12	1.14566	-1.36872
133707938	rs117131838	1.53658e-12	-1.91875	-3.05587e-10	4.83809e-11	-2.0311	-3.05587e-10	1.34254e-12	-2.03881	-3.05587e-10
133708065	rs2851120	1.21709e-09	6.19234	-1.43642	5.25698e-10	1.72043	-1.36591	6.94509e-12	0.973389	-1.36872
133708707	rs10791325	1.72823e-09	6.54378	-1.43723	7.50135e-10	2.04334	-1.33329	7.32836e-12	0.995071	-1.33669
133709514	rs148405947	4.12649e-13	-1.83883	-1.39463	4.50657e-11	-0.666014	-1.43607	1.68122e-12	-0.376933	-1.43692
133709592	rs116660928	3.66741e-13	-1.91445	-1.43695	1.16225e-11	-2.03959	-1.41767	3.32752e-13	-2.01982	-1.4139
133710149	rs2723608	2.00195e-09	6.69019	-1.43662	9.10641e-10	2.22946	-1.32551	8.83354e-12	1.17422	-1.32904
133710796	rs2250123	7.00919e-12	1.01366	-1.41474	2.81964e-11	-1.33072	-1.24029	7.04414e-13	-1.42708	-1.25667
133710914	rs2250025	1.03008e-09	6.02671	-1.43762	5.20763e-10	1.68832	-1.34322	7.02205e-12	0.962145	-1.34646
133711018	rs2723607	9.82256e-10	5.97912	-1.43757	5.05423e-10	1.65598	-1.34079	6.83762e-12	0.933133	-1.34406
133711241	rs2723605	1.65715e-09	6.49991	-1.43536	8.06077e-10	2.09669	-1.31471	7.95754e-12	1.05916	-1.3184
133711652	rs2723598	1.12422e-09	6.1136	-1.43706	5.59442e-10	1.74746	-1.33073	7.49659e-12	1.01525	-1.33417
133712110	rs71477456	2.90617e-11	1.02112	-3.05587e-10	1.19498e-10	-1.1269	-3.05587e-10	3.32995e-12	-1.13041	-3.05587e-10
133712348	rs2257010	1.11043e-09	6.10167	-1.43748	5.29611e-10	1.7	-1.33806	6.87078e-12	0.93529	-1.34138
133712473	rs2257004	1.27306e-09	6.23718	-1.43631	5.8978e-10	1.79203	-1.32249	7.57423e-12	1.01744	-1.32606
133712682	rs2187449	3.33014e-07	11.2215	-0.853843	4.7565e-09	3.27897	-0.72191	2.59294e-11	1.66811	-0.7461
133713033	rs75786498	3.63525e-12	-1.05763	-3.05587e-10	5.32277e-11	-1.93562	-3.05587e-10	1.41166e-12	-1.9886	-3.05587e-10
133713082	rs5019134	1.87557e-09	6.62187	-1.43351	8.2629e-10	2.10964	-1.3029	6.97629e-12	0.91592	-1.30677
133713094	rs55801927	1.96392e-09	6.66733	-1.43293	8.55463e-10	2.14113	-1.29969	7.18696e-12	0.942501	-1.3036
133713150	rs76588534	2.70879e-10	3.64115	-0.387782	8.04511e-10	1.25149	-0.47146	5.84683e-12	-0.00574971	-0.561718
133713189	rs10750541	1.22188e-09	6.19335	-1.43351	5.83781e-10	1.76222	-1.3029	7.5189e-12	0.990822	-1.30677
133713436	rs10750542	2.07251e-09	6.71937	-1.43116	8.98272e-10	2.181	-1.29072	7.9475e-12	1.03425	-1.29476
133713730	rs10791328	1.11549e-09	6.10167	-1.43293	5.50328e-10	1.7	-1.29969	7.13532e-12	0.93529	-1.3036
133713740	rs117628948	1.63483e-12	-1.85676	-3.05587e-10	5.12408e-11	-1.97367	-3.05587e-10	1.4834e-12	-1.93903	-3.05587e-10
133714472	rs80125544	9.29221e-10	-2.27905e-10	4.48604	7.34476e-09	-2.27905e-10	2.99154	2.71475e-10	-2.27905e-10	3.2705
133714522	rs2282602	1.22475e-09	6.19335	-1.43116	5.90933e-10	1.76222	-1.29072	7.60971e-12	0.990822	-1.29476
133714543	rs2282603	3.04651e-12	-2.00746	0.773155	4.19822e-10	-1.70626	1.83589	9.61921e-12	-1.7974	1.72779
133714560	rs116930496	4.49366e-10	3.75953	-3.05587e-10	6.53846e-10	0.572669	-3.05587e-10	4.36446e-12	-0.859872	-3.05587e-10
133714672	rs2282604	1.8119e-09	6.57976	-1.42594	8.55804e-10	2.11057	-1.26873	8.12024e-12	1.03406	-1.27306
133715791	rs2156676	1.84584e-09	6.59605	-1.42366	8.43346e-10	2.07446	-1.24729	7.85319e-12	0.995824	-1.26827
133715862	rs12418442	3.43477e-13	-1.97976	-1.43718	2.17999e-11	-1.42645	-1.40185	6.24767e-13	-1.40688	-1.39686
133716356	rs10791329	1.7712e-09	6.55078	-1.41967	8.28974e-10	2.04323	-1.23325	7.74742e-12	0.969005	-1.25501
133716990	rs189559878	2.9984e-12	-1.25023	-3.05587e-10	7.39991e-11	-1.60615	-3.05587e-10	3.58587e-12	-1.05637	-3.05587e-10
133717454	rs77915106	5.44139e-10	-2.27905e-10	3.9509	8.67729e-09	-2.27905e-10	3.15826	3.33386e-10	-2.27905e-10	3.47593
133717902	rs11223599	1.76373e-09	6.55078	-1.4239	8.13117e-10	2.04323	-1.25256	7.63909e-12	0.969005	-1.26909
133718467	rs10750543	1.76373e-09	6.55078	-1.4239	8.13117e-10	2.04323	-1.25256	7.63909e-12	0.969005	-1.26909
133718682	rs147796800	1.37362e-12	-2.03085	-3.05587e-10	6.0197e-11	-1.81258	-3.05587e-10	2.26511e-12	-1.51574	-3.05587e-10
133718698	rs150080475	1.35863e-12	-2.04183	-3.05587e-10	8.20107e-11	-1.50335	-3.05587e-10	1.83058e-12	-1.72873	-3.05587e-10
133718740	rs10750544	4.46707e-09	7.47635	-1.42017	9.76063e-10	2.27347	-1.30014	1.02256e-11	1.31024	-1.3187
133718882	rs11223600	5.30361e-12	-0.679917	-3.05587e-10	4.911e-11	-2.01614	-3.05587e-10	1.46e-12	-1.95493	-3.05587e-10
133719038	rs143018013	3.48414e-13	-1.97422	-1.42845	2.36999e-11	-1.31225	-1.43249	6.89039e-13	-1.27533	-1.43049
133719221	rs10750545	1.19315e-09	6.15804	-1.422	5.92048e-10	1.71912	-1.24574	7.64543e-12	0.96332	-1.26258
133719565	rs10750546	1.37528e-09	6.30109	-1.42299	6.3583e-10	1.78955	-1.24482	7.96528e-12	1.00767	-1.26595
133719827	rs79301708	2.60659e-12	-1.39026	-3.05587e-10	5.05823e-11	-1.9866	-3.05587e-10	1.41673e-12	-1.98502	-3.05587e-10
133720077	rs1944734	1.38901e-09	6.30966	-1.42162	6.3445e-10	1.78537	-1.24281	8.29209e-12	1.04057	-1.25863
133723384	rs73028346	1.10631e-11	0.0553099	-3.05587e-10	5.22621e-11	-1.95393	-3.05587e-10	1.89229e-12	-1.69558	-3.05587e-10
133723892	rs73028348	4.46535e-10	4.15027	-0.397059	9.56943e-10	1.48187	-0.528326	9.30892e-12	0.288143	-0.390537
133725046	rs117439990	2.70329e-12	-2.00513	0.6513	3.55808e-10	-1.69907	1.66325	8.20894e-12	-1.79125	1.56311
133725481	rs35751200	2.85649e-10	3.30646	-3.05587e-10	3.83016e-10	0.0378741	-3.05587e-10	1.24846e-11	0.191129	-3.05587e-10
133725792	rs77267419	4.74557e-12	-0.791092	-3.05587e-10	3.95906e-10	0.0709737	-3.05587e-10	9.6706e-12	-0.0642767	-3.05587e-10
133725945	rs1944733	3.08456e-12	0.136151	-1.35805	2.57346e-11	-1.57776	-1.08461	5.83906e-13	-1.76595	-1.10543
133725989	rs1944732	3.43858e-09	7.23081	-1.4363	1.16268e-09	2.46852	-1.32024	1.11058e-11	1.4046	-1.3305
133726067	rs1944731	3.43609e-09	7.23081	-1.43702	1.15352e-09	2.46852	-1.32815	1.10223e-11	1.4046	-1.33805
133726083	rs7128438	3.61668e-13	-1.94083	-1.4245	1.13934e-11	-2.04158	-1.43559	3.23128e-13	-2.02809	-1.43498
133726647	rs61910564	2.66971e-12	-1.36633	-3.05587e-10	6.16323e-11	-1.78902	-3.05587e-10	1.75968e-12	-1.76824	-3.05587e-10
133727086	rs10894752	4.31768e-10	5.15674	-1.43716	4.66066e-10	1.59119	-1.35706	4.43147e-12	0.520888	-1.36552
133727209	rs78406218	2.4613e-12	-2.02772	0.580111	4.05155e-10	-1.71025	1.80432	7.31078e-12	-1.87292	1.5289
133727535	rs10791330	7.95691e-09	8.05951	-1.42602	1.30558e-09	2.57927	-1.31508	1.47377e-11	1.68812	-1.33108
133727824	rs77737960	2.74748e-12	-2.02602	0.688405	3.82194e-10	-1.77183	1.80755	8.45188e-12	-1.85284	1.65386
133728578	rs73028354	2.73885e-12	-1.34076	-3.05587e-10	6.09913e-11	-1.79947	-3.05587e-10	1.85095e-12	-1.71767	-3.05587e-10
133729097	rs116001048	3.60772e-13	-1.94604	-1.42177	1.13868e-11	-2.04126	-1.43649	3.22186e-13	-2.02997	-1.43603
133729249	rs10750547	1.42003e-12	-1.34714	-0.650485	3.7744e-11	-1.22394	-1.05544	1.45447e-12	-1.03876	-0.919962
133729469	rs10750548	3.83942e-09	7.34001	-1.43523	1.23733e-09	2.5221	-1.31159	1.36011e-11	1.59901	-1.32223
133729516	rs80068472	3.59084e-13	-1.94604	-1.42646	1.14072e-11	-2.04126	-1.4347	3.22843e-13	-2.02997	-1.43399
133729775	rs75659599	3.58353e-13	-1.94769	-1.42685	1.14111e-11	-2.04112	-1.4345	3.2273e-13	-2.03054	-1.43376
133730060	rs77395601	3.43247e-13	-1.98627	-1.43134	2.4405e-11	-1.28426	-1.43115	6.62247e-13	-1.31537	-1.43011
133730180	rs76458353	3.58147e-13	-1.94751	-1.4276	1.14158e-11	-2.04114	-1.43407	3.22902e-13	-2.03048	-1.43329
133730241	rs78606729	9.82977e-13	-0.943041	-1.42243	7.98396e-11	-0.12799	-1.40219	1.93918e-12	-0.256606	-1.41449
133730820	rs10750549	4.23019e-09	7.43934	-1.43764	1.31009e-09	2.59146	-1.32381	1.41824e-11	1.66099	-1.34235
133731134	rs4937837	4.23019e-09	7.43934	-1.43764	1.31009e-09	2.59146	-1.32381	1.41824e-11	1.66099	-1.34235
133731644	rs2156681	1.03482e-08	8.33065	-1.43438	1.51162e-09	2.73858	-1.32785	1.94401e-11	1.98519	-1.35122
133732042	rs74423959	2.50063e-12	-2.27905e-10	-1.43176	9.01623e-11	-2.27905e-10	-1.40859	2.54896e-12	-2.27905e-10	-1.39768
133732076	rs12417860	3.54998e-13	-1.95241	-1.43154	1.14571e-11	-2.04065	-1.43094	3.23467e-13	-2.03214	-1.42989
133732128	rs12417869	3.51537e-13	-1.97561	-1.41814	2.51998e-11	-1.24614	-1.43723	6.82769e-13	-1.27803	-1.43694
133732150	rs10791332	9.85215e-09	8.28056	-1.43342	1.46438e-09	2.70459	-1.32561	1.89387e-11	1.954	-1.34616
133732265	rs4489760	1.00896e-08	8.30514	-1.43419	1.27861e-09	2.57921	-1.33588	1.67407e-11	1.83627	-1.3518
133732861	rs10791333	5.84945e-10	5.4605	-1.43729	5.7465e-10	1.77706	-1.3335	5.28443e-12	0.685555	-1.35416
133732943	rs7104994	3.52419e-13	-1.95717	-1.43407	1.15026e-11	-2.04003	-1.42761	3.24128e-13	-2.03366	-1.42632
133733163	rs7121600	3.52974e-13	-1.9556	-1.43407	1.15e-11	-2.04025	-1.42761	3.24288e-13	-2.03317	-1.42632
133733620	rs35375713	2.30472e-12	-0.603258	-0.910088	2.40705e-11	-1.71507	-1.01415	7.53099e-13	-1.59988	-1.01705
133733864	rs7946883	5.18162e-08	9.9421	-1.43495	4.85083e-09	3.90894	-1.33224	5.58486e-11	3.03782	-1.34854
133733893	rs7946895	3.71342e-08	9.6111	-1.43711	3.74447e-09	3.67638	-1.35855	4.40012e-11	2.82313	-1.37228
133734177	rs4937839	2.12355e-08	9.04678	-1.43166	3.71324e-09	3.64631	-1.33685	3.63022e-11	2.60434	-1.34583
133734214	rs181326274	3.25208e-12	-2.27905e-10	-1.16901	1.43534e-10	-2.27905e-10	-0.943628	4.05984e-12	-2.27905e-10	-0.932225
133734322	rs4937840	1.95778e-08	8.87994	-1.34609	1.06722e-08	4.33444	-0.969248	1.1177e-10	3.33335	-0.950271
133734350	rs4269938	8.19986e-13	-1.18857	-1.3582	1.77778e-11	-1.88982	-1.14243	5.55288e-13	-1.83298	-1.08865
133734461	rs4937841	1.69695e-09	6.52556	-1.43728	2.39911e-10	0.935943	-1.36588	3.92756e-12	0.411804	-1.37715
133734542	rs4937842	3.31506e-08	9.44998	-1.38947	2.40927e-09	2.87975	-1.00287	3.36749e-11	2.19975	-1.01636
133734614	rs12420447	3.97181e-13	-1.93584	-1.33583	4.71049e-11	-0.990254	-1.06757	1.35838e-12	-1.00906	-1.01801
133734815	rs61744922	1.38929e-12	-2.01951	-3.05587e-10	5.77938e-11	-1.85332	-3.05587e-10	2.12736e-12	-1.57848	-3.05587e-10
133734907	rs10894754	8.49833e-13	-1.0868	-1.42422	1.63126e-11	-1.88438	-1.23389	5.1926e-13	-1.75681	-1.23191
133735238	rs12419337	3.63331e-13	-2.04119	-1.31955	2.64387e-11	-1.63645	-0.99893	7.42446e-13	-1.65575	-0.975424
133735545	rs61910566	2.36519e-12	-1.48745	-3.05587e-10	5.49097e-11	-1.90451	-3.05587e-10	1.83408e-12	-1.72683	-3.05587e-10
133735810	rs10791334	2.64311e-07	11.2757	-1.1391	9.40398e-08	5.98824	-0.44697	5.01422e-10	4.31932	-0.435237
133736083	rs10750550	1.5763e-06	13.2368	-1.31454	1.90074e-08	4.9899	-1.04752	1.31856e-10	3.58814	-1.0398
133736213	rs28809030	2.01482e-12	-1.64777	-3.05587e-10	5.21605e-11	-1.95588	-3.05587e-10	1.68814e-12	-1.80974	-3.05587e-10
133736215	rs28784006	2.0025e-12	-1.65391	-3.05587e-10	5.20118e-11	-1.95873	-3.05587e-10	1.68022e-12	-1.81444	-3.05587e-10
133736245	rs117510329	2.62349e-12	-2.27905e-10	-1.3838	8.92896e-11	-2.27905e-10	-1.41832	2.49879e-12	-2.27905e-10	-1.41756
133736509	rs12417695	5.32213e-13	-1.703	-1.27602	3.05577e-11	-1.57504	-0.915544	7.26019e-13	-1.77897	-0.874573
133736629	rs117710873	6.46204e-11	1.82023	-3.05587e-10	2.89597e-10	-0.241713	-3.05587e-10	8.93664e-12	-0.143208	-3.05587e-10
133736632	rs7118985	5.33848e-13	-1.66855	-1.3074	2.77503e-11	-1.61366	-0.973294	6.6432e-13	-1.80775	-0.934612
133736668	rs35842351	5.47318e-13	-1.67023	-1.2808	2.63788e-11	-1.71349	-0.924156	6.50679e-13	-1.87959	-0.883518
133736703	rs11223607	3.58973e-07	11.5203	-1.0776	1.28211e-07	6.30903	-0.457794	5.71485e-10	4.4544	-0.439531
133737251	rs74644696	5.5938e-13	-1.65235	-1.27688	2.61339e-11	-1.72989	-0.917084	6.48004e-13	-1.89105	-0.876173
133737304	rs1114367	5.07093e-07	11.7572	-0.969036	1.72e-07	6.42838	-0.283333	7.49713e-10	4.54984	-0.263517
133737462	rs10750551	4.2466e-07	11.5737	-0.962961	1.50416e-07	6.28476	-0.273808	6.66922e-10	4.42322	-0.253911
133737559	rs76604194	5.47318e-13	-1.67023	-1.2808	2.63788e-11	-1.71349	-0.924156	6.50679e-13	-1.87959	-0.883518
133737674	rs73030342	5.62012e-11	3.11632	-1.43569	1.7339e-10	0.65121	-1.40587	1.91516e-12	-0.257181	-1.42638
133738163	rs77334117	1.52252e-11	0.374646	-3.05587e-10	1.32384e-09	1.27809	-3.05587e-10	2.74075e-11	0.977451	-3.05587e-10
133738402	rs28847040	2.01543e-12	-1.64747	-3.05587e-10	5.23799e-11	-1.95168	-3.05587e-10	1.7526e-12	-1.77226	-3.05587e-10
133738735	rs78868297	5.3106e-13	-1.70629	-1.2749	3.07383e-11	-1.57116	-0.91353	7.29661e-13	-1.77606	-0.872482
133739150	rs76043546	5.03931e-12	-0.731035	-3.05587e-10	4.7988e-11	-2.03925	-3.05587e-10	1.3852e-12	-2.00753	-3.05587e-10
133739535	rs78629006	6.17457e-13	-1.50144	-1.32901	2.29777e-11	-1.76072	-1.01496	5.7286e-13	-1.91246	-0.97802
133739571	rs10791335	2.60314e-06	13.6139	-1.19001	2.74937e-08	5.24647	-0.934963	1.82554e-10	3.81796	-0.944277
133739685	rs10894755	5.00988e-07	11.694	-0.917946	1.76622e-07	6.37888	-0.207314	7.70628e-10	4.50618	-0.19234
133740048	rs10736608	2.47693e-06	13.5522	-1.17793	2.68153e-08	5.20434	-0.917811	1.788e-10	3.78018	-0.927284
133740141	rs10750552	2.47693e-06	13.5522	-1.17793	2.68153e-08	5.20434	-0.917811	1.788e-10	3.78018	-0.927284
133740180	rs79436031	1.52252e-11	0.374646	-3.05587e-10	1.32384e-09	1.27809	-3.05587e-10	2.74075e-11	0.977451	-3.05587e-10
133740251	rs10750553	2.63478e-06	13.6139	-1.17793	2.79693e-08	5.24647	-0.917811	1.85683e-10	3.81796	-0.927284
133740624	rs143969142	5.41721e-12	-2.27905e-10	-0.658723	1.37289e-10	-2.27905e-10	-0.988113	3.67453e-12	-2.27905e-10	-1.03194
133741210	rs12282364	2.08062e-12	-1.61564	-3.05587e-10	5.29669e-11	-1.94053	-3.05587e-10	1.73054e-12	-1.78493	-3.05587e-10
133741766	rs11223609	2.80938e-06	13.682	-1.18185	2.91375e-08	5.29295	-0.923375	1.92523e-10	3.85964	-0.932797
133741942	rs78856946	5.34025e-13	-1.70365	-1.27196	3.08046e-11	-1.57427	-0.908271	7.31948e-13	-1.77839	-0.867021
133742292	rs2156680	2.61424e-06	13.6139	-1.18575	2.76606e-08	5.24647	-0.928909	1.83652e-10	3.81796	-0.93828
133742304	rs2156679	2.61424e-06	13.6139	-1.18575	2.76606e-08	5.24647	-0.928909	1.83652e-10	3.81796	-0.93828
133742581	rs74663115	5.34025e-13	-1.70365	-1.27196	3.08046e-11	-1.57427	-0.908271	7.31948e-13	-1.77839	-0.867021
133742656	rs4353292	6.56055e-07	11.9748	-0.929128	2.32242e-07	6.66649	-0.221161	9.94931e-10	4.77013	-0.200821
133742842	rs1119851	2.80938e-06	13.682	-1.18185	2.91375e-08	5.29295	-0.923375	1.92523e-10	3.85964	-0.932797
133742843	rs79424350	6.02741e-13	-1.52632	-1.32826	2.34401e-11	-1.74227	-1.01348	5.81024e-13	-1.89985	-0.976477
133742911	rs4463860	6.30427e-08	9.7463	-1.04304	8.51812e-08	5.84362	-0.40129	1.97135e-10	3.33303	-0.382509
133743022	rs1119852	2.98915e-06	13.7441	-1.18185	3.0399e-08	5.33534	-0.923375	1.99984e-10	3.89767	-0.932797
133743134	rs11512674	1.09002e-11	0.0404787	-3.05587e-10	5.86308e-11	-1.83894	-3.05587e-10	1.70046e-12	-1.80247	-3.05587e-10
133743153	rs12286164	2.08062e-12	-1.61564	-3.05587e-10	5.29669e-11	-1.94053	-3.05587e-10	1.73054e-12	-1.78493	-3.05587e-10
133743644	rs11533204	3.20064e-06	13.8124	-1.18185	3.18541e-08	5.38209	-0.923375	2.08554e-10	3.93963	-0.932797
133743670	rs11534483	6.96618e-08	9.84614	-1.04304	9.24323e-08	5.92532	-0.40129	2.10897e-10	3.40051	-0.382509
133743792	rs2187450	3.20064e-06	13.8124	-1.18185	3.18541e-08	5.38209	-0.923375	2.08554e-10	3.93963	-0.932797
133744442	rs7130231	1.70352e-08	8.66058	-1.26585	1.78267e-09	2.66744	-1.09178	2.55089e-11	1.99097	-1.08531
133745180	rs1120247	1.78691e-08	8.71156	-1.26903	1.8357e-09	2.70128	-1.0963	2.62005e-11	2.02228	-1.08987
133745212	rs1120246	1.60573e-08	8.60465	-1.26903	1.71003e-09	2.63036	-1.0963	2.45363e-11	1.95666	-1.08987
133745290	rs1120245	1.78691e-08	8.71156	-1.26903	1.8357e-09	2.70128	-1.0963	2.62005e-11	2.02228	-1.08987
133745301	rs1120244	1.2086e-10	2.44633	-3.05587e-10	6.49874e-10	0.566576	-3.05587e-10	5.59115e-12	-0.612182	-3.05587e-10
133745573	rs61910575	2.06729e-12	-1.62206	-3.05587e-10	5.28019e-11	-1.94366	-3.05587e-10	1.72194e-12	-1.78992	-3.05587e-10
133745852	rs10894756	1.88058e-08	8.76265	-1.26903	1.89909e-09	2.73523	-1.0963	2.70371e-11	2.05371	-1.08987
133745884	rs78721575	2.70722e-12	-2.27905e-10	-1.35238	1.05327e-10	-2.27905e-10	-1.25313	2.75532e-12	-2.27905e-10	-1.31983
133745999	rs10791336	1.87466e-08	8.76265	-1.27219	1.89058e-09	2.73523	-1.10079	2.69148e-11	2.05371	-1.09441
133747093	rs73030363	1.29984e-10	3.55577	-1.03666	5.26544e-10	1.20966	-0.853524	4.11823e-12	-0.000689979	-0.917253
133747517	rs61910576	2.30986e-12	-1.51112	-3.05587e-10	5.58995e-11	-1.88665	-3.05587e-10	1.87923e-12	-1.7025	-3.05587e-10
133747772	rs140543114	9.21098e-13	-2.02616	-0.404335	4.75937e-11	-2.03295	-0.014556	1.16281e-12	-2.04113	-0.1414
133747893	rs59743120	5.44343e-13	-1.676	-1.28048	2.8577e-11	-1.60561	-0.951993	6.97101e-13	-1.80178	-0.892412
133748105	rs149542860	5.46222e-13	-1.67255	-1.28048	2.84702e-11	-1.60935	-0.951993	6.95168e-13	-1.80456	-0.892412
133748217	rs148249473	5.35421e-13	-1.676	-1.29701	2.84927e-11	-1.60561	-0.954948	6.75188e-13	-1.80178	-0.924351
133748227	rs141199124	5.43284e-13	-1.676	-1.28243	2.84792e-11	-1.60561	-0.955424	6.94571e-13	-1.80178	-0.896047
133748316	rs139431478	5.7049e-13	-1.62155	-1.28801	2.66767e-11	-1.66111	-0.965301	6.59932e-13	-1.84247	-0.906519
133748923	rs190341233	2.49059e-12	-2.27905e-10	-1.43578	8.75938e-11	-2.27905e-10	-1.43749	2.46387e-12	-2.27905e-10	-1.43163
133749095	rs188710963	1.05499e-11	0.00780941	-3.05587e-10	5.89929e-11	-1.83279	-3.05587e-10	1.72138e-12	-1.79024	-3.05587e-10
133752801	rs61910578	2.06729e-12	-1.62206	-3.05587e-10	5.28019e-11	-1.94366	-3.05587e-10	1.72194e-12	-1.78992	-3.05587e-10
133752842	rs4536234	7.1106e-08	9.90123	-1.0776	9.13846e-08	5.97042	-0.457794	2.06777e-10	3.4378	-0.439531
133753286	rs113781015	5.6549e-13	-1.62192	-1.29644	2.62869e-11	-1.66076	-0.980376	6.49629e-13	-1.84221	-0.922511
133753406	rs111586771	5.88008e-13	-1.64055	-1.23877	3.01879e-11	-1.6426	-0.860163	7.40341e-13	-1.82901	-0.805002
133754373	rs1843289	5.28495e-13	-1.69332	-1.2927	2.85111e-11	-1.58625	-0.973663	6.91159e-13	-1.78736	-0.915388
133754480	rs117998008	2.99097e-11	1.04988	-3.05587e-10	7.32303e-11	-1.61659	-3.05587e-10	2.71315e-12	-1.33526	-3.05587e-10
133754543	rs329663	3.244e-06	13.8463	-1.20225	2.95819e-08	5.32156	-0.936842	1.90816e-10	3.87052	-0.95258
133754627	rs146952862	1.48905e-12	-1.95017	-3.05587e-10	5.62401e-11	-1.88057	-3.05587e-10	1.36286e-12	-2.02378	-3.05587e-10
133754795	rs4937846	7.07696e-08	9.90123	-1.08235	9.07789e-08	5.97042	-0.464444	2.06801e-10	3.4378	-0.439412
133754804	rs7931768	5.51654e-13	-1.6333	-1.30984	2.66427e-11	-1.64977	-0.977916	6.43848e-13	-1.83424	-0.939422
133754831	rs12574238	3.49848e-13	-1.96851	-1.43005	1.39216e-11	-1.84571	-1.43105	3.51345e-13	-1.95023	-1.42913
133754888	rs4937847	2.36528e-11	1.94099	-1.12582	2.00871e-10	-0.00606316	-0.601479	2.18779e-12	-0.981092	-0.569382
133754975	rs329664	4.70733e-06	14.2003	-1.18402	4.1465e-08	5.6483	-0.925895	2.65538e-10	4.17881	-0.930421
133755234	rs11223611	8.0393e-08	10.0188	-1.07238	9.32533e-08	5.98087	-0.448	1.97124e-10	3.37322	-0.422758
133755242	rs11223612	8.00112e-08	10.0188	-1.07714	9.25244e-08	5.98087	-0.455847	1.95563e-10	3.37322	-0.430706
133755725	rs150704395	1.61207e-12	-1.87079	-3.05587e-10	4.85405e-11	-2.0278	-3.05587e-10	1.84092e-12	-1.7231	-3.05587e-10
133756000	rs117909361	1.36315e-12	-2.03851	-3.05587e-10	4.99268e-11	-1.99964	-3.05587e-10	1.64202e-12	-1.83744	-3.05587e-10
133756187	rs1485197	5.42645e-13	-1.64452	-1.31509	2.66733e-11	-1.63862	-0.987914	6.42382e-13	-1.82611	-0.949833
133757050	rs146855023	2.6807e-12	-2.27905e-10	-1.36223	9.05169e-11	-2.27905e-10	-1.40467	2.53371e-12	-2.27905e-10	-1.40368
133757175	rs329665	2.06729e-12	-1.62206	-3.05587e-10	5.28019e-11	-1.94366	-3.05587e-10	1.72194e-12	-1.78992	-3.05587e-10
133757190	rs77113601	5.20942e-13	-1.69058	-1.30984	2.83014e-11	-1.58938	-0.977916	6.73171e-13	-1.7897	-0.939422
133757791	rs4937849	7.94387e-08	10.0742	-1.13978	8.92061e-08	6.02611	-0.53761	1.81616e-10	3.4104	-0.541873
133757987	rs12576385	3.4617e-12	-2.27905e-10	-1.10655	1.11935e-10	-2.27905e-10	-1.19229	3.23929e-12	-2.27905e-10	-1.15801
133758313	rs117812008	1.37042e-12	-2.03319	-3.05587e-10	5.0015e-11	-1.99788	-3.05587e-10	1.34623e-12	-2.03606	-3.05587e-10
133758417	rs1485196	5.39537e-13	-1.66615	-1.2992	2.8108e-11	-1.61623	-0.957922	6.73753e-13	-1.80964	-0.918617
133758537	rs1485195	5.23779e-13	-1.69395	-1.30104	2.88854e-11	-1.58553	-0.961342	6.86854e-13	-1.78683	-0.922174
133758935	rs118029492	1.01106e-11	-2.27905e-10	-0.0347191	4.98929e-10	-2.27905e-10	0.302261	1.22409e-11	-2.27905e-10	0.171412
133759215	rs140400657	2.60374e-12	-2.27905e-10	-1.39135	9.4747e-11	-2.27905e-10	-1.35899	2.68781e-12	-2.27905e-10	-1.34464
133759242	rs6590732	5.45864e-13	-1.6481	-1.30559	2.72576e-11	-1.635	-0.969875	6.56301e-13	-1.82345	-0.931054
133759812	rs1682861	2.15085e-12	-1.58244	-3.05587e-10	5.38483e-11	-1.92403	-3.05587e-10	1.77598e-12	-1.75902	-3.05587e-10
133760651	rs546381	4.18042e-06	14.1471	-1.24951	3.13037e-08	5.4376	-0.996306	1.84075e-10	3.90057	-1.01859
133760907	rs12418227	5.57686e-13	-1.62598	-1.30629	2.59221e-11	-1.65688	-0.998231	6.39221e-13	-1.8394	-0.941473
133761102	rs12418266	5.29118e-13	-1.68035	-1.3045	2.75064e-11	-1.60082	-0.99496	6.68406e-13	-1.79823	-0.937998
133761330	rs76403833	5.21869e-13	-1.69058	-1.30807	2.76421e-11	-1.58938	-1.00149	6.69469e-13	-1.7897	-0.944936
133761715	rs36086419	6.15454e-13	-1.41368	-1.42002	1.2211e-11	-1.9728	-1.43507	3.18927e-13	-2.04056	-1.4356
133761824	rs148370253	1.37623e-12	-2.02896	-3.05587e-10	6.31892e-11	-1.76407	-3.05587e-10	1.52531e-12	-1.91117	-3.05587e-10
133761986	rs76465140	5.71535e-13	-1.62192	-1.28581	2.68485e-11	-1.66076	-0.959238	6.54719e-13	-1.84221	-0.914706
133762135	rs651067	8.37959e-13	-1.16704	-1.35805	1.60332e-11	-2.03911	-1.09643	4.94458e-13	-1.97899	-1.05866
133762480	rs7948061	5.76701e-13	-1.5991	-1.29964	2.56426e-11	-1.68191	-0.984036	6.28312e-13	-1.85744	-0.940649
133762767	rs484210	2.10824e-12	-1.60245	-3.05587e-10	5.33113e-11	-1.93405	-3.05587e-10	1.74839e-12	-1.77467	-3.05587e-10
133763079	rs1077251	5.33039e-13	-1.66561	-1.31185	2.67624e-11	-1.61679	-1.00641	6.43537e-13	-1.81006	-0.964083
133763230	rs1793681	1.42738e-12	-1.99247	-3.05587e-10	4.79486e-11	-2.04007	-3.05587e-10	1.36578e-12	-2.02164	-3.05587e-10
133763351	rs79231264	5.6267e-13	-1.5991	-1.32427	2.44987e-11	-1.68191	-1.02967	5.9897e-13	-1.85744	-0.988474
133763389	rs77626841	5.31219e-13	-1.65826	-1.32263	2.60261e-11	-1.62454	-1.02657	6.26493e-13	-1.81577	-0.985215
133763476	rs10894759	7.29611e-08	10.0188	-1.16938	8.17584e-08	5.98087	-0.579551	1.67164e-10	3.37322	-0.587612
133763477	rs79883545	5.59634e-13	-1.60288	-1.32589	2.45068e-11	-1.67848	-1.03277	5.98495e-13	-1.85498	-0.991721
133764491	rs75520597	5.25592e-13	-1.65167	-1.33986	2.50051e-11	-1.63135	-1.05977	6.02003e-13	-1.82078	-1.02009
133764666	rs329647	1.31898e-05	15.1541	-1.10741	2.51736e-09	2.86596	-0.945195	3.58244e-11	2.22906	-0.983795
133764741	rs75050187	5.25736e-13	-1.64452	-1.34675	2.51017e-11	-1.63862	-1.04864	5.95092e-13	-1.82611	-1.0263
133764827	rs167913	9.41271e-11	2.19634	-3.05587e-10	8.20341e-10	0.799517	-3.05587e-10	9.4268e-12	-0.0898102	-3.05587e-10
133764891	rs4937850	2.99709e-08	9.09452	-1.13484	3.138e-09	2.85627	-0.715132	2.40478e-11	1.56779	-0.721116
133765127	rs10791337	3.50599e-08	9.26888	-1.15237	3.63547e-09	3.01041	-0.722115	2.80337e-11	1.73225	-0.732215
133765367	rs329648	9.9159e-07	12.4916	-1.03286	9.61042e-09	3.82202	-0.56162	1.01843e-10	2.85827	-0.568209
133765555	rs140219725	2.6993e-12	-2.27905e-10	-1.35531	1.08932e-10	-2.27905e-10	-1.21947	3.07067e-12	-2.27905e-10	-1.21147
133765666	rs329649	4.80202e-13	-1.65003	-1.43183	1.37926e-11	-1.99153	-1.29454	3.76279e-13	-2.04105	-1.26974
133765897	rs329650	2.39262e-12	-1.47592	-3.05587e-10	6.01863e-11	-1.81276	-3.05587e-10	1.98567e-12	-1.64741	-3.05587e-10
133766224	rs74547909	1.59236e-12	-1.88309	-3.05587e-10	4.78653e-11	-2.04181	-3.05587e-10	1.34758e-12	-2.03506	-3.05587e-10
133767110	rs139911640	2.62184e-12	-2.27905e-10	-1.38443	9.82721e-11	-2.27905e-10	-1.32246	2.68082e-12	-2.27905e-10	-1.34724
133767622	rs329651	5.32025e-07	10.8361	-3.05587e-10	3.0933e-09	2.12679	-3.05587e-10	3.0416e-11	1.0816	-3.05587e-10
133768081	rs78812413	3.60016e-12	-2.27905e-10	-1.06733	1.07877e-10	-2.27905e-10	-1.22922	3.05826e-12	-2.27905e-10	-1.21552
133768886	rs3802918	4.32319e-13	-1.7494	-1.4375	2.23314e-11	-1.47492	-1.32929	5.15684e-13	-1.67193	-1.3237
133769537	rs73032038	1.37061e-12	-2.03305	-3.05587e-10	6.87019e-11	-1.68043	-3.05587e-10	1.37436e-12	-2.01538	-3.05587e-10
133769699	rs329652	8.50232e-07	12.3882	-1.08323	4.19342e-09	3.05096	-0.619892	6.44181e-11	2.50547	-0.673439
133769957	rs55807834	2.57667e-12	-1.40181	-3.05587e-10	6.04696e-11	-1.80806	-3.05587e-10	2.10744e-12	-1.58789	-3.05587e-10
133770411	rs4936211	2.13281e-11	1.86282	-1.15109	1.38269e-10	-0.358363	-0.622642	1.83173e-12	-1.07903	-0.649078
133771179	rs329653	1.51935e-08	8.45871	-1.17839	1.65334e-09	2.26681	-0.76646	1.51848e-11	1.2303	-0.843371
133771379	rs80074213	2.83928e-12	-2.27905e-10	-1.30476	9.22277e-11	-2.27905e-10	-1.38594	2.67007e-12	-2.27905e-10	-1.35126
133771732	rs537736236	1.36005e-12	-2.04079	-3.05587e-10	6.92885e-11	-1.67192	-3.05587e-10	1.62819e-12	-1.8459	-3.05587e-10
133772838	rs11223616	1.18828e-09	5.4552	-0.723246	8.69025e-11	-0.909573	-0.535843	2.3743e-12	-0.819537	-0.649125
133772854	rs10894761	9.933e-09	8.11539	-1.26007	1.26357e-09	2.11461	-0.883119	1.12771e-11	1.03875	-0.949339
133772904	rs117677995	2.05638e-12	-1.62736	-3.05587e-10	6.56144e-11	-1.72641	-3.05587e-10	1.37088e-12	-2.01791	-3.05587e-10
133773312	rs80000413	1.51172e-12	-1.93505	-3.05587e-10	5.59635e-11	-1.8855	-3.05587e-10	1.5263e-12	-1.91052	-3.05587e-10
133773691	rs73032046	7.30437e-10	4.88762	-0.642284	1.38409e-10	-0.534839	-0.445148	2.89545e-12	-0.706048	-0.564178
133774078	rs34013297	1.22247e-09	5.53373	-0.7734	8.6828e-11	-0.878932	-0.567342	2.35208e-12	-0.787709	-0.690358
133774863	rs510306	4.99387e-09	6.99881	-0.831147	7.60298e-10	1.32243	-0.598918	8.32895e-12	0.442014	-0.655644
133774894	rs144639752	3.07826e-12	-2.27905e-10	-1.22394	1.01173e-10	-2.27905e-10	-1.29337	2.94279e-12	-2.27905e-10	-1.25401
133775443	rs10894762	1.2501e-11	1.48412	-1.30661	9.67387e-11	-0.537335	-0.800854	1.14944e-12	-1.31178	-0.882317
133776948	rs329674	6.00861e-13	-1.43779	-1.41991	3.87434e-11	-0.843595	-1.40965	5.02411e-13	-1.60817	-1.41353
133777300	rs167916	8.11661e-12	-0.254391	-3.05587e-10	4.6432e-10	0.230371	-3.05587e-10	8.15806e-12	-0.23436	-3.05587e-10
133777388	rs1106561	2.27974e-12	-1.52424	-3.05587e-10	5.56235e-11	-1.8916	-3.05587e-10	2.12825e-12	-1.57807	-3.05587e-10
133778102	rs329675	6.65874e-12	0.984335	-1.43671	3.48998e-11	-0.969786	-1.38793	9.47036e-13	-1.0002	-1.38759
133780149	rs117557516	2.49832e-12	-2.27905e-10	-1.43269	9.02499e-11	-2.27905e-10	-1.40762	2.51437e-12	-2.27905e-10	-1.41135
133780469	rs148398002	3.25014e-12	-2.27905e-10	-1.16961	1.04297e-10	-2.27905e-10	-1.26296	3.07729e-12	-2.27905e-10	-1.20932
133780757	rs11223617	2.00934e-12	-0.354431	-1.29607	5.56945e-11	-1.09817	-0.792151	8.11576e-13	-1.70078	-0.841363
133781111	rs626583	3.42674e-12	0.320739	-1.43743	2.45538e-11	-1.31145	-1.39789	6.72558e-13	-1.3338	-1.39623
133781191	rs329676	9.52882e-12	1.33496	-1.42894	4.42295e-11	-0.783282	-1.33753	1.18609e-12	-0.826628	-1.33608
133781706	rs35883589	4.39004e-12	-1.69528	0.826318	3.63985e-10	-1.2907	1.27761	5.49231e-12	-1.76079	1.13077
133783198	rs77973039	3.92293e-12	-0.981466	-3.05587e-10	5.10138e-11	-1.97811	-3.05587e-10	1.3535e-12	-2.03067	-3.05587e-10
133783232	rs748919	1.94865e-12	-0.276713	-1.40445	5.29e-11	-0.891932	-1.04987	6.70423e-13	-1.65038	-1.08283
133783662	rs75990128	8.17065e-13	-1.636	-0.914339	3.71782e-11	-1.55168	-0.742799	8.3955e-13	-1.69564	-0.812619
133784383	rs117543931	1.36935e-12	-2.03397	-3.05587e-10	7.49144e-11	-1.59386	-3.05587e-10	2.24205e-12	-1.52598	-3.05587e-10
133784410	rs73032062	8.96127e-10	5.33383	-0.884054	1.12212e-10	-0.44515	-0.744667	2.89545e-12	-0.50589	-0.764337
133784499	rs901035	9.28248e-10	5.37005	-0.885051	1.15282e-10	-0.428276	-0.734542	2.94705e-12	-0.48934	-0.763222
133784750	rs76291967	9.75485e-12	-0.0705401	-3.05587e-10	5.36786e-11	-1.92719	-3.05587e-10	1.5444e-12	-1.89873	-3.05587e-10
133785194	rs329677	2.10938e-12	-0.16494	-1.43697	3.54229e-11	-0.960102	-1.38274	9.1256e-13	-1.03527	-1.38959
133786590	rs3824992	7.92372e-13	-1.38229	-1.19874	1.92667e-11	-2.02834	-0.923486	5.11805e-13	-2.03382	-0.969358
133786698	rs116842826	1.38529e-12	-2.0224	-3.05587e-10	5.27371e-11	-1.94488	-3.05587e-10	1.56531e-12	-1.88528	-3.05587e-10
133786824	rs3802923	3.48505e-12	0.330097	-1.42992	1.27644e-11	-1.92837	-1.43518	4.36045e-13	-1.72953	-1.43385
133786945	rs3802922	3.42341e-10	4.00369	-0.516184	7.82477e-11	-1.19167	-0.358653	2.40099e-12	-1.02884	-0.428647
133786993	rs3802921	5.3224e-09	7.07596	-0.844588	2.43169e-10	0.282852	-0.699299	5.56915e-12	0.120897	-0.737023
133787001	rs3802920	9.91867e-10	5.19263	-0.64135	1.31504e-10	-0.556904	-0.474259	3.06323e-12	-0.696475	-0.517421
133787086	rs150439793	2.87449e-12	-2.27905e-10	-1.29243	9.03092e-11	-2.27905e-10	-1.40696	2.4665e-12	-2.27905e-10	-1.43057
133787549	rs3741104	6.21553e-13	-1.79397	-1.02987	2.31757e-11	-1.98431	-0.782787	7.03787e-13	-1.98781	-0.696833
133787717	rs73032070	2.40606e-09	6.28893	-0.851485	3.35479e-10	0.407142	-0.501786	7.47868e-12	0.134881	-0.456192
133788407	rs4937856	2.78394e-12	0.100668	-1.4251	1.40682e-11	-1.88429	-1.382	4.22579e-13	-1.81402	-1.38073
133788869	rs10791338	3.89085e-13	-1.85506	-1.4372	1.28961e-11	-2.02853	-1.32475	3.52048e-13	-2.03558	-1.34178
133788992	rs12800905	2.81009e-12	-0.0699636	-1.24512	4.67757e-11	-0.832477	-1.23236	1.10489e-12	-0.926188	-1.30743
133789199	rs12801289	6.12418e-13	-1.45796	-1.38068	1.32079e-11	-1.90547	-1.42391	3.25661e-13	-2.04173	-1.41354
133791354	rs11223621	7.20069e-13	-1.26224	-1.41448	1.20377e-11	-2.03814	-1.38403	4.1061e-13	-1.87149	-1.35199
133791928	rs34631144	1.37027e-12	-2.0333	-3.05587e-10	8.92373e-11	-1.4189	-3.05587e-10	2.19204e-12	-1.54853	-3.05587e-10
133792021	rs596430	1.15607e-11	1.30454	-1.20523	3.80937e-10	0.572863	-0.540431	5.18397e-12	-0.0862659	-0.60153
133792060	rs34274954	2.20541e-12	-1.55739	-3.05587e-10	5.20182e-11	-1.95861	-3.05587e-10	1.35623e-12	-2.02866	-3.05587e-10
133792168	rs140976709	1.89328e-12	-1.70999	-3.05587e-10	1.15446e-10	-1.1614	-3.05587e-10	4.98589e-12	-0.726755	-3.05587e-10
133792177	rs118092898	2.63036e-12	-2.27905e-10	-1.38118	9.01505e-11	-2.27905e-10	-1.40872	2.48374e-12	-2.27905e-10	-1.4236
133792242	rs79137364	1.47105e-12	-1.96233	-3.05587e-10	6.65559e-11	-1.71216	-3.05587e-10	1.75853e-12	-1.76889	-3.05587e-10
133792644	rs34845616	4.81183e-13	-1.68779	-1.39202	1.39187e-11	-1.84991	-1.42707	3.22854e-13	-2.02628	-1.43764
133792736	rs2027788	6.64214e-13	-1.3314	-1.42605	1.22486e-11	-2.04065	-1.36414	4.25815e-13	-1.85891	-1.32821
133792743	rs73032079	3.36315e-10	3.74904	-0.279295	1.40052e-10	-0.99842	0.0302311	8.13053e-12	-0.217167	-0.0205746
133794381	rs3819194	2.49636e-12	-2.27905e-10	-1.43347	8.76134e-11	-2.27905e-10	-1.43727	2.44917e-12	-2.27905e-10	-1.43762
133794488	rs2062368	1.05002e-12	-0.864716	-1.43478	1.30575e-11	-1.98135	-1.35949	5.3367e-13	-1.65652	-1.30482
133794599	rs329670	2.169e-11	0.819559	-0.0910104	8.37664e-10	0.132222	0.688192	1.31769e-11	-0.285765	0.530863
133794734	rs117328238	1.43163e-12	-1.98949	-3.05587e-10	4.80425e-11	-2.03812	-3.05587e-10	1.34178e-12	-2.03937	-3.05587e-10
133795017	rs329669	1.42934e-10	3.7618	-1.14773	2.59723e-11	-1.51369	-1.13948	9.0848e-13	-1.15596	-1.27339
133795219	rs329668	1.32745e-10	3.72979	-1.18966	1.14589e-09	1.6117	-0.477969	1.20415e-11	0.723334	-0.568344
133796538	rs329667	1.75863e-09	6.27608	-1.15209	1.95782e-10	0.507333	-1.14054	9.29099e-12	1.17223	-1.27655
133796676	rs11223625	1.62851e-11	1.53024	-1.0883	3.25157e-11	-1.65685	-0.771632	8.55728e-13	-1.68684	-0.802334
133796732	rs329666	1.1467e-11	0.0911698	-3.05587e-10	4.7095e-10	0.24455	-3.05587e-10	8.32588e-12	-0.213998	-3.05587e-10
133797581	rs167915	5.3018e-09	7.27799	-1.05049	7.46822e-11	-0.554195	-1.04277	3.84229e-12	0.211859	-1.19916
133797646	rs1612416	3.26105e-11	2.34713	-1.2108	7.21566e-11	-0.30949	-1.32187	2.13722e-12	-0.197857	-1.376
133797710	rs12421671	2.50188e-12	-2.27905e-10	-1.43126	9.04532e-11	-2.27905e-10	-1.40537	2.52489e-12	-2.27905e-10	-1.40717
133798762	rs1793680	5.00184e-09	7.28148	-1.11222	7.59194e-11	-0.475389	-1.10514	4.12527e-12	0.330797	-1.24703
133798999	rs329673	2.39915e-10	4.43087	-1.29889	2.00536e-10	0.136222	-0.745431	4.05147e-12	-0.15352	-0.780768
133799132	rs329672	6.85924e-11	3.21735	-1.33748	4.00752e-11	-0.818526	-1.40092	1.13246e-12	-0.775697	-1.43328
133799408	rs10894763	6.11148e-13	-1.40333	-1.43739	1.43052e-11	-1.99733	-1.25225	4.83561e-13	-1.89976	-1.16018
133800017	rs191300	1.79786e-10	4.2113	-1.36784	4.29087e-10	1.56161	-1.41015	3.80923e-12	0.426851	-1.42279
133800091	rs138839852	2.57142e-12	-2.27905e-10	-1.40384	9.52125e-11	-2.27905e-10	-1.35409	2.66142e-12	-2.27905e-10	-1.35451
133800219	rs1682859	1.34765e-09	6.07825	-1.22044	8.87576e-11	-0.071399	-1.35289	3.40074e-12	0.300413	-1.40979
133800392	rs35571160	1.7348e-12	-1.79741	-3.05587e-10	7.67328e-11	-1.56987	-3.05587e-10	1.69869e-12	-1.80351	-3.05587e-10
133800477	rs11223626	1.21431e-12	-0.902035	-1.25209	3.04696e-11	-1.57007	-0.923401	1.11116e-12	-1.26627	-0.961693
133800611	rs149466003	1.3657e-12	-2.03664	-3.05587e-10	5.87368e-11	-1.83714	-3.05587e-10	1.38902e-12	-2.00477	-3.05587e-10
133800642	rs229285	1.11962e-08	7.80625	-0.831228	9.66508e-11	-0.474345	-0.864753	4.06338e-12	0.149121	-1.08047
133800769	rs11223627	9.90039e-13	-0.925455	-1.43286	1.19364e-11	-2.03617	-1.39444	3.85685e-13	-1.87602	-1.41008
133801262	rs329671	7.40566e-09	7.52492	-0.963227	8.36841e-11	-0.463248	-1.01991	4.27507e-12	0.296637	-1.1772
133803138	rs484869	1.84836e-10	2.87117	-3.05587e-10	7.18855e-10	0.667457	-3.05587e-10	1.00108e-11	-0.029698	-3.05587e-10
133803239	rs10894764	3.98261e-13	-1.8927	-1.37625	1.2289e-11	-2.02942	-1.37207	3.80594e-13	-1.98165	-1.31774
133803278	rs486560	1.71646e-06	12.6679	-0.660399	1.71172e-10	-0.0340858	-0.733451	5.20143e-12	0.258765	-0.943198
133803635	rs12792462	5.22562e-12	-0.694731	-3.05587e-10	1.25503e-10	-1.07788	-3.05587e-10	2.16496e-12	-1.56097	-3.05587e-10
133803933	rs73034256	1.83349e-12	-1.74208	-3.05587e-10	9.32133e-11	-1.37531	-3.05587e-10	2.18177e-12	-1.55323	-3.05587e-10
133804390	rs663350	1.98264e-11	0.638712	-3.05587e-10	2.57686e-10	-0.35846	-3.05587e-10	3.95322e-12	-0.958837	-3.05587e-10
133805585	rs329637	4.38722e-05	12.741	2.50747	2.19606e-09	-0.0457765	1.82999	5.67944e-11	0.315396	1.39067
133806587	rs77750788	1.25141e-11	0.17855	-3.05587e-10	5.61658e-11	-1.8819	-3.05587e-10	1.35643e-12	-2.02851	-3.05587e-10
133807097	rs329636	5.22519e-10	3.06539	0.844972	1.95113e-10	-0.627103	-0.00952005	3.82746e-12	-0.691626	-0.299539
133807156	rs111254337	1.38265e-12	-2.0243	-3.05587e-10	4.97053e-11	-2.00409	-3.05587e-10	1.33849e-12	-2.04183	-3.05587e-10
133807518	rs146371753	1.86229e-12	-1.7265	-3.05587e-10	6.73083e-11	-1.70092	-3.05587e-10	1.43461e-12	-1.97247	-3.05587e-10
133807819	rs329635	4.61154e-10	3.78543	-3.05587e-10	8.06305e-10	0.782259	-3.05587e-10	1.03452e-11	0.00315511	-3.05587e-10
133808038	rs73034263	1.82841e-06	13.1196	-1.04892	1.6807e-10	-0.099953	-0.685867	3.2095e-12	-0.248719	-0.918532
133808184	rs10894765	1.51834e-12	-2.0161	0.0854206	1.78802e-11	-1.91513	-1.11138	4.12731e-13	-2.01442	-1.20391
133808641	rs145205826	3.83665e-11	1.29888	-3.05587e-10	4.48957e-10	0.196725	-3.05587e-10	4.67994e-11	1.5125	-3.05587e-10
133809032	rs12278050	2.85339e-10	4.47116	-1.16579	7.57489e-11	-0.761708	-0.821071	3.16797e-12	-0.354545	-0.825731
133809385	rs558709	0.000382662	15.3281	2.08626	6.55267e-09	1.45691	1.42052	2.68754e-10	2.26553	0.994901
133809660	rs644854	0.000372032	15.3281	2.05809	6.38855e-09	1.45691	1.39515	2.62539e-10	2.26553	0.971504
133809690	rs11223630	1.62763e-12	-2.00536	0.144186	1.81258e-11	-1.92397	-1.08889	4.1989e-13	-2.02153	-1.1796
133809787	rs139001237	7.70402e-12	-2.27905e-10	-0.306562	1.73377e-10	-2.27905e-10	-0.754735	4.49322e-12	-2.27905e-10	-0.830797
133809810	rs645376	4.04313e-10	2.69213	0.961759	1.72217e-10	-0.852716	0.09127	3.69527e-12	-0.823876	-0.202436
133810259	rs476821	0.000351764	15.3281	2.00207	6.0745e-09	1.45691	1.34474	2.50618e-10	2.26553	0.925036
133810283	rs11223632	1.65966e-12	-2.00745	0.16576	1.83013e-11	-1.92013	-1.0831	4.24369e-13	-2.01992	-1.1706
133810562	rs117452163	2.53318e-12	-2.27905e-10	-1.41883	9.0607e-11	-2.27905e-10	-1.40367	2.56444e-12	-2.27905e-10	-1.39163
133810656	rs1682862	4.82254e-10	2.87916	0.951002	1.8095e-10	-0.78181	0.0698292	3.68907e-12	-0.813833	-0.214161
133811072	rs12804787	4.17275e-12	-0.91973	-3.05587e-10	7.52612e-11	-1.58924	-3.05587e-10	1.34694e-12	-2.03554	-3.05587e-10
133811160	rs10444323	1.43985e-10	3.79741	-1.176	7.03367e-11	-0.820407	-0.836502	3.46574e-12	-0.249338	-0.841104
133811396	rs329641	0.000294829	15.2582	1.89538	5.36605e-09	1.42559	1.25206	2.1928e-10	2.23077	0.826216
133811464	rs12270042	1.8623e-12	-1.72649	-3.05587e-10	4.98904e-11	-2.00037	-3.05587e-10	1.49045e-12	-1.93429	-3.05587e-10
133811531	rs10894767	1.45016e-10	3.80866	-1.18011	6.69241e-11	-0.863902	-0.842743	3.35915e-12	-0.274357	-0.84732
133812299	rs329642	0.000113791	13.8957	2.30588	4.23697e-09	0.819372	1.62203	1.42651e-10	1.46041	1.16663
133812526	rs329643	5.02697e-10	2.97807	0.893613	1.84657e-10	-0.731518	0.0398174	3.70958e-12	-0.764178	-0.25827
133812944	rs329644	5.49113e-10	3.07793	0.882068	1.92592e-10	-0.680258	0.0306293	3.87031e-12	-0.713555	-0.266478
133813168	rs329645	7.42565e-10	3.36819	0.893613	2.22084e-10	-0.546965	0.0398174	4.10139e-12	-0.663772	-0.25827
133813244	rs141060929	8.47492e-12	-0.211193	-3.05587e-10	1.31146e-10	-1.03389	-3.05587e-10	7.42608e-12	-0.328369	-3.05587e-10
133813425	rs11223634	1.98065e-12	-1.96624	0.301364	1.86223e-11	-1.97457	-1.01127	4.39328e-13	-2.03841	-1.11747
133813626	rs329646	0.000304969	15.1252	2.06222	5.87533e-09	1.36618	1.40214	2.35622e-10	2.16479	0.964074
133813808	rs79071988	1.20061e-11	0.137112	-3.05587e-10	5.39205e-11	-1.92269	-3.05587e-10	1.34048e-12	-2.04034	-3.05587e-10
133814191	rs595986	8.04202e-10	3.44793	0.893613	2.30406e-10	-0.510176	0.0398174	3.87974e-12	-0.719328	-0.25827
133814264	rs71477460	4.69787e-12	-0.801194	-3.05587e-10	9.85346e-11	-1.3198	-3.05587e-10	1.79291e-12	-1.74953	-3.05587e-10
133814468	rs28428505	1.29263e-10	3.72941	-1.21586	6.41375e-11	-0.8514	-0.897774	3.14027e-12	-0.286925	-0.902134
133814713	rs4937860	5.15772e-11	-0.0940834	1.68886	1.55743e-10	-1.51096	0.648963	2.11338e-12	-2.04143	0.45635
133815350	rs59210593	2.89212e-12	-2.04069	0.754382	2.17045e-11	-2.01459	-0.818096	5.23496e-13	-1.99536	-0.985234
133815792	rs11223635	0.000243056	14.9246	2.0359	5.03343e-09	1.14116	1.4725	1.66314e-10	1.73712	1.0434
133815914	rs140831590	1.74484e-12	-1.79164	-3.05587e-10	7.25805e-11	-1.62551	-3.05587e-10	1.48732e-12	-1.93639	-3.05587e-10
133815941	rs111949841	1.46795e-12	-1.96444	-3.05587e-10	5.51528e-11	-1.9001	-3.05587e-10	1.34401e-12	-2.03771	-3.05587e-10
133815951	rs12291005	8.1015e-13	-1.25107	-1.30777	2.06002e-11	-1.81824	-1.06666	8.23425e-13	-1.45015	-1.0775
133815981	rs10894768	1.24966e-11	-0.683115	0.86027	3.18142e-11	-2.04131	-0.408977	8.20311e-13	-2.03406	-0.497374
133816224	rs10894769	2.02739e-11	1.90445	-1.24342	1.23139e-11	-1.97156	-1.42792	4.10777e-13	-1.79333	-1.42974
133816533	rs189068196	1.8351e-12	-1.7412	-3.05587e-10	8.86148e-11	-1.4259	-3.05587e-10	1.00671e-11	-0.0240954	-3.05587e-10
133817009	rs91583	5.70767e-05	12.6195	2.89207	5.8334e-09	0.764626	1.99653	1.69054e-10	1.36159	1.43526
133817037	rs689380	9.96122e-05	13.051	3.01746	5.01033e-09	0.51362	2.09543	1.47212e-10	1.13237	1.52613
133817055	rs500166	5.0969e-05	12.4973	2.90114	3.11161e-09	0.121988	2.0107	8.5695e-11	0.691313	1.42611
133817223	rs688502	1.76444e-05	12.4546	1.88302	2.07427e-09	1.08372	0.643441	4.9369e-11	1.25092	0.31504
133817225	rs688500	0.000169675	13.5716	3.02951	6.05239e-09	0.747856	2.05015	1.62647e-10	1.21358	1.54464
133817247	rs73034287	4.19256e-13	-2.00809	-1.20949	2.05465e-11	-2.0234	-0.864108	5.42323e-13	-2.04117	-0.904092
133817333	rs502834	0.000612971	14.7291	3.15647	1.05615e-08	1.19096	2.16381	3.79588e-10	1.96986	1.63586
133817472	rs11223637	4.26521e-10	-2.27905e-10	3.70736	9.42712e-09	-2.27905e-10	3.24114	2.21241e-10	-2.27905e-10	3.06589
133817476	rs113939999	2.79895e-12	-2.27905e-10	-1.31906	1.20285e-10	-2.27905e-10	-1.12034	3.12435e-12	-2.27905e-10	-1.19414
133817792	rs507378	3.67584e-05	13.0911	1.98052	3.38893e-09	1.49546	0.722608	1.03711e-10	1.93048	0.377763
133817809	rs695134	3.12292e-05	13.2166	1.69195	2.89931e-09	1.5563	0.505728	9.75214e-11	1.99493	0.251771
133817890	rs77597368	1.47456e-12	-1.95994	-3.05587e-10	7.31024e-11	-1.61834	-3.05587e-10	1.88672e-12	-1.69853	-3.05587e-10
133818315	rs75079562	2.90052e-12	-2.27905e-10	-1.28342	1.00175e-10	-2.27905e-10	-1.30328	2.66755e-12	-2.27905e-10	-1.35221
133818316	rs78490253	2.49972e-12	-2.27905e-10	-1.43213	8.83767e-11	-2.27905e-10	-1.4286	2.46941e-12	-2.27905e-10	-1.42939
133818804	rs79061073	1.8281e-12	-1.74503	-3.05587e-10	4.89252e-11	-2.01991	-3.05587e-10	1.58058e-12	-1.87558	-3.05587e-10
133819222	rs11223638	3.90154e-13	-1.93992	-1.3496	1.53719e-11	-2.03861	-1.13905	4.2614e-13	-2.01383	-1.17252
133819417	rs564123	5.71249e-05	12.1301	3.38232	3.46893e-09	-0.1227	2.3641	8.0635e-11	0.235479	1.82109
133819442	rs11223639	4.02188e-13	-2.04085	-1.21829	1.98539e-11	-1.99977	-0.922036	5.18402e-13	-2.02404	-0.966327
133819690	rs11223640	3.87214e-13	-1.93992	-1.35716	1.51571e-11	-2.03861	-1.15313	4.2053e-13	-2.01383	-1.18577
133819814	rs77184211	3.25872e-13	-2.03317	-1.43638	1.27209e-11	-2.04147	-1.32548	4.73432e-13	-1.79011	-1.291
133820022	rs11223641	1.70147e-09	5.09094	-3.05587e-10	1.54318e-10	-0.871187	-3.05587e-10	6.94782e-12	-0.394939	-3.05587e-10
133820199	rs147928946	1.54517e-12	-1.91317	-3.05587e-10	4.80582e-11	-2.03779	-3.05587e-10	1.73553e-12	-1.78206	-3.05587e-10
133820816	rs77899339	4.2791e-13	-1.77111	-1.42604	2.35062e-11	-1.44926	-1.30368	4.859e-13	-1.72271	-1.33241
133821131	rs329640	1.51494e-10	3.72789	-1.05564	1.2438e-10	0.244012	-1.33088	8.90363e-12	1.24205	-1.38896
133821144	rs118031494	1.84898e-07	10.8157	-1.03641	1.12811e-09	1.80921	-0.691118	5.69044e-11	2.61916	-0.911151
133821261	rs11223642	3.43302e-13	-2.03229	-1.38516	1.45668e-11	-2.02119	-1.21026	4.28276e-13	-2.01066	-1.17069
133821263	rs77825526	2.56417e-12	-2.27905e-10	-1.40667	9.09755e-11	-2.27905e-10	-1.39961	2.60567e-12	-2.27905e-10	-1.37568
133822133	rs73034295	0.00202178	19.2968	-0.217898	7.38795e-10	0.504704	0.190114	3.30073e-11	1.21171	-0.0483482
133822386	rs75224781	4.06063e-10	-2.27905e-10	3.6582	7.53261e-09	-2.27905e-10	3.01679	1.94692e-10	-2.27905e-10	2.93805
133822529	rs146005464	1.36439e-12	-2.0376	-3.05587e-10	1.17502e-10	-1.14375	-3.05587e-10	2.54128e-12	-1.4007	-3.05587e-10
133822555	rs4936213	7.87358e-11	3.20581	-1.18802	1.80268e-11	-1.68117	-1.33717	9.29702e-13	-1.07438	-1.33188
133822569	rs75059851	0.000248537	17.3017	-0.318933	3.09199e-10	-0.238147	0.0619308	1.41556e-11	0.455552	-0.138809
133822726	rs678495	2.60889e-11	0.913205	-3.05587e-10	5.53797e-11	-1.89599	-3.05587e-10	1.34192e-12	-2.03926	-3.05587e-10
133823300	rs665448	1.64294e-11	0.450769	-3.05587e-10	5.88662e-11	-1.83494	-3.05587e-10	1.3413e-12	-2.03973	-3.05587e-10
133824093	rs34732290	1.75573e-12	-1.78542	-3.05587e-10	7.36546e-11	-1.61082	-3.05587e-10	1.37691e-12	-2.01352	-3.05587e-10
133824539	rs694424	1.53976e-11	1.62247	-1.23657	1.74142e-11	-1.69637	-1.35655	4.55033e-13	-1.72099	-1.39976
133824921	rs11223643	4.53749e-12	-0.835931	-3.05587e-10	7.09727e-11	-1.64791	-3.05587e-10	2.72809e-12	-1.32976	-3.05587e-10
133825855	rs12273435	2.83212e-12	0.120139	-1.42742	2.33995e-11	-1.38614	-1.37135	4.15253e-13	-1.8597	-1.35253
133826414	rs12792661	7.7225e-12	1.12844	-1.43261	2.50195e-11	-1.34005	-1.3505	4.46683e-13	-1.78834	-1.35093
133826909	rs12291823	4.18174e-12	0.4952	-1.41278	1.83547e-11	-1.69621	-1.30411	4.03592e-13	-1.94985	-1.29087
133827733	rs3802924	4.88512e-05	15.949	-0.592999	1.19126e-10	-0.866802	-0.263221	6.94061e-12	-0.0213798	-0.374598
133828084	rs73034300	9.36317e-10	4.49365	-3.05587e-10	5.33662e-11	-1.93302	-3.05587e-10	2.66881e-12	-1.35173	-3.05587e-10
133828187	rs73036062	3.9783e-05	15.7295	-0.57885	1.14579e-10	-0.922394	-0.246547	6.55448e-12	-0.0944871	-0.358731
133828619	rs74807084	2.6041e-12	-2.27905e-10	-1.39122	9.0763e-11	-2.27905e-10	-1.40195	2.57684e-12	-2.27905e-10	-1.3868
133828758	rs73036063	3.38778e-05	15.5546	-0.56459	1.13475e-10	-0.948853	-0.229763	6.35855e-12	-0.140812	-0.342754
133828848	rs145706023	2.69688e-12	-1.35621	-3.05587e-10	5.36943e-11	-1.9269	-3.05587e-10	1.59159e-12	-1.86863	-3.05587e-10
133829442	rs73036064	2.05085e-05	15.1214	-0.633382	9.41135e-11	-1.05477	-0.310928	5.11431e-12	-0.281363	-0.419962
133829644	rs3758927	1.47322e-05	14.9254	-0.768152	7.89967e-11	-1.05111	-0.489682	4.12943e-12	-0.33409	-0.581137
133829706	rs561561	2.54974e-11	0.890273	-3.05587e-10	4.78746e-11	-2.04162	-3.05587e-10	1.78113e-12	-1.75612	-3.05587e-10
133830067	rs73036065	2.71787e-05	15.3928	-0.623163	1.01746e-10	-0.988886	-0.298838	5.64725e-12	-0.193728	-0.408471
133832131	rs10894771	0.000137401	16.2837	0.106375	1.47381e-11	-1.78777	-1.432	5.87621e-13	-1.44868	-1.41636
133832211	rs10791341	7.58623e-07	10.4658	0.725124	1.41596e-11	-2.00525	-1.25456	4.56275e-13	-1.90168	-1.21635
133832473	rs493888	2.6517e-11	0.929481	-3.05587e-10	4.78869e-11	-2.04136	-3.05587e-10	1.70757e-12	-1.79829	-3.05587e-10
133833038	rs12276787	5.03424e-10	3.87313	-3.05587e-10	4.96369e-11	-2.00547	-3.05587e-10	2.08553e-12	-1.59835	-3.05587e-10
133833268	rs191089934	2.56918e-12	-2.27905e-10	-1.40472	8.76451e-11	-2.27905e-10	-1.43691	2.46346e-12	-2.27905e-10	-1.4318
133833426	rs56096503	4.96966e-10	3.86022	-3.05587e-10	4.97344e-11	-2.00351	-3.05587e-10	2.1937e-12	-1.54778	-3.05587e-10
133833821	rs144335194	1.75173e-12	-1.7877	-3.05587e-10	2.06247e-10	-0.581131	-3.05587e-10	4.22535e-12	-0.892265	-3.05587e-10
133833903	rs112310582	1.42197e-12	-1.99626	-3.05587e-10	5.08035e-11	-1.98224	-3.05587e-10	1.34036e-12	-2.04043	-3.05587e-10
133834005	rs7930741	1.42777e-12	-1.99219	-3.05587e-10	5.104e-11	-1.97759	-3.05587e-10	1.34141e-12	-2.03964	-3.05587e-10
133834104	rs612823	0.902376	24.8185	0.361455	1.30555e-11	-1.93249	-1.40851	3.54092e-13	-1.98343	-1.38814
133834494	rs61908397	7.25891e-13	-1.99528	-0.673379	3.19012e-11	-1.15306	-1.2945	1.61917e-12	-0.542537	-1.30892
133834657	rs7109293	6.07431e-12	-2.04175	1.49752	3.25026e-11	-1.68606	-0.742823	2.48421e-12	-0.670861	-0.752549
133834714	rs150339634	2.86247e-12	-1.29662	-3.05587e-10	5.2689e-11	-1.9458	-3.05587e-10	1.61643e-12	-1.85315	-3.05587e-10
133834918	rs592960	2.87597e-12	-1.29191	-3.05587e-10	4.83233e-11	-2.03229	-3.05587e-10	1.49611e-12	-1.9305	-3.05587e-10
133836294	rs117194304	3.16433e-12	-2.27905e-10	-1.19636	1.23059e-10	-2.27905e-10	-1.09754	3.63517e-12	-2.27905e-10	-1.04271
133836301	rs669257	1.31805e-10	1.11329	1.41973	6.9811e-11	-0.993288	-0.671123	2.14636e-12	-0.896048	-0.673545
133836605	rs329683	1.75399e-11	0.516175	-3.05587e-10	1.27953e-10	-1.05854	-3.05587e-10	2.08863e-12	-1.59686	-3.05587e-10
133836885	rs75145144	1.91519e-09	-2.27905e-10	5.20927	3.00184e-08	-2.27905e-10	4.39936	6.4827e-10	-2.27905e-10	4.14094
133836932	rs71477463	1.36618e-12	-2.03628	-3.05587e-10	1.6731e-10	-0.790353	-3.05587e-10	2.28382e-12	-1.50752	-3.05587e-10
133836953	rs12287285	1.21428e-10	2.45102	-3.05587e-10	4.80539e-11	-2.03788	-3.05587e-10	1.74684e-12	-1.77556	-3.05587e-10
133837312	rs11223645	1.12367e-11	-2.27905e-10	0.070882	1.25624e-10	-2.27905e-10	-1.07691	3.694e-12	-2.27905e-10	-1.02666
133837387	rs150978363	1.19237e-11	0.130226	-3.05587e-10	9.74959e-11	-1.33039	-3.05587e-10	2.89423e-12	-1.27065	-3.05587e-10
133837928	rs55839361	1.6525e-12	-1.84602	-3.05587e-10	8.35384e-11	-1.4849	-3.05587e-10	1.55805e-12	-1.88994	-3.05587e-10
133838221	rs2000852	0.000274364	17.6122	-0.530518	2.0342e-10	-0.49207	-0.102858	9.86984e-12	0.219227	-0.26311
133838259	rs329682	4.46643e-10	5.05021	-1.29675	9.94198e-11	-0.353677	-0.957174	3.86693e-12	0.04493	-1.02584
133838417	rs2000853	0.000260674	17.5523	-0.521857	2.02149e-10	-0.508842	-0.0923562	9.76758e-12	0.198958	-0.253257
133838808	rs7122746	0.000316731	17.7267	-0.501406	2.17632e-10	-0.459803	-0.0675932	1.06071e-11	0.258168	-0.230015
133838837	rs7106806	0.000279245	17.6122	-0.512885	2.07815e-10	-0.49207	-0.0814862	1.00698e-11	0.219227	-0.243056
133838905	rs7106715	0.000248442	17.4926	-0.510158	2.01642e-10	-0.525525	-0.0781843	9.70062e-12	0.17878	-0.239957
133839125	rs12278054	2.70158e-11	0.948118	-3.05587e-10	9.61435e-11	-1.34436	-3.05587e-10	4.5801e-12	-0.811645	-3.05587e-10
133839560	rs11223646	0.000274364	17.6122	-0.530518	2.0342e-10	-0.49207	-0.102858	9.86984e-12	0.219227	-0.26311
133839588	rs11223647	0.000289725	17.6667	-0.530518	2.06562e-10	-0.476745	-0.102858	1.00542e-11	0.237729	-0.26311
133839841	rs11603091	1.74971e-12	-1.78885	-3.05587e-10	4.99769e-11	-1.99864	-3.05587e-10	2.05278e-12	-1.61417	-3.05587e-10
133839843	rs12418760	9.53979e-12	-0.0928327	-3.05587e-10	4.80445e-11	-2.03808	-3.05587e-10	1.56541e-12	-1.88522	-3.05587e-10
133839857	rs7127156	0.00033297	17.7868	-0.5115	2.18683e-10	-0.44277	-0.0798095	1.07036e-11	0.278695	-0.241483
133839918	rs329681	6.04e-13	-1.48185	-1.37063	1.20977e-11	-1.98201	-1.43518	3.40507e-13	-1.97473	-1.43595
133840156	rs73036081	0.000242379	17.4926	-0.534868	1.95692e-10	-0.525525	-0.108136	9.4318e-12	0.17878	-0.26806
133840427	rs147632825	2.70771e-12	-2.27905e-10	-1.3522	1.03323e-10	-2.27905e-10	-1.27234	2.83655e-12	-2.27905e-10	-1.29078
133840471	rs11223649	0.000262237	17.5523	-0.51588	2.03618e-10	-0.508842	-0.085114	9.83418e-12	0.198958	-0.246461
133840647	rs11223650	0.00026606	17.5523	-0.501406	2.07217e-10	-0.508842	-0.0675932	9.99726e-12	0.198958	-0.230015
133840793	rs55747998	0.000273626	17.5523	-0.473367	2.14357e-10	-0.508842	-0.0337184	1.03204e-11	0.198958	-0.198199
133840830	rs56241440	0.000290066	17.6122	-0.474864	2.17589e-10	-0.49207	-0.0355237	1.05139e-11	0.219227	-0.199895
133841034	rs11223651	0.000319878	17.6667	-0.431512	2.32793e-10	-0.476745	0.0166936	1.12491e-11	0.237729	-0.150805
133841207	rs11223652	0.000300636	17.5791	-0.406025	2.40192e-10	-0.476068	0.0473039	1.2509e-11	0.315085	-0.122002
133841579	rs11223654	0.000345655	17.6544	-0.341768	2.62776e-10	-0.463105	0.124203	1.22362e-11	0.220598	-0.0495619
133841782	rs73036086	0.00040895	17.7868	-0.305958	2.79872e-10	-0.44277	0.166898	1.3501e-11	0.278695	-0.00929545
133841783	rs117150837	3.19036e-12	-2.27905e-10	-1.18817	8.75907e-11	-2.27905e-10	-1.43753	2.46233e-12	-2.27905e-10	-1.43226
133842361	rs73036087	0.000496228	17.9072	-0.232957	3.15883e-10	-0.408437	0.253605	1.52711e-11	0.320017	0.0725764
133842480	rs329680	3.07073e-10	4.74396	-1.36518	8.53402e-11	-0.405073	-1.05848	3.13306e-12	-0.0493977	-1.14196
133842707	rs11223655	0.000568533	18.0225	-0.212214	3.34634e-10	-0.375331	0.278165	1.62639e-11	0.359793	0.0957903
133842973	rs11223656	0.00051728	17.9072	-0.191407	3.31801e-10	-0.408437	0.302771	1.59976e-11	0.320017	0.119056
133843204	rs11223657	7.66071e-10	4.29297	-3.05587e-10	4.96244e-11	-2.00572	-3.05587e-10	2.10672e-12	-1.58824	-3.05587e-10
133843216	rs11223658	0.000418717	17.6651	-0.160702	3.21193e-10	-0.477184	0.339023	1.52399e-11	0.237201	0.153352
133843401	rs71477464	1.46659e-12	-1.96536	-3.05587e-10	1.08741e-10	-1.22123	-3.05587e-10	1.606e-12	-1.85962	-3.05587e-10
133843518	rs329678	6.65303e-13	-1.4939	-1.26191	1.22658e-11	-1.97799	-1.4254	3.46268e-13	-1.97048	-1.42343
133843529	rs78510304	9.45505e-11	2.20083	-3.05587e-10	1.01236e-10	-1.29275	-3.05587e-10	4.64993e-12	-0.796515	-3.05587e-10
133844024	rs57204268	2.3482e-12	-1.98484	0.49018	3.35799e-11	-1.51378	-0.882493	6.31388e-12	0.362639	-0.853256
133844708	rs11223659	0.000666064	17.9575	0.0110802	4.27033e-10	-0.394018	0.540675	2.03929e-11	0.33735	0.344468
133844879	rs12576981	6.65742e-12	-1.87291	1.42034	7.52693e-11	-0.622256	-0.966874	1.82763e-12	-0.77507	-0.955275
133845105	rs118145926	2.51847e-12	-2.27905e-10	-1.42465	1.00594e-10	-2.27905e-10	-1.29911	2.81976e-12	-2.27905e-10	-1.29672
133845385	rs12290617	3.00724e-11	2.49258	-1.43727	3.8345e-11	-0.935541	-1.32804	1.71153e-12	-0.46523	-1.33075
133845904	rs329662	2.83431e-10	4.66892	-1.37025	8.10112e-11	-0.420687	-1.09493	3.40255e-12	0.0513925	-1.16023
133846186	rs329661	2.48099e-11	0.862941	-3.05587e-10	4.89431e-11	-2.01954	-3.05587e-10	1.63425e-12	-1.84218	-3.05587e-10
133846385	rs12282724	2.93608e-11	2.46884	-1.43748	3.77373e-11	-0.947252	-1.3323	1.68067e-12	-0.479216	-1.33496
133846499	rs329660	2.8169e-10	4.66892	-1.37641	7.98784e-11	-0.420687	-1.10901	3.35976e-12	0.0513925	-1.17289
133847148	rs12283206	2.80681e-11	2.42391	-1.43758	3.67985e-11	-0.969326	-1.33542	1.63186e-12	-0.505612	-1.33804
133847343	rs55880610	1.68034e-10	2.77586	-3.05587e-10	2.22626e-10	-0.50471	-3.05587e-10	7.26842e-12	-0.349828	-3.05587e-10
133847793	rs329659	1.68478e-11	0.475916	-3.05587e-10	1.35303e-10	-1.00268	-3.05587e-10	2.03657e-12	-1.6221	-3.05587e-10
133848154	rs73036101	1.28675e-06	11.7193	-3.05587e-10	1.70562e-09	1.53148	-3.05587e-10	2.26332e-10	3.08864	-3.05587e-10
133848212	rs1038480	2.62183e-11	2.35579	-1.43763	3.54848e-11	-1.00258	-1.33852	1.56332e-12	-0.545459	-1.3411
133849206	rs12286758	3.3626e-11	2.60425	-1.43725	4.06206e-11	-0.853572	-1.35235	1.8874e-12	-0.343422	-1.35474
133849281	rs329658	3.1217e-10	4.77474	-1.37949	8.55842e-11	-0.368464	-1.09224	3.5693e-12	0.110677	-1.17167
133849403	rs329657	3.47203e-10	4.8945	-1.3929	8.22141e-11	-0.351978	-1.1489	3.46028e-12	0.116542	-1.20856
133849448	rs329656	1.20307e-07	10.7651	-1.41562	3.01726e-10	0.832301	-1.03298	2.70496e-11	2.06817	-1.10387
133850102	rs78782859	3.26926e-12	-2.27905e-10	-1.16374	8.88963e-11	-2.27905e-10	-1.42273	2.46522e-12	-2.27905e-10	-1.43109
133850516	rs329655	5.90828e-13	-2.01929	-0.855244	2.17861e-11	-1.81151	-1.01743	5.03616e-13	-2.01346	-1.00584
133851014	rs7121423	1.68349e-10	2.77773	-3.05587e-10	4.80355e-11	-2.03826	-3.05587e-10	1.62725e-12	-1.84648	-3.05587e-10
133851412	rs11223661	0.00287556	19.1345	0.296713	8.41064e-10	-0.0325557	0.85702	4.94057e-11	0.892763	0.673936
133851938	rs77289937	3.14204e-12	-2.27905e-10	-1.20343	8.86184e-11	-2.27905e-10	-1.42586	2.45789e-12	-2.27905e-10	-1.43406
133852007	rs190605264	1.3618e-12	-2.0395	-3.05587e-10	4.7976e-11	-2.0395	-3.05587e-10	1.41086e-12	-1.98917	-3.05587e-10
133852105	rs143319767	9.23606e-11	2.1774	-3.05587e-10	1.00246e-10	-1.30257	-3.05587e-10	4.59133e-12	-0.809196	-3.05587e-10
133852608	rs329654	4.05892e-10	5.07109	-1.4133	8.5053e-11	-0.220044	-1.24688	3.79971e-12	0.278587	-1.27703
133852681	rs12294011	3.10455e-11	2.45908	-1.37193	5.88929e-11	-0.682571	-1.15191	3.07292e-12	-0.0698119	-1.14093
133852683	rs4936214	2.33092e-09	6.29886	-0.893147	4.44502e-11	-1.14827	-0.96756	1.1966e-12	-1.10459	-1.04929
133852684	rs4936215	0.0781183	22.1326	0.600617	3.46777e-09	0.975802	1.26526	1.83127e-10	1.85362	1.02319
133852957	rs71477467	1.37388e-12	-2.03067	-3.05587e-10	1.64578e-10	-0.806819	-3.05587e-10	2.69682e-12	-1.3413	-3.05587e-10
133853008	rs4936216	0.00306415	19.1087	0.38602	1.14995e-09	0.256307	0.880965	6.38462e-11	1.01568	0.80743
133853524	rs75614200	3.83924e-12	-1.00303	-3.05587e-10	2.58764e-10	-0.354286	-3.05587e-10	1.00408e-11	-0.0267091	-3.05587e-10
133853665	rs12366213	1.23354e-06	12.9835	-1.30636	8.37904e-11	-0.0577815	-1.4241	9.74189e-12	1.36698	-1.42391
133853694	rs167914	2.2319e-09	5.79358	-0.431279	1.31282e-10	-0.369206	-0.663647	2.22174e-12	-0.914499	-0.620578
133854059	rs536866	1.4757e-11	0.0463798	0.297033	2.83008e-11	-1.43913	-1.12818	1.96962e-12	-0.506817	-1.14871
133854353	rs329688	1.15264e-11	-0.148577	0.244917	2.88198e-11	-1.39525	-1.15389	2.01083e-12	-0.464355	-1.17046
133854754	rs142961255	1.43904e-12	-1.98433	-3.05587e-10	1.1967e-10	-1.12546	-3.05587e-10	2.6008e-12	-1.37755	-3.05587e-10
133854781	rs12791197	1.5276e-12	-1.92461	-3.05587e-10	8.6419e-11	-1.451	-3.05587e-10	1.59223e-12	-1.86823	-3.05587e-10
133855149	rs329686	7.02923e-12	-0.533132	0.134904	3.95882e-11	-1.02644	-1.20523	3.77368e-12	0.201414	-1.20673
133856043	rs12273396	2.80699e-10	3.28898	-3.05587e-10	6.23853e-11	-1.77687	-3.05587e-10	2.67703e-12	-1.34866	-3.05587e-10
133856393	rs71477468	1.69777e-12	-1.81899	-3.05587e-10	8.25609e-11	-1.49667	-3.05587e-10	1.55648e-12	-1.89094	-3.05587e-10
133856803	rs7939344	7.61173e-13	-1.98813	-0.63307	1.36629e-10	0.303311	-1.29624	1.37022e-11	1.59314	-1.30895
133856811	rs12807621	6.64004e-10	5.52255	-1.37257	1.09289e-10	0.124585	-1.34079	1.33667e-11	1.56995	-1.31054
133856832	rs7939047	9.48753e-13	-1.77791	-0.623003	2.14279e-10	0.755152	-1.29808	2.70699e-11	2.26968	-1.30463
133857478	rs329685	4.47256e-12	0.218571	-1.06892	1.77356e-10	0.144306	-0.876352	1.5709e-11	1.21849	-0.797625
133857690	rs146202776	1.36034e-12	-2.04057	-3.05587e-10	4.80428e-11	-2.03811	-3.05587e-10	1.40286e-12	-1.99485	-3.05587e-10
133857922	rs80185175	4.18893e-11	1.38673	-3.05587e-10	6.45367e-11	-1.74297	-3.05587e-10	2.2899e-12	-1.50486	-3.05587e-10
133858478	rs750666	5.12209e-12	0.655772	-1.37051	3.18967e-11	-1.34611	-1.10159	1.45339e-12	-0.846238	-1.11323
133858679	rs56088265	1.30903e-11	1.66113	-1.43756	3.51521e-11	-0.92267	-1.42785	8.6399e-13	-1.06911	-1.41045
133858766	rs901036	4.58905e-13	-1.7112	-1.41602	2.95519e-11	-1.2227	-1.30136	5.05679e-13	-1.75	-1.26522
133858806	rs329684	4.3318e-13	-1.96311	-1.2218	2.19234e-11	-1.62623	-1.19642	9.52903e-13	-1.24529	-1.13632
133858821	rs116196846	2.11759e-12	-1.59803	-3.05587e-10	5.74464e-11	-1.85935	-3.05587e-10	3.68902e-12	-1.02801	-3.05587e-10
133858893	rs729870	3.27246e-13	-2.02931	-1.43603	3.99801e-11	-0.792798	-1.42902	7.87592e-12	1.14677	-1.41632
133858912	rs117346476	1.36315e-12	-2.0385	-3.05587e-10	5.80035e-11	-1.8497	-3.05587e-10	2.67013e-12	-1.35124	-3.05587e-10
133859017	rs74384545	4.57019e-13	-1.83268	-1.29866	1.42035e-11	-2.03423	-1.22249	4.40091e-13	-2.0166	-1.13755
133859634	rs71477469	1.39366e-12	-2.01637	-3.05587e-10	1.20187e-10	-1.12115	-3.05587e-10	1.65692e-12	-1.82841	-3.05587e-10
133859977	rs77688740	1.37956e-11	1.41952	-1.14347	4.6346e-11	-0.958036	-1.11603	9.60898e-13	-1.28963	-1.08362
133860039	rs12364540	6.87497e-13	-1.81498	-0.908026	5.2537e-11	-1.49695	-0.451731	1.79881e-12	-1.11457	-0.631674
133860263	rs71477470	1.49811e-12	-1.9441	-3.05587e-10	2.61872e-10	-0.342349	-3.05587e-10	3.95444e-12	-0.958527	-3.05587e-10
133860344	rs11223663	2.88651e-12	-0.97947	-0.308786	8.5746e-11	-0.701863	-0.75695	3.55314e-11	1.94874	-0.711687
133860465	rs73596887	5.58187e-12	0.392334	-1.02111	3.2477e-11	-1.43906	-0.990616	6.99483e-13	-1.76422	-0.926565
133860689	rs11606293	4.5315e-12	-0.521485	-0.315765	4.2461e-11	-2.04108	-0.120541	2.2816e-12	-1.49587	-0.0126247
133861146	rs73596889	5.8785e-12	0.392334	-0.969336	3.39634e-11	-1.43906	-0.945864	7.36988e-13	-1.76422	-0.874335
133861243	rs75691728	4.16058e-12	-0.537452	-0.385197	4.60667e-11	-2.04139	-0.0387221	2.29789e-12	-1.50542	0.00403954
133861409	rs113770106	2.14641e-12	-1.58451	-3.05587e-10	1.09399e-10	-1.2152	-3.05587e-10	2.24786e-12	-1.52339	-3.05587e-10
133861535	rs7928003	5.63312e-12	0.311944	-0.931584	3.36203e-11	-1.49705	-0.898021	7.71954e-13	-1.76434	-0.827861
133861551	rs7928009	6.05744e-12	0.401645	-0.948662	3.45041e-11	-1.45346	-0.915662	7.81733e-13	-1.73299	-0.846622
133862029	rs61220133	6.62843e-12	-2.27905e-10	-0.456936	1.71261e-10	-2.27905e-10	-0.767013	5.28929e-12	-2.27905e-10	-0.667684
133862526	rs10791342	5.63719e-13	-1.48406	-1.43745	1.15552e-11	-2.03652	-1.42654	3.23809e-13	-2.02367	-1.4373
133862576	rs76634388	4.69436e-12	-0.662612	-0.139329	5.982e-11	-2.0269	0.208037	3.14726e-12	-1.45963	0.272796
133862889	rs11607463	4.9834e-12	-0.609439	-0.132752	6.05378e-11	-2.02092	0.213983	3.26458e-12	-1.42491	0.274672
133862915	rs11223665	2.85039e-12	-1.93369	0.632843	5.5469e-11	-1.93524	0.0408623	1.62393e-12	-1.94402	0.0955045
133862976	rs2019649	1.01531e-12	-0.89562	-1.43749	1.31245e-11	-1.91183	-1.42389	3.8815e-13	-1.84225	-1.43748
133863147	rs77008451	4.01265e-12	-2.27905e-10	-0.958852	1.06587e-10	-2.27905e-10	-1.24124	3.20998e-12	-2.27905e-10	-1.1671
133863594	rs7935665	1.50387e-11	1.17558	-0.813258	6.35756e-11	-0.981937	-0.776037	1.27606e-12	-1.39101	-0.69858
133863810	rs12577993	1.07522e-12	-0.83816	-1.43762	1.31554e-11	-1.91113	-1.42224	3.88131e-13	-1.84214	-1.43764
133864279	rs4937861	2.94339e-11	-1.46167	2.49552	1.82324e-09	-1.25502	2.85319	1.21728e-10	-0.0821255	2.55055
133864615	rs55976701	1.67996e-12	-1.82954	-3.05587e-10	6.34565e-11	-1.75985	-3.05587e-10	1.66076e-12	-1.82609	-3.05587e-10
133864704	rs71477471	1.54132e-12	-1.91566	-3.05587e-10	2.05105e-10	-0.586683	-3.05587e-10	3.72351e-12	-1.0187	-3.05587e-10
133864895	rs73038289	1.28958e-10	3.93179	-1.42061	4.66496e-11	-0.629991	-1.43755	2.18783e-12	-0.13086	-1.4196
133864938	rs7929735	2.18716e-11	-1.74398	2.48087	8.47209e-10	-1.97314	2.80488	3.41118e-11	-1.3087	2.50497
133865281	rs79952283	2.95707e-12	-2.27905e-10	-1.26411	1.24323e-10	-2.27905e-10	-1.08732	3.49004e-12	-2.27905e-10	-1.08345
133865473	rs12796170	1.57677e-12	-1.89293	-3.05587e-10	2.2107e-10	-0.511724	-3.05587e-10	3.96567e-12	-0.955693	-3.05587e-10
133865910	rs1985297	6.35186e-10	3.38625	0.719367	3.75055e-10	-1.08707	1.10394	2.61221e-11	-0.318939	1.24835
133866086	rs118151645	6.99401e-11	1.89934	-3.05587e-10	1.88912e-09	1.63366	-3.05587e-10	9.92231e-12	-0.0385814	-3.05587e-10
133866756	rs1981428	1.9344e-10	2.91666	-3.05587e-10	9.52541e-10	0.948931	-3.05587e-10	7.24864e-11	1.95003	-3.05587e-10
133867344	rs4937863	4.36087e-12	0.111534	-0.987167	2.48998e-11	-1.73987	-0.955471	6.60284e-13	-1.85942	-0.889033
133868233	rs10791343	9.99484e-12	-1.84133	1.79509	4.04761e-10	-1.94464	2.03773	1.60059e-11	-1.24708	1.68667
133869158	rs73038292	2.16518e-09	5.33195	-3.05587e-10	7.77919e-10	0.746419	-3.05587e-10	4.54548e-11	1.48335	-3.05587e-10
133869383	rs7925153	1.63571e-11	1.32828	-0.881924	4.76156e-11	-1.043	-1.00404	8.32315e-13	-1.41394	-1.10297
133869550	rs76604746	4.85277e-12	-0.768754	-3.05587e-10	1.10159e-10	-1.20828	-3.05587e-10	3.49712e-11	1.22116	-3.05587e-10
133869847	rs75307428	1.86686e-12	-1.72405	-3.05587e-10	2.52249e-10	-0.379786	-3.05587e-10	4.21239e-12	-0.895336	-3.05587e-10
133871428	rs61111310	4.51033e-12	-0.671578	-0.170356	5.12734e-11	-2.02782	0.0547895	2.75655e-12	-1.46545	0.146064
133871930	rs57317637	2.79536e-12	-0.000644819	-1.3197	1.65657e-10	0.406418	-1.2067	2.52712e-10	4.3813	-1.18242
133872256	rs183700436	2.07125e-12	-1.62015	-3.05587e-10	5.85619e-11	-1.84012	-3.05587e-10	3.016e-12	-1.22944	-3.05587e-10
133872363	rs184309470	2.87612e-12	-2.27905e-10	-1.29186	1.122e-10	-2.27905e-10	-1.18992	3.02123e-12	-2.27905e-10	-1.2277
133872610	rs150129458	2.5126e-12	-2.27905e-10	-1.42698	8.82436e-11	-2.27905e-10	-1.4301	2.45568e-12	-2.27905e-10	-1.43496
133872989	rs113843383	2.96243e-12	-1.2623	-3.05587e-10	6.41509e-11	-1.74896	-3.05587e-10	2.46164e-12	-1.43254	-3.05587e-10
133873078	rs374120148	1.60693e-12	-1.87398	-3.05587e-10	1.06545e-10	-1.24163	-3.05587e-10	1.45938e-12	-1.95535	-3.05587e-10
133873565	rs143390400	1.35864e-12	-2.04182	-3.05587e-10	4.93465e-11	-2.01134	-3.05587e-10	1.40629e-12	-1.99241	-3.05587e-10
133874656	rs586802	1.02567e-11	0.461966	-0.482337	7.22351e-11	-1.27277	-0.357503	2.8348e-12	-0.99673	-0.294667
133874712	rs586313	7.90151e-12	0.194001	-0.475252	6.18572e-11	-1.43217	-0.3532	2.58245e-12	-1.11791	-0.266723
133875078	rs643328	1.70917e-11	-1.75785	2.24814	1.19019e-09	-1.15929	2.33095	3.50478e-11	-1.06092	2.28427
133875142	rs12049844	8.67063e-10	-2.27905e-10	4.41681	1.17497e-08	-2.27905e-10	3.46138	4.9289e-10	-2.27905e-10	3.86692
133875311	rs142028789	1.84563e-12	-1.73548	-3.05587e-10	5.18098e-11	-1.96262	-3.05587e-10	1.35504e-12	-2.02954	-3.05587e-10
133875360	rs595065	1.37424e-11	-1.87396	2.14614	8.52152e-10	-1.39024	2.2278	2.62153e-11	-1.24879	2.18176
133875763	rs12804684	2.71294e-12	-1.35027	-3.05587e-10	6.02132e-10	0.490274	-3.05587e-10	6.80542e-12	-0.415647	-3.05587e-10
133876104	rs608671	1.38332e-11	-1.85677	2.13554	8.60252e-10	-1.35103	2.19805	2.60292e-11	-1.24033	2.16618
133876162	rs694100	1.36232e-11	-1.85677	2.12024	8.47079e-10	-1.35103	2.18262	2.56324e-11	-1.24033	2.15082
133876350	rs596422	1.30062e-11	-1.85686	2.07399	7.91662e-10	-1.37296	2.13689	2.2666e-11	-1.30272	2.09022
133876638	rs75075461	5.81925e-12	-2.27905e-10	-0.587133	1.88034e-10	-2.27905e-10	-0.673578	5.27432e-12	-2.27905e-10	-0.670517
133876804	rs517437	2.36963e-12	-1.6365	0.150932	4.78626e-11	-2.04161	-0.000259216	1.31403e-12	-1.99804	-0.0622314
133876884	rs609317	1.28402e-11	-1.86971	2.07399	7.79979e-10	-1.38782	2.13689	2.29885e-11	-1.28859	2.09022
133876892	rs617323	1.28574e-11	-1.84953	2.05515	8.39111e-10	-1.34901	2.17115	2.41909e-11	-1.24698	2.09959
133877097	rs75206103	3.34478e-12	-0.719409	-0.421496	4.09282e-11	-2.01672	-0.181665	2.1729e-12	-1.42214	-0.135164
133877386	rs647198	1.30864e-12	-1.91306	-0.166263	5.22418e-11	-1.6532	-0.301122	1.04181e-12	-1.93626	-0.356152
133877424	rs12805690	2.59849e-12	-1.39338	-3.05587e-10	5.48247e-10	0.396523	-3.05587e-10	7.48358e-12	-0.320655	-3.05587e-10
133877425	rs12805364	2.61043e-12	-1.38879	-3.05587e-10	5.53142e-10	0.405412	-3.05587e-10	7.53969e-12	-0.313186	-3.05587e-10
133877553	rs524588	4.00025e-13	-1.84977	-1.41476	1.2939e-11	-1.92666	-1.42329	3.24956e-13	-2.03964	-1.41779
133879180	rs651203	1.38035e-11	-1.82299	2.09961	9.11727e-10	-1.2576	2.16273	2.55635e-11	-1.2081	2.1159
133879612	rs679024	1.52696e-11	-1.82299	2.20055	9.90319e-10	-1.2576	2.24542	2.77256e-11	-1.2081	2.19709
133879623	rs679033	1.52696e-11	-1.82299	2.20055	9.90319e-10	-1.2576	2.24542	2.77256e-11	-1.2081	2.19709
133879683	rs679105	1.5405e-11	-1.83064	2.21703	1.01156e-09	-1.27214	2.28119	2.83281e-11	-1.2231	2.23359
133879714	rs497741	1.5301e-11	-1.83741	2.21703	9.98523e-10	-1.28512	2.28119	2.79515e-11	-1.23649	2.23359
133879930	rs142117747	4.11938e-11	-2.27905e-10	1.36998	2.1267e-09	-2.27905e-10	1.75213	5.3883e-11	-2.27905e-10	1.65345
133880989	rs4936219	4.57573e-10	0.936266	2.84137	1.01341e-09	-1.43137	2.44225	3.22221e-11	-1.81093	2.95022
133881446	rs620436	4.20573e-13	-1.9266	-1.28784	2.59402e-11	-1.48297	-1.17144	7.02451e-13	-1.40653	-1.28001
133882138	rs561836	4.25416e-13	-1.92719	-1.2758	2.5267e-11	-1.52523	-1.15547	7.00276e-13	-1.42198	-1.26767
133882202	rs673235	4.74067e-13	-1.79356	-1.30115	1.56208e-11	-1.82346	-1.33814	4.12113e-13	-1.99592	-1.22391
133882888	rs659896	5.23794e-11	-2.03348	3.64369	2.7646e-09	-1.71654	3.73099	6.81017e-11	-1.91531	3.80294
133882921	rs479721	4.87744e-10	-0.175382	4.01687	1.47155e-08	-0.474738	4.16119	3.56027e-10	-0.635348	4.17699
133882954	rs479821	2.1321e-09	1.1925	4.12406	3.6986e-08	0.338308	4.26978	1.1447e-09	0.423802	4.28573
133883070	rs604241	4.22893e-10	-0.360324	4.05914	1.37463e-08	-0.595526	4.21385	3.31906e-10	-0.790223	4.26171
133883212	rs144333889	1.85366e-12	-1.73114	-3.05587e-10	7.70164e-11	-1.56618	-3.05587e-10	1.77078e-12	-1.76195	-3.05587e-10
133883580	rs73040213	2.4527e-09	5.45664	-3.05587e-10	1.21541e-09	1.19263	-3.05587e-10	1.01153e-10	2.28326	-3.05587e-10
133883761	rs629164	1.14119e-09	0.807643	3.88388	3.34471e-08	0.481222	4.0263	9.44815e-10	0.461811	4.05581
133883893	rs11607468	3.50652e-12	-0.680171	-0.413509	4.08427e-11	-2.01385	-0.186626	2.27527e-12	-1.37768	-0.133584
133884019	rs627899	1.26132e-09	0.832903	3.9587	3.68065e-08	0.477696	4.12553	1.0898e-09	0.53002	4.13036
133884137	rs619091	5.97857e-07	5.77786	5.17494	3.48356e-07	1.85457	4.9962	1.79212e-08	1.72087	5.7395
133884207	rs619534	6.09345e-10	0.834267	3.22981	1.57321e-08	0.367363	3.38589	6.02658e-10	0.687792	3.38019
133884523	rs78971498	3.48145e-12	-0.734314	-0.366543	4.28321e-11	-2.01814	-0.134774	2.33527e-12	-1.40459	-0.0806542
133885240	rs71477472	2.96731e-12	-1.26065	-3.05587e-10	5.45596e-10	0.391676	-3.05587e-10	8.64565e-12	-0.176311	-3.05587e-10
133885259	rs118020883	1.7757e-12	-1.77411	-3.05587e-10	7.34009e-11	-1.61427	-3.05587e-10	1.66675e-12	-1.82249	-3.05587e-10
133887799	rs627455	8.58598e-12	-0.683973	0.485799	5.93708e-10	0.0908284	0.385356	8.82127e-12	-0.506292	0.350091
133890469	rs4937864	5.86717e-10	1.08079	2.94545	1.34661e-09	-1.24986	2.545	3.63766e-11	-1.81246	3.07302
133890803	rs79444669	1.96521e-12	-0.626608	-1.0461	1.87384e-11	-1.9973	-0.982332	1.13148e-12	-1.37207	-0.837771
133891409	rs669067	4.90221e-13	-1.67202	-1.38919	1.18431e-11	-2.03536	-1.4031	3.56531e-13	-2.0417	-1.323
133891688	rs667712	3.57413e-13	-1.94134	-1.43583	1.22162e-11	-1.96984	-1.4376	3.27466e-13	-2.01224	-1.4375
133892043	rs140629813	1.60556e-12	-1.87483	-3.05587e-10	1.12646e-10	-1.18595	-3.05587e-10	2.35474e-12	-1.47694	-3.05587e-10
133892478	rs11607396	2.68646e-12	-0.826292	-0.533788	3.74835e-11	-2.02647	-0.259828	1.78553e-12	-1.50707	-0.246581
133892662	rs678998	1.86483e-09	1.31309	3.86953	6.19198e-08	1.16579	3.9576	1.54636e-09	1.14238	3.86791
133892911	rs75883489	1.98138e-12	-0.608166	-1.05634	1.78888e-11	-1.99064	-1.03539	1.0152e-12	-1.40886	-0.909415
133892964	rs612737	1.40368e-11	-0.729283	1.02266	1.26934e-09	0.420932	0.815122	1.3763e-11	-0.444501	0.733115
133892969	rs149917570	8.12637e-12	-0.25319	-3.05587e-10	2.88499e-10	-0.245511	-3.05587e-10	1.71445e-12	-1.79427	-3.05587e-10
133892980	rs58406308	2.33092e-12	-0.882602	-0.61944	3.49407e-11	-1.99987	-0.356677	1.82164e-12	-1.37779	-0.355845
133893215	rs11607952	2.37668e-12	-0.847812	-0.634789	3.38155e-11	-2.01495	-0.37433	1.69337e-12	-1.43314	-0.373505
133893279	rs146416481	2.88366e-12	-2.27905e-10	-1.28924	8.97968e-11	-2.27905e-10	-1.41265	2.62578e-12	-2.27905e-10	-1.36799
133893371	rs71472111	8.14517e-12	-0.250879	-3.05587e-10	2.14188e-09	1.75924	-3.05587e-10	3.90511e-11	1.3315	-3.05587e-10
133893928	rs78103586	3.04551e-12	-1.23463	-3.05587e-10	4.08731e-10	0.102855	-3.05587e-10	1.91674e-11	0.619843	-3.05587e-10
133894158	rs35190975	8.21061e-12	-0.242878	-3.05587e-10	2.16699e-09	1.77089	-3.05587e-10	3.94821e-11	1.34248	-3.05587e-10
133894833	rs74365599	3.02042e-12	-2.27905e-10	-1.24291	1.04178e-10	-2.27905e-10	-1.26411	2.74496e-12	-2.27905e-10	-1.3236
133894987	rs74633292	3.00556e-12	-2.27905e-10	-1.24784	1.21468e-10	-2.27905e-10	-1.11055	3.43257e-12	-2.27905e-10	-1.10006
133895344	rs138404240	1.38087e-12	-2.02559	-3.05587e-10	9.0624e-11	-1.40348	-3.05587e-10	2.82787e-12	-1.29384	-3.05587e-10
133895386	rs75183845	2.19918e-12	-0.612607	-0.947614	2.40365e-11	-1.55485	-1.17578	8.9125e-13	-1.41518	-1.03332
133895735	rs61908451	1.70014e-12	-1.81759	-3.05587e-10	4.90672e-11	-2.01701	-3.05587e-10	1.53966e-12	-1.9018	-3.05587e-10
133896045	rs144546913	2.81638e-12	-2.27905e-10	-1.31285	9.4176e-11	-2.27905e-10	-1.36504	2.65163e-12	-2.27905e-10	-1.35819
133896132	rs117588338	3.20505e-12	-2.27905e-10	-1.18358	1.04498e-10	-2.27905e-10	-1.26104	2.95329e-12	-2.27905e-10	-1.25045
133896537	rs486111	6.02905e-13	-1.58926	-1.26504	8.06403e-11	-0.348065	-1.17214	8.24391e-13	-1.3454	-1.18108
133896626	rs145959276	1.45996e-12	-1.9699	-3.05587e-10	6.28436e-11	-1.76955	-3.05587e-10	1.36815e-12	-2.01991	-3.05587e-10
133896873	rs682386	3.42611e-13	-1.98622	-1.43324	1.1856e-11	-2.00352	-1.43385	3.24711e-13	-2.02368	-1.43451
133896965	rs74380652	2.04933e-12	-0.937346	-0.693446	3.18897e-11	-2.0328	-0.41512	1.3508e-12	-1.58898	-0.443689
133897089	rs80092584	6.41999e-13	-1.43275	-1.35872	1.21295e-11	-2.03318	-1.38138	3.72459e-13	-2.04101	-1.27999
133897253	rs1940394	6.53565e-12	-2.27905e-10	-0.471033	2.14211e-10	-2.27905e-10	-0.543241	5.89333e-12	-2.27905e-10	-0.559546
133897382	rs724095	2.00764e-08	4.61181	2.94719	4.73374e-08	2.37139	2.48346	9.08963e-10	1.52328	2.95566
133897972	rs7127632	1.73761e-08	4.2976	3.11694	4.90937e-08	2.24721	2.64408	9.62477e-10	1.41057	3.12557
133899614	rs7938718	2.06345e-08	4.5262	3.06022	5.48719e-08	2.47782	2.52473	1.09413e-09	1.66003	3.00432
133899729	rs7938834	2.24136e-08	4.55969	3.10943	6.13144e-08	2.50561	2.60795	1.22269e-09	1.68519	3.09025
133900265	rs585939	2.74709e-12	-1.33776	-3.05587e-10	4.46516e-10	0.191273	-3.05587e-10	2.05975e-11	0.691801	-3.05587e-10
133900492	rs7942638	1.31467e-11	0.22787	-3.05587e-10	4.45041e-09	2.49055	-3.05587e-10	8.44387e-11	2.10266	-3.05587e-10
133901174	rs142517745	2.17649e-12	-1.57059	-3.05587e-10	6.67352e-10	0.593115	-3.05587e-10	3.64505e-12	-1.04	-3.05587e-10
133901203	rs75906836	1.79429e-10	2.84147	-3.05587e-10	3.59599e-10	-0.0252145	-3.05587e-10	6.24463e-12	-0.501645	-3.05587e-10
133901338	rs611504	4.29521e-11	-1.88771	3.29949	4.33418e-09	-0.88627	3.35035	2.62838e-10	0.114775	3.12339
133901436	rs611976	3.60373e-13	-1.93202	-1.4369	1.2874e-11	-1.91796	-1.43704	3.38085e-13	-1.98018	-1.43764
133901772	rs1007024	1.72767e-08	2.37072	5.03809	3.93164e-08	-0.108854	4.77805	9.10697e-09	1.46449	5.31894
133901854	rs608838	1.71223e-11	1.5738	-1.08173	2.51748e-11	-1.52185	-1.16251	1.44711e-12	-1.02287	-0.940933
133901920	rs12417643	7.65081e-11	-1.1897	3.17879	1.25525e-09	-1.78834	3.01323	2.26172e-11	-2.04182	2.82716
133902912	rs12361880	1.22567e-11	-0.970476	1.12825	3.99306e-10	-0.689527	0.769053	2.47084e-11	-0.1995	1.07328
133903734	rs558007	1.74143e-12	-1.7936	-3.05587e-10	6.9991e-11	-1.66184	-3.05587e-10	1.70587e-12	-1.79929	-3.05587e-10
133904185	rs2236657	7.26062e-09	2.70738	3.83454	8.12432e-09	-0.0731353	3.16555	1.9649e-09	1.60007	3.64977
133904459	rs144773657	2.29578e-12	-1.51723	-3.05587e-10	7.55622e-10	0.717339	-3.05587e-10	3.93738e-12	-0.96285	-3.05587e-10
133905099	rs76980973	2.67255e-12	-2.27905e-10	-1.36527	9.86656e-11	-2.27905e-10	-1.31847	2.7006e-12	-2.27905e-10	-1.33989
133905234	rs12281234	5.86265e-13	-1.8557	-1.02658	3.62138e-11	-1.49244	-0.82832	8.6336e-13	-1.6331	-0.847192
133905334	rs687187	6.12264e-11	3.17583	-1.40956	8.00038e-11	-0.0911353	-1.43699	5.09901e-12	0.70597	-1.41029
133905580	rs12363010	1.65964e-12	-1.8417	-3.05587e-10	5.12676e-11	-1.97314	-3.05587e-10	1.57661e-12	-1.87809	-3.05587e-10
133905592	rs112466467	1.46817e-12	-1.96429	-3.05587e-10	5.1168e-11	-1.97509	-3.05587e-10	1.41052e-12	-1.98941	-3.05587e-10
133905962	rs3132800	9.3395e-13	-1.20903	-1.20761	1.45712e-11	-1.97387	-1.25729	5.08381e-13	-1.90243	-1.10746
133906047	rs3132823	8.24327e-11	3.49206	-1.42838	1.0852e-10	0.213128	-1.43639	5.11655e-12	0.728804	-1.42969
133906264	rs11223668	1.06388e-07	5.44745	3.77909	2.60731e-07	3.52257	3.03847	6.9302e-08	5.24405	3.56881
133906302	rs111988095	1.96064e-12	-1.67503	-3.05587e-10	5.82363e-11	-1.84569	-3.05587e-10	3.42103e-12	-1.10343	-3.05587e-10
133906403	rs75579389	5.61061e-12	-2.27905e-10	-0.623644	2.9955e-10	-2.27905e-10	-0.20792	8.39305e-12	-2.27905e-10	-0.205963
133906419	rs78740049	1.37053e-11	0.269478	-3.05587e-10	1.23382e-10	-1.09492	-3.05587e-10	4.73335e-12	-0.778734	-3.05587e-10
133906529	rs880483	2.58557e-10	-0.978213	4.18502	4.19527e-09	-1.36728	3.79879	3.20752e-10	-0.934265	4.37156
133906794	rs3893083	4.02959e-08	3.11211	5.14359	7.41986e-08	0.583314	4.72098	1.80296e-08	2.06269	5.40372
133907175	rs56365738	2.23132e-10	3.05946	-3.05587e-10	2.30866e-10	-0.468365	-3.05587e-10	2.17273e-11	0.745204	-3.05587e-10
133907340	rs11223669	1.23412e-11	0.164638	-3.05587e-10	1.06671e-10	-1.24045	-3.05587e-10	3.03694e-12	-1.22252	-3.05587e-10
133907344	rs141091170	1.4226e-12	-1.99582	-3.05587e-10	6.10168e-11	-1.79905	-3.05587e-10	1.63017e-12	-1.84468	-3.05587e-10
133907345	rs879601	3.28252e-11	2.53575	-1.39286	1.69664e-10	0.547732	-1.32411	6.8168e-12	0.886156	-1.30013
133907912	rs36016102	7.22161e-12	-0.371227	-3.05587e-10	1.68182e-09	1.51743	-3.05587e-10	4.32343e-11	1.43327	-3.05587e-10
133908374	rs1260049	4.65076e-13	-2.04043	-1.07343	2.3915e-11	-1.83009	-0.905603	5.61987e-13	-2.01432	-0.895321
133909341	rs1144231	5.16172e-13	-2.01037	-0.999245	2.25047e-11	-1.94214	-0.854335	5.95213e-13	-2.03824	-0.813965
133909657	rs1144232	4.90293e-13	-2.02692	-1.03413	2.31219e-11	-1.87817	-0.891253	5.71959e-13	-2.04173	-0.850327
133909733	rs2276073	2.04283e-10	-1.54791	4.51911	3.08926e-09	-1.95257	4.07806	2.52744e-10	-1.23785	4.43686
133909881	rs574524	1.08951e-10	3.28861	-0.946011	2.10714e-09	2.62673	-0.883849	7.31061e-11	2.84429	-0.885748
133910549	rs3168117	1.01987e-12	-1.41576	-0.912866	3.54633e-11	-1.21749	-1.12421	1.36794e-12	-0.9619	-1.05816
133910817	rs71477475	5.28086e-12	-0.684216	-3.05587e-10	1.69056e-10	-0.779975	-3.05587e-10	3.88493e-12	-0.976262	-3.05587e-10
133911204	rs77945499	3.58259e-12	-1.07222	-3.05587e-10	1.61333e-10	-0.826732	-3.05587e-10	3.93609e-12	-0.963179	-3.05587e-10
133911794	rs145038796	1.43388e-12	-1.98792	-3.05587e-10	5.68044e-11	-1.87059	-3.05587e-10	1.61857e-12	-1.85182	-3.05587e-10
133912150	rs186350363	7.41972e-12	-2.27905e-10	-0.344163	3.8853e-10	-2.27905e-10	0.0521676	9.50812e-12	-2.27905e-10	-0.0812212
133912410	rs55674758	1.36697e-11	0.266874	-3.05587e-10	1.17534e-10	-1.14347	-3.05587e-10	4.16291e-12	-0.907152	-3.05587e-10
133912710	rs7941262	2.68464e-12	-2.27905e-10	-1.36076	9.98126e-11	-2.27905e-10	-1.30691	2.82165e-12	-2.27905e-10	-1.29605
133913064	rs12793703	1.76096e-12	-1.78245	-3.05587e-10	1.58079e-10	-0.847106	-3.05587e-10	3.09999e-12	-1.20197	-3.05587e-10
133913466	rs59212866	3.45275e-13	-2.04177	-1.36995	1.66592e-11	-1.73769	-1.35955	4.11522e-13	-1.86707	-1.35419
133913985	rs7127134	2.73926e-12	-1.28884	-0.0517737	4.58815e-11	-1.99078	-0.0933571	1.70758e-12	-1.73096	-0.0673235
133914040	rs1784502	4.50055e-12	-0.951731	0.107627	1.13535e-10	-1.45919	0.281096	1.24526e-11	0.165253	0.0233133
133914218	rs1784395	4.96439e-12	-0.983878	0.237865	1.23834e-10	-1.43657	0.345302	1.11053e-11	-0.0463039	0.12036
133915265	rs1564848	1.36582e-12	-0.703673	-1.33287	2.27888e-11	-1.45738	-1.32655	2.04486e-12	-0.318433	-1.29961
133915783	rs7927885	4.8525e-12	-1.02456	0.25575	5.98387e-11	-2.0283	0.209751	2.01311e-12	-1.87224	0.238557
133915974	rs182145059	2.08115e-12	-1.61538	-3.05587e-10	3.01543e-10	-0.201289	-3.05587e-10	4.12319e-12	-0.91674	-3.05587e-10
133916305	rs1146198	2.86475e-12	-1.26281	-0.0330111	8.29122e-11	-1.54429	0.0518648	5.26873e-12	-0.534308	-0.137271
133916543	rs57921965	1.84804e-12	-1.73418	-3.05587e-10	2.33151e-10	-0.458518	-3.05587e-10	3.37915e-12	-1.11574	-3.05587e-10
133917104	rs141919179	1.93984e-12	-1.6857	-3.05587e-10	2.59674e-10	-0.350777	-3.05587e-10	3.67092e-12	-1.03293	-3.05587e-10
133917470	rs79468019	1.4037e-12	-2.00919	-3.05587e-10	4.95759e-11	-2.0067	-3.05587e-10	1.42406e-12	-1.97986	-3.05587e-10
133918241	rs75701441	7.384e-10	4.25618	-3.05587e-10	9.11303e-10	0.904672	-3.05587e-10	5.16356e-11	1.61084	-3.05587e-10
133918496	rs1146199	1.57351e-12	-0.600622	-1.29437	2.44804e-11	-1.43483	-1.2775	1.78613e-12	-0.479863	-1.27345
133918788	rs71472112	3.20223e-11	1.11813	-3.05587e-10	4.09378e-10	0.104437	-3.05587e-10	1.0706e-11	0.0374409	-3.05587e-10
133919127	rs71486976	1.45372e-12	-1.97418	-3.05587e-10	4.98375e-11	-2.00144	-3.05587e-10	1.39028e-12	-2.00386	-3.05587e-10
133919166	rs147834844	3.1528e-12	-1.20001	-3.05587e-10	5.47424e-11	-1.90756	-3.05587e-10	1.40276e-12	-1.99493	-3.05587e-10
133919721	rs7126672	2.37013e-12	-1.37651	-0.10885	7.89287e-11	-1.62929	0.0876288	3.88044e-12	-0.767263	-0.210157
133921123	rs12276797	1.4157e-12	-2.00068	-3.05587e-10	4.91895e-11	-2.01452	-3.05587e-10	1.4091e-12	-1.99041	-3.05587e-10
133921465	rs2846633	7.33345e-12	1.04151	-1.39737	2.41376e-11	-1.38793	-1.33851	4.30374e-12	0.53089	-1.40477
133921647	rs10894772	3.31291e-12	-1.15575	0.00527467	1.0901e-10	-1.3686	0.149841	3.98948e-12	-1.00953	0.0598286
133922706	rs138303318	1.37273e-12	-2.0315	-3.05587e-10	5.1722e-11	-1.96432	-3.05587e-10	1.41683e-12	-1.98494	-3.05587e-10
133923298	rs2017948	4.98781e-11	2.99308	-1.43181	5.20623e-10	1.7466	-1.40177	1.02218e-11	1.41817	-1.42701
133923605	rs1784389	1.4002e-11	1.44939	-1.15849	4.37086e-11	-1.01712	-1.11554	2.54311e-12	-0.234622	-1.16536
133924039	rs1784390	2.20273e-11	0.579016	0.164962	1.82483e-10	-1.02215	0.318605	7.6224e-12	-0.525893	0.223617
133924638	rs34174902	6.143e-11	3.20691	-1.43731	4.84987e-10	1.69334	-1.41942	9.4707e-12	1.3506	-1.43577
133924689	rs12270892	8.84661e-12	-0.354711	0.186441	6.74774e-11	-1.98424	0.285826	2.9226e-12	-1.66475	0.403856
133924888	rs12270911	1.34209e-11	-0.212902	0.461408	1.07458e-10	-1.8994	0.666292	4.68431e-12	-1.51188	0.722731
133925182	rs12790084	5.04181e-13	-1.98402	-1.0491	2.27739e-11	-1.86319	-0.921399	4.77508e-13	-2.03591	-1.03664
133925556	rs146323495	1.64567e-12	-1.85016	-3.05587e-10	5.51853e-11	-1.89951	-3.05587e-10	1.94572e-12	-1.66773	-3.05587e-10
133926026	rs11223673	5.33101e-13	-1.96954	-1.0078	2.53565e-11	-1.83318	-0.843991	5.04525e-13	-2.0418	-0.975703
133926704	rs1784391	5.27207e-12	0.597609	-1.28349	6.61756e-11	-0.441201	-1.27669	7.14724e-12	0.857343	-1.22398
133927154	rs67559465	5.56805e-11	3.09988	-1.42855	6.56332e-10	1.9714	-1.39494	1.09012e-11	1.47203	-1.41652
133927714	rs59054177	1.1075e-11	-1.07371	1.13009	1.86377e-10	-1.9372	1.25477	8.43816e-12	-1.63284	1.43224
133927788	rs58777499	1.42356e-11	-0.380106	0.687547	1.2152e-10	-1.91063	0.800503	6.19172e-12	-1.49955	0.989397
133927789	rs1260057	8.30119e-12	1.1691	-1.401	2.21e-11	-1.48045	-1.33418	4.65657e-12	0.624467	-1.41956
133927814	rs112381654	1.52131e-12	-1.92873	-3.05587e-10	4.81574e-11	-2.03573	-3.05587e-10	1.33937e-12	-2.04117	-3.05587e-10
133928061	rs75395822	5.54643e-11	3.09988	-1.43244	6.51204e-10	1.9714	-1.40278	1.08434e-11	1.47203	-1.42184
133928189	rs11223674	1.42949e-11	-0.380106	0.691705	1.22039e-10	-1.91063	0.80477	6.21929e-12	-1.49955	0.99384
133928249	rs12226601	1.52349e-11	-0.212662	0.587948	1.98641e-10	-1.4055	0.786798	7.03108e-12	-1.07043	0.687407
133928265	rs12803490	5.56051e-11	3.09988	-1.4299	6.54365e-10	1.9714	-1.39794	1.08784e-11	1.47203	-1.41862
133928704	rs4937866	1.47276e-11	-0.2373	0.578717	1.93897e-10	-1.42	0.777125	6.84113e-12	-1.08837	0.677952
133928770	rs11223675	1.19278e-11	-1.11937	1.24994	2.12266e-10	-1.92982	1.37746	9.99819e-12	-1.58982	1.55886
133929556	rs1146200	6.01974e-12	0.856419	-1.40968	1.89297e-11	-1.62725	-1.34222	3.32017e-12	0.290553	-1.4239
133929987	rs10894773	9.2235e-13	-1.72266	-0.706478	5.64635e-11	-1.04593	-0.830677	9.57792e-13	-1.69009	-0.686402
133930590	rs78068339	1.50252e-12	-1.94116	-3.05587e-10	4.79849e-11	-2.03932	-3.05587e-10	1.33887e-12	-2.04154	-3.05587e-10
133930785	rs80088979	1.44994e-12	-1.97678	-3.05587e-10	4.79635e-11	-2.03976	-3.05587e-10	1.34366e-12	-2.03797	-3.05587e-10
133930800	rs117114159	2.6668e-12	-2.27905e-10	-1.36742	9.06815e-11	-2.27905e-10	-1.40285	2.62762e-12	-2.27905e-10	-1.36729
133931013	rs585166	4.54533e-13	-1.70242	-1.43437	1.23544e-11	-2.0194	-1.37679	4.40868e-13	-1.71482	-1.43756
133931710	rs143236689	1.38105e-12	-2.02546	-3.05587e-10	4.87378e-11	-2.02375	-3.05587e-10	1.37154e-12	-2.01743	-3.05587e-10
133932311	rs147423409	1.63798e-12	-1.85484	-3.05587e-10	6.64711e-11	-1.71344	-3.05587e-10	2.18263e-12	-1.55284	-3.05587e-10
133932333	rs12275749	2.14234e-11	-0.192517	0.908695	1.45816e-10	-1.88734	0.959484	7.58063e-12	-1.49297	1.1852
133932652	rs661820	3.15082e-11	2.41305	-1.31111	1.38429e-10	0.340126	-1.31997	6.17062e-12	0.863274	-1.37684
133932785	rs11601844	1.06391e-10	3.75627	-1.43746	1.15193e-09	2.55361	-1.41462	1.84947e-11	2.01808	-1.43396
133932801	rs79809863	1.50766e-12	-1.93775	-3.05587e-10	4.79618e-11	-2.0398	-3.05587e-10	1.33863e-12	-2.04172	-3.05587e-10
133933568	rs7941172	1.84317e-11	0.725018	-0.15925	1.75189e-10	-0.678759	-0.0655792	5.69934e-12	-0.498573	-0.0944426
133933616	rs12277727	5.39318e-11	-0.528745	2.16816	4.63882e-10	-1.90831	2.13773	1.62513e-11	-1.65633	2.11113
133933790	rs191299854	3.4307e-12	-2.27905e-10	-1.11554	1.19554e-10	-2.27905e-10	-1.12643	3.46458e-12	-2.27905e-10	-1.09077
133934413	rs636162	3.52092e-12	0.141295	-1.23088	2.156e-11	-1.60077	-1.23859	2.88999e-12	-0.0165663	-1.25555
133934507	rs117160989	2.55761e-12	-2.27905e-10	-1.40923	9.16897e-11	-2.27905e-10	-1.39179	2.50685e-12	-2.27905e-10	-1.41434
133934962	rs643843	5.97515e-11	3.12916	-1.38727	3.07893e-10	1.25469	-1.43514	1.25397e-10	3.91072	-1.4126
133934995	rs694410	4.18124e-10	4.68733	-0.999855	5.05429e-09	3.39655	-0.778764	1.27012e-11	1.0939	-0.885573
133935551	rs11223677	5.24522e-13	-1.72965	-1.26392	1.5512e-11	-1.98281	-1.18578	1.67323e-12	-0.58475	-1.23386
133935635	rs11607765	2.17864e-10	3.73481	-0.699249	1.01013e-09	1.53228	-0.524649	2.56704e-11	1.72283	-0.810853
133936055	rs7115486	5.14301e-13	-1.7658	-1.24745	1.55845e-11	-1.9979	-1.16603	1.57331e-12	-0.664132	-1.21606
133936487	rs12273384	5.04734e-13	-1.77717	-1.25486	1.53781e-11	-2.00236	-1.1749	1.5214e-12	-0.689685	-1.22405
133936722	rs686008	2.30631e-09	6.26987	-0.874765	4.07767e-10	1.05635	-0.955861	1.06518e-09	5.58486	-0.947327
133937009	rs112381940	1.46312e-12	-1.96773	-3.05587e-10	4.82724e-11	-2.03334	-3.05587e-10	1.35955e-12	-2.02621	-3.05587e-10
133937024	rs1107368	1.94163e-08	8.90172	-1.37615	7.917e-09	4.49057	-1.424	2.72457e-09	6.98956	-1.41286
133937600	rs73040299	2.11345e-12	-1.59998	-3.05587e-10	5.54703e-11	-1.89435	-3.05587e-10	1.80704e-12	-1.74168	-3.05587e-10
133938695	rs117346959	2.99332e-12	-2.27905e-10	-1.25192	1.11623e-10	-2.27905e-10	-1.19508	2.95996e-12	-2.27905e-10	-1.24819
133939307	rs144554045	1.49996e-12	-1.94287	-3.05587e-10	5.68989e-11	-1.86893	-3.05587e-10	1.88574e-12	-1.69905	-3.05587e-10
133939542	rs137931489	2.8293e-12	-1.30827	-3.05587e-10	9.60912e-11	-1.34491	-3.05587e-10	4.88159e-12	-0.747896	-3.05587e-10
133939837	rs11223679	2.11932e-10	2.85146	0.156504	1.98769e-09	1.45071	0.233819	8.6536e-12	-0.152444	-0.0229483
133940150	rs117919989	5.28876e-12	-2.27905e-10	-0.68272	1.8881e-10	-2.27905e-10	-0.669462	5.88763e-12	-2.27905e-10	-0.560514
133940170	rs117247627	6.10971e-12	-2.27905e-10	-0.538425	2.98876e-10	-2.27905e-10	-0.210176	7.08289e-12	-2.27905e-10	-0.375685
133940173	rs646763	1.01925e-07	10.6199	-1.43617	4.88042e-08	6.31369	-1.42833	7.84311e-11	3.46249	-1.43364
133940197	rs35590990	1.42992e-10	2.72065	-0.10616	6.37383e-10	0.744986	-0.197819	2.00917e-11	0.913532	-0.246595
133941046	rs641501	1.33054e-08	8.56589	-1.41827	5.85391e-09	4.20166	-1.437	1.7635e-09	6.57723	-1.43554
133941104	rs583109	2.20894e-08	9.067	-1.41245	8.89269e-09	4.61841	-1.43563	3.1019e-09	7.13977	-1.43336
133941411	rs595102	1.32909e-08	8.56589	-1.41936	5.85282e-09	4.20166	-1.43719	1.76289e-09	6.57723	-1.43589
133941545	rs34671397	1.8818e-10	2.95924	-0.0701416	8.22263e-10	0.964911	-0.163054	2.24699e-11	0.991327	-0.212516
133942340	rs76745913	8.06196e-12	-0.261147	-3.05587e-10	5.40521e-10	0.38233	-3.05587e-10	6.13669e-12	-0.519082	-3.05587e-10
133942800	rs670123	1.26645e-08	8.51867	-1.42042	5.64381e-09	4.16545	-1.43734	1.6889e-09	6.53467	-1.4362
133943474	rs617391	1.4001e-08	8.61794	-1.41936	6.09136e-09	4.24161	-1.43719	1.84758e-09	6.62415	-1.43589
133943706	rs618378	3.78702e-08	9.61404	-1.42042	1.44244e-08	5.10381	-1.43734	5.06385e-09	7.63272	-1.4362
133944023	rs4936220	4.14961e-13	-1.97217	-1.25571	1.4716e-11	-2.03707	-1.1842	4.84333e-13	-1.84705	-1.2113
133944200	rs74580731	3.54254e-12	-2.27905e-10	-1.08346	1.09111e-10	-2.27905e-10	-1.21784	3.4567e-12	-2.27905e-10	-1.09305
133944695	rs77533619	3.24868e-12	-2.27905e-10	-1.17005	1.15402e-10	-2.27905e-10	-1.16179	3.1203e-12	-2.27905e-10	-1.19544
133944699	rs77969086	3.24868e-12	-2.27905e-10	-1.17005	1.15402e-10	-2.27905e-10	-1.16179	3.1203e-12	-2.27905e-10	-1.19544
133944987	rs7358529	6.40688e-13	-1.60144	-1.19208	1.82346e-11	-1.90633	-1.10055	2.44684e-12	-0.282003	-1.15657
133945291	rs682833	4.42415e-08	9.76954	-1.42042	1.62938e-08	5.22568	-1.43734	5.83481e-09	7.77443	-1.4362
133945422	rs670332	3.9814e-08	9.66409	-1.42042	1.50011e-08	5.14301	-1.43734	5.30014e-09	7.67833	-1.4362
133945730	rs671974	8.86666e-08	10.482	-1.43762	5.15719e-08	6.35865	-1.41812	1.38413e-10	4.02318	-1.4263
133946270	rs603009	3.98562e-08	9.66409	-1.41936	1.50034e-08	5.14301	-1.43719	5.30182e-09	7.67833	-1.43589
133946339	rs117874575	1.35889e-12	-2.04164	-3.05587e-10	6.237e-11	-1.77712	-3.05587e-10	1.86261e-12	-1.71139	-3.05587e-10
133946638	rs532810293	2.60483e-12	-2.27905e-10	-1.39094	9.06899e-11	-2.27905e-10	-1.40276	2.63675e-12	-2.27905e-10	-1.36382
133946713	rs1267746	1.08962e-07	10.688	-1.4376	7.3171e-08	6.71162	-1.42127	1.7989e-10	4.28765	-1.42867
133946837	rs11223683	2.17984e-10	3.01064	0.0254798	1.98857e-09	1.58538	0.0995878	8.44945e-12	-0.0530512	-0.146215
133947253	rs2509224	7.15556e-13	-1.26005	-1.42295	2.50095e-11	-1.25936	-1.43159	3.8896e-13	-1.84006	-1.43759
133947505	rs10750554	3.9814e-08	9.66409	-1.42042	1.50011e-08	5.14301	-1.43734	5.30014e-09	7.67833	-1.4362
133947534	rs7358423	3.9814e-08	9.66409	-1.42042	1.50011e-08	5.14301	-1.43734	5.30014e-09	7.67833	-1.4362
133947732	rs10894777	6.38921e-13	-1.61672	-1.17956	1.83485e-11	-1.91475	-1.08591	2.40488e-12	-0.312686	-1.14318
133948080	rs187263525	1.65079e-12	-1.84705	-3.05587e-10	7.34499e-11	-1.6136	-3.05587e-10	1.99883e-12	-1.64081	-3.05587e-10
133948133	rs150290629	2.11666e-10	2.99392	0.0127838	1.93526e-09	1.57122	0.0865735	8.26222e-12	-0.0635331	-0.158141
133948617	rs118048650	2.12199e-11	0.706636	-3.05587e-10	1.86839e-09	1.62263	-3.05587e-10	1.69048e-11	0.494229	-3.05587e-10
133948826	rs657838	4.20725e-08	9.71927	-1.42042	1.5664e-08	5.18626	-1.43734	5.57347e-09	7.72861	-1.4362
133948981	rs671800	5.68854e-08	10.0188	-1.41827	2.04736e-08	5.45369	-1.437	8.22265e-09	8.11682	-1.43554
133949344	rs117034809	1.88315e-12	-1.71536	-3.05587e-10	6.87326e-11	-1.67998	-3.05587e-10	1.34291e-12	-2.03853	-3.05587e-10
133949450	rs143952788	7.62533e-12	-0.316829	-3.05587e-10	2.34373e-10	-0.453291	-3.05587e-10	8.25186e-12	-0.222929	-3.05587e-10
133949565	rs644247	4.43369e-08	9.76954	-1.41827	1.62993e-08	5.22568	-1.437	5.8387e-09	7.77443	-1.43554
133950618	rs654160	9.52485e-08	10.5536	-1.43762	6.5665e-08	6.60016	-1.41804	1.64029e-10	4.19292	-1.42624
133950628	rs117177496	1.12109e-10	2.74156	-0.370397	5.02155e-10	0.760993	-0.452287	1.59214e-11	0.930016	-0.495718
133950824	rs642831	6.3239e-08	10.1257	-1.41936	2.22721e-08	5.53807	-1.43719	9.06789e-09	8.21501	-1.43589
133950966	rs470590	7.5634e-13	-1.20076	-1.4268	2.66161e-11	-1.20005	-1.42864	4.01288e-13	-1.80941	-1.43703
133950967	rs141155239	1.40756e-12	-2.00645	-3.05587e-10	4.81994e-11	-2.03486	-3.05587e-10	1.40638e-12	-1.99235	-3.05587e-10
133951461	rs11223685	6.06176e-12	-0.546303	-3.05587e-10	6.66117e-11	-1.71132	-3.05587e-10	1.40623e-12	-1.99245	-3.05587e-10
133951803	rs470514	4.42415e-08	9.76954	-1.42042	1.62938e-08	5.22568	-1.43734	5.83481e-09	7.77443	-1.4362
133952077	rs143372477	2.17264e-12	-1.57236	-3.05587e-10	5.76228e-11	-1.85629	-3.05587e-10	1.73565e-12	-1.78198	-3.05587e-10
133952125	rs56412659	6.01956e-12	-0.553289	-3.05587e-10	6.63936e-11	-1.7146	-3.05587e-10	1.40446e-12	-1.99371	-3.05587e-10
133952750	rs470956	4.42415e-08	9.76954	-1.42042	1.62938e-08	5.22568	-1.43734	5.83481e-09	7.77443	-1.4362
133953405	rs11603717	6.44551e-13	-1.59401	-1.19349	1.82799e-11	-1.9022	-1.1022	2.47959e-12	-0.267199	-1.15807
133953505	rs2155086	9.85019e-11	2.67896	-0.437186	4.48945e-10	0.713118	-0.51642	1.42347e-11	0.880712	-0.558397
133953659	rs151225438	2.48601e-12	-2.27905e-10	-1.43763	8.75973e-11	-2.27905e-10	-1.43745	2.45367e-12	-2.27905e-10	-1.43578
133954299	rs1940395	2.75051e-12	-2.27905e-10	-1.33652	8.98001e-11	-2.27905e-10	-1.41262	2.61566e-12	-2.27905e-10	-1.37185
133955325	rs647837	3.50103e-10	4.54332	-1.03339	2.28584e-09	3.04808	-1.2238	5.33703e-12	0.544606	-1.2033
133955336	rs12363949	1.75743e-10	2.87269	-0.0519708	1.63439e-09	1.46865	0.0201736	7.20813e-12	-0.139242	-0.218916
133956458	rs621698	7.44569e-08	10.2845	-1.4148	2.52712e-08	5.66347	-1.43625	1.05078e-08	8.3608	-1.4343
133956588	rs659196	5.50781e-08	9.98178	-1.41358	1.92764e-08	5.39237	-1.43594	7.09791e-09	7.96801	-1.43382
133956702	rs470553	5.11885e-13	-1.58729	-1.43067	1.81585e-11	-1.58676	-1.4243	3.37283e-13	-1.98461	-1.43559
133956879	rs630896	7.34354e-13	-1.23174	-1.42533	2.57715e-11	-1.23104	-1.4299	3.94745e-13	-1.82556	-1.43732
133956961	rs470880	5.16825e-08	9.92602	-1.42145	1.84215e-08	5.34853	-1.43746	6.72786e-09	7.91714	-1.43649
133957489	rs470481	7.39633e-08	10.2845	-1.42145	2.52406e-08	5.66347	-1.43746	1.04847e-08	8.3608	-1.43649
133957730	rs470531	5.48205e-08	9.98178	-1.41827	1.92559e-08	5.39237	-1.437	7.08574e-09	7.96801	-1.43554
133958242	rs592902	5.48205e-08	9.98178	-1.41827	1.92559e-08	5.39237	-1.437	7.08574e-09	7.96801	-1.43554
133958375	rs12793689	8.73841e-11	2.61675	-0.494736	4.05141e-10	0.665641	-0.57161	1.2844e-11	0.831806	-0.612295
133958426	rs71486980	4.68015e-11	1.49761	-3.05587e-10	1.86488e-09	1.62075	-3.05587e-10	3.17223e-11	1.12365	-3.05587e-10
133958611	rs471007	7.42826e-08	10.2845	-1.41714	2.52578e-08	5.66347	-1.43678	1.04987e-08	8.3608	-1.43516
133959358	rs1259687	7.85169e-08	10.341	-1.41827	2.64076e-08	5.7082	-1.437	1.10545e-08	8.41277	-1.43554
133960366	rs470855	5.47134e-08	9.98178	-1.42022	1.92539e-08	5.39237	-1.4371	7.08146e-09	7.96801	-1.43614
133960378	rs470780	7.99152e-08	10.3781	-1.43764	5.66368e-08	6.45489	-1.42068	1.4486e-10	4.06963	-1.42723
133961116	rs143752163	1.36295e-12	-2.03866	-3.05587e-10	4.80632e-11	-2.03769	-3.05587e-10	1.36901e-12	-2.01928	-3.05587e-10
133961250	rs626322	7.04877e-08	10.2332	-1.41827	2.42486e-08	5.62291	-1.437	1.00116e-08	8.31366	-1.43554
133961348	rs71486981	1.11667e-10	2.76777	-0.400556	5.1585e-10	0.816869	-0.481257	1.41818e-11	0.842628	-0.524037
133961452	rs674487	5.26433e-11	2.84083	-1.2256	1.45418e-10	0.233627	-1.16422	1.31876e-10	3.79525	-1.24675
133961798	rs2510345	4.91837e-08	9.87543	-1.42042	1.7706e-08	5.30879	-1.43734	6.42632e-09	7.87099	-1.4362
133961946	rs1784500	7.40395e-08	10.2845	-1.42042	2.52437e-08	5.66347	-1.43734	1.04877e-08	8.3608	-1.4362
133962127	rs77739582	7.80801e-11	2.53309	-0.523655	3.69755e-10	0.601954	-0.599316	1.17073e-11	0.766182	-0.639337
133962206	rs11223686	6.88446e-13	-1.53194	-1.18968	1.90261e-11	-1.86665	-1.09774	2.81157e-12	-0.145627	-1.154
133964570	rs470796	5.16825e-08	9.92602	-1.42145	1.84215e-08	5.34853	-1.43746	6.72786e-09	7.91714	-1.43649
133965607	rs631156	2.65688e-10	4.33911	-1.1051	1.81521e-09	2.86875	-1.27499	4.45281e-12	0.41723	-1.25706
133965723	rs630723	1.72032e-10	2.79938	-3.05587e-10	2.98587e-10	-0.21114	-3.05587e-10	9.55864e-12	-0.075922	-3.05587e-10
133966142	rs470836	5.16309e-08	9.92602	-1.42245	1.84198e-08	5.34853	-1.43755	6.72614e-09	7.91714	-1.43675
133966264	rs147212249	5.16703e-12	-2.27905e-10	-0.706006	1.7854e-10	-2.27905e-10	-0.725392	5.59907e-12	-2.27905e-10	-0.610766
133966566	rs117984295	4.55418e-12	-2.27905e-10	-0.832259	1.62361e-10	-2.27905e-10	-0.82038	5.00793e-12	-2.27905e-10	-0.722344
133966713	rs76781792	1.62416e-12	-1.86331	-3.05587e-10	4.82394e-11	-2.03403	-3.05587e-10	4.55603e-12	-0.816916	-3.05587e-10
133966749	rs117710453	3.11155e-12	-2.27905e-10	-1.21318	1.04915e-10	-2.27905e-10	-1.25706	3.22573e-12	-2.27905e-10	-1.16221
133967020	rs11223688	1.4852e-12	-1.95275	-3.05587e-10	7.41944e-11	-1.60351	-3.05587e-10	1.47851e-12	-1.94233	-3.05587e-10
133967378	rs470982	5.15811e-08	9.92602	-1.42341	1.84187e-08	5.34853	-1.43761	6.72465e-09	7.91714	-1.43697
133968076	rs11223689	6.91815e-13	-1.53194	-1.1848	1.91351e-11	-1.86665	-1.09203	2.82628e-12	-0.145627	-1.14878
133968377	rs470437	2.56826e-10	4.31796	-1.11787	1.76607e-09	2.8502	-1.28389	4.35373e-12	0.404105	-1.26644
133968621	rs117622121	5.6094e-11	1.67872	-3.05587e-10	1.62097e-09	1.48058	-3.05587e-10	2.75287e-11	0.981861	-3.05587e-10
133969102	rs470434	5.46746e-08	9.98178	-1.42093	1.98763e-08	5.39237	-1.40529	7.39798e-09	7.96801	-1.39241
133969537	rs470372	7.01937e-08	10.2332	-1.42245	2.42351e-08	5.62291	-1.43755	9.99946e-09	8.31366	-1.43675
133969570	rs470474	5.15811e-08	9.92602	-1.42341	1.84187e-08	5.34853	-1.43761	6.72465e-09	7.91714	-1.43697
133970215	rs470536	7.01937e-08	10.2332	-1.42245	2.42351e-08	5.62291	-1.43755	9.99946e-09	8.31366	-1.43675
133970506	rs75201238	4.8489e-12	-0.769551	-3.05587e-10	1.40247e-10	-0.966799	-3.05587e-10	2.21165e-12	-1.53963	-3.05587e-10
133970561	rs470461	2.43379e-10	4.27365	-1.12733	1.68769e-09	2.81134	-1.29043	4.20668e-12	0.376654	-1.27335
133970659	rs118064002	3.42744e-12	-2.27905e-10	-1.11649	1.279e-10	-2.27905e-10	-1.05895	3.31475e-12	-2.27905e-10	-1.13498
133970758	rs470944	5.15811e-08	9.92602	-1.42341	1.84187e-08	5.34853	-1.43761	6.72465e-09	7.91714	-1.43697
133970873	rs145873987	1.36664e-12	-2.03595	-3.05587e-10	4.97652e-11	-2.00289	-3.05587e-10	1.33888e-12	-2.04153	-3.05587e-10
133971452	rs470522	4.8991e-08	9.87543	-1.42435	1.77006e-08	5.30879	-1.43764	6.42019e-09	7.87099	-1.43716
133971727	rs470694	7.00605e-08	10.2332	-1.42435	2.4233e-08	5.62291	-1.43764	9.99532e-09	8.31366	-1.43716
133971731	rs470388	2.48565e-10	4.29473	-1.12733	1.71917e-09	2.82983	-1.29043	4.26196e-12	0.389707	-1.27335
133972159	rs470456	5.1533e-08	9.92602	-1.42435	1.84182e-08	5.34853	-1.43764	6.72336e-09	7.91714	-1.43716
133972336	rs470451	5.1533e-08	9.92602	-1.42435	1.84182e-08	5.34853	-1.43764	6.72336e-09	7.91714	-1.43716
133973695	rs9666359	7.12962e-13	-1.50794	-1.17869	1.95474e-11	-1.85247	-1.08489	2.97878e-12	-0.0996037	-1.14225
133974134	rs144079249	1.36155e-12	-2.03968	-3.05587e-10	4.87228e-11	-2.02406	-3.05587e-10	1.33856e-12	-2.04177	-3.05587e-10
133974348	rs12794831	4.07059e-11	1.35807	-3.05587e-10	1.77452e-09	1.57108	-3.05587e-10	2.79903e-11	0.998492	-3.05587e-10
133974477	rs651291	1.75534e-11	0.516946	-3.05587e-10	2.44691e-10	-0.410206	-3.05587e-10	5.03518e-12	-0.716918	-3.05587e-10
133974496	rs1143811	4.88771e-08	9.8731	-1.42435	1.49156e-08	5.1376	-1.43764	6.60322e-09	7.8991	-1.43716
133974577	rs1143812	6.71714e-08	10.2037	-1.43703	4.9458e-08	6.31081	-1.41213	1.28927e-10	3.94752	-1.42164
133975643	rs188849552	2.63311e-12	-1.38014	-3.05587e-10	8.45563e-11	-1.47279	-3.05587e-10	5.44901e-12	-0.637934	-3.05587e-10
133975776	rs191736013	1.36248e-12	-2.039	-3.05587e-10	5.16131e-11	-1.96643	-3.05587e-10	1.33877e-12	-2.04161	-3.05587e-10
133976567	rs146270304	8.65893e-11	2.11287	-3.05587e-10	2.22381e-09	1.79678	-3.05587e-10	4.13754e-11	1.38932	-3.05587e-10
133976591	rs141492043	2.49749e-12	-2.27905e-10	-1.43302	8.86283e-11	-2.27905e-10	-1.42575	2.49374e-12	-2.27905e-10	-1.41958
133976662	rs637517	7.8114e-08	10.341	-1.42341	2.63914e-08	5.7082	-1.43761	1.10387e-08	8.41277	-1.43697
133976708	rs148057824	6.16843e-11	2.38941	-0.61568	3.07796e-10	0.493004	-0.67377	9.62665e-12	0.653864	-0.722696
133976873	rs11223690	6.8841e-13	-1.524	-1.19767	1.89369e-11	-1.86198	-1.10711	2.83055e-12	-0.130346	-1.16255
133976971	rs141765155	1.65645e-11	-2.27905e-10	0.458957	6.05567e-10	-2.27905e-10	0.495963	2.11833e-11	-2.27905e-10	0.719845
133977293	rs142311708	6.3729e-12	-2.27905e-10	-0.496249	2.56805e-10	-2.27905e-10	-0.361887	5.65731e-12	-2.27905e-10	-0.600418
133977350	rs470639	6.99974e-08	10.2332	-1.42525	2.42331e-08	5.62291	-1.43764	9.99373e-09	8.31366	-1.43732
133977365	rs470409	6.99974e-08	10.2332	-1.42525	2.42331e-08	5.62291	-1.43764	9.99373e-09	8.31366	-1.43732
133977462	rs470854	7.36054e-13	-1.21791	-1.43685	2.66961e-11	-1.2172	-1.40849	4.01505e-13	-1.81838	-1.42752
133977833	rs470565	7.0126e-08	10.2332	-1.42341	2.42337e-08	5.62291	-1.43761	9.99723e-09	8.31366	-1.43697
133978082	rs76045481	1.68432e-11	0.475641	-3.05587e-10	1.53628e-09	1.42692	-3.05587e-10	1.3591e-11	0.276041	-3.05587e-10
133978396	rs470960	5.16143e-08	9.92602	-1.42277	1.84193e-08	5.34853	-1.43758	6.72742e-09	7.91714	-1.43656
133978454	rs470961	4.8991e-08	9.87543	-1.42435	1.77006e-08	5.30879	-1.43764	6.42019e-09	7.87099	-1.43716
133978710	rs470953	4.8991e-08	9.87543	-1.42435	1.77006e-08	5.30879	-1.43764	6.42019e-09	7.87099	-1.43716
133978900	rs11223692	5.58413e-12	-0.628376	-3.05587e-10	8.55065e-11	-1.46161	-3.05587e-10	1.74812e-12	-1.77483	-3.05587e-10
133978901	rs11223693	5.58413e-12	-0.628376	-3.05587e-10	8.55065e-11	-1.46161	-3.05587e-10	1.74812e-12	-1.77483	-3.05587e-10
133979146	rs147892622	1.37798e-12	-2.02769	-3.05587e-10	4.78647e-11	-2.04182	-3.05587e-10	1.40046e-12	-1.99656	-3.05587e-10
133979340	rs79015910	3.91566e-12	-2.27905e-10	-0.98332	1.40996e-10	-2.27905e-10	-0.961471	3.78263e-12	-2.27905e-10	-1.00295
133980225	rs143167390	4.02488e-12	-2.27905e-10	-0.95581	1.23168e-10	-2.27905e-10	-1.09666	3.62469e-12	-2.27905e-10	-1.0456
133981075	rs1267813	4.8991e-08	9.87543	-1.42435	1.77006e-08	5.30879	-1.43764	6.42019e-09	7.87099	-1.43716
133981391	rs11223694	7.23856e-11	2.49153	-0.557827	3.46735e-10	0.570385	-0.632028	1.09765e-11	0.733645	-0.671252
133981405	rs639165	5.14417e-08	9.92602	-1.42612	1.8419e-08	5.34853	-1.4376	6.72143e-09	7.91714	-1.43745
133981635	rs626717	5.43917e-08	9.98178	-1.42612	1.92443e-08	5.39237	-1.4376	7.07222e-09	7.96801	-1.43745
133981910	rs12363210	5.60953e-12	-0.623838	-3.05587e-10	6.42626e-11	-1.74723	-3.05587e-10	1.38773e-12	-2.0057	-3.05587e-10
133982074	rs11223695	8.39226e-13	-1.70588	-0.817703	1.84486e-11	-2.01577	-0.979442	1.33145e-12	-1.29063	-0.756466
133982139	rs78637865	2.52085e-12	-2.27905e-10	-1.42371	8.90571e-11	-2.27905e-10	-1.42093	2.48629e-12	-2.27905e-10	-1.42258
133982230	rs11604360	7.28029e-13	-1.524	-1.14172	2.0212e-11	-1.86198	-1.04194	3.00469e-12	-0.130346	-1.10285
133982820	rs658544	4.90367e-08	9.87543	-1.42341	1.77011e-08	5.30879	-1.43761	6.42142e-09	7.87099	-1.43697
133982866	rs11604455	6.26541e-11	2.34848	-0.559154	3.10746e-10	0.462073	-0.633299	9.80449e-12	0.621964	-0.672491
133982988	rs621953	4.90367e-08	9.87543	-1.42341	1.77011e-08	5.30879	-1.43761	6.42142e-09	7.87099	-1.43697
133983832	rs1259915	5.45551e-13	-1.51797	-1.43629	1.97784e-11	-1.5174	-1.40821	3.48458e-13	-1.95843	-1.42917
133984119	rs11223697	1.87101e-12	-1.72183	-3.05587e-10	1.3448e-10	-1.00879	-3.05587e-10	1.97026e-12	-1.6552	-3.05587e-10
133984128	rs658450	4.90367e-08	9.87543	-1.42341	1.77011e-08	5.30879	-1.43761	6.42142e-09	7.87099	-1.43697
133984669	rs147506050	2.52516e-12	-2.27905e-10	-1.422	9.06586e-11	-2.27905e-10	-1.4031	2.53402e-12	-2.27905e-10	-1.40356
133984827	rs470882	6.63492e-08	10.1768	-1.42245	2.31804e-08	5.57841	-1.43755	9.49534e-09	8.26193	-1.43675
133985445	rs75246844	4.85346e-12	-2.27905e-10	-0.768611	1.48398e-10	-2.27905e-10	-0.910308	4.55271e-12	-2.27905e-10	-0.817644
133985498	rs470966	4.90841e-08	9.87543	-1.42245	1.77022e-08	5.30879	-1.43755	6.42285e-09	7.87099	-1.43675
133985528	rs470425	5.46698e-13	-1.51512	-1.43705	1.98559e-11	-1.51455	-1.40716	3.49708e-13	-1.95729	-1.42673
133985785	rs470957	3.22596e-09	6.67199	-0.94131	5.18438e-10	1.34574	-1.00512	1.53643e-09	6.01947	-1.01562
133986152	rs12574945	2.00515e-12	-1.93885	0.286267	7.58039e-11	-1.9072	0.325145	2.58895e-12	-1.89232	0.510204
133986159	rs470483	5.66692e-13	-1.47919	-1.43705	2.05824e-11	-1.47861	-1.40716	3.54903e-13	-1.94255	-1.42673
133986339	rs486017	4.04652e-08	9.68234	-1.42245	1.70899e-08	5.2736	-1.43755	5.49237e-09	7.71449	-1.43675
133986445	rs115082297	3.28203e-12	-2.27905e-10	-1.15984	1.16641e-10	-2.27905e-10	-1.1511	3.31136e-12	-2.27905e-10	-1.13601
133986641	rs11223699	7.42456e-13	-1.516	-1.13009	2.05822e-11	-1.85726	-1.02852	3.08908e-12	-0.115005	-1.09049
133986967	rs610684	4.64793e-08	9.81991	-1.42145	1.69486e-08	5.2652	-1.43746	6.10727e-09	7.82036	-1.43649
133987083	rs12363101	5.85055e-12	-0.581768	-3.05587e-10	6.55177e-11	-1.72788	-3.05587e-10	1.39744e-12	-1.99872	-3.05587e-10
133987099	rs611170	4.64793e-08	9.81991	-1.42145	1.69486e-08	5.2652	-1.43746	6.10727e-09	7.82036	-1.43649
133987204	rs622111	6.1591e-08	10.117	-1.43703	4.60404e-08	6.2392	-1.41213	1.21345e-10	3.88691	-1.42164
133987302	rs117605476	1.78567e-12	-1.76851	-3.05587e-10	1.18278e-10	-1.13717	-3.05587e-10	1.84561e-12	-1.72056	-3.05587e-10
133987567	rs116877466	5.28931e-12	-2.27905e-10	-0.682616	1.88521e-10	-2.27905e-10	-0.670994	5.09618e-12	-2.27905e-10	-0.704876
133987594	rs623823	4.91331e-08	9.87543	-1.42145	1.77038e-08	5.30879	-1.43746	6.42448e-09	7.87099	-1.43649
133988632	rs150677680	8.75655e-12	-2.27905e-10	-0.178502	4.25183e-10	-2.27905e-10	0.142316	9.75403e-12	-2.27905e-10	-0.0556868
133988646	rs7942767	7.23563e-13	-1.49891	-1.17296	1.97849e-11	-1.84708	-1.07821	3.04902e-12	-0.0824137	-1.13613
133988779	rs625740	7.03208e-08	10.2332	-1.42064	2.42468e-08	5.62291	-1.43707	1.00079e-08	8.31366	-1.4359
133989012	rs624504	4.91837e-08	9.87543	-1.42042	1.7706e-08	5.30879	-1.43734	6.42632e-09	7.87099	-1.4362
133989017	rs11223700	2.01543e-12	-1.64747	-3.05587e-10	9.07703e-11	-1.40187	-3.05587e-10	1.35421e-12	-2.03015	-3.05587e-10
133989117	rs73042005	1.46863e-12	-1.96397	-3.05587e-10	5.62923e-11	-1.87965	-3.05587e-10	1.44221e-12	-1.96719	-3.05587e-10
133989200	rs470829	5.48221e-13	-1.51251	-1.43687	1.98838e-11	-1.51194	-1.40835	3.49825e-13	-1.95625	-1.42744
133989322	rs73042006	1.35868e-12	-2.04179	-3.05587e-10	4.8138e-11	-2.03613	-3.05587e-10	1.34476e-12	-2.03715	-3.05587e-10
133990164	rs12287552	7.22644e-13	-1.49891	-1.17423	1.97556e-11	-1.84708	-1.07969	3.04489e-12	-0.0824137	-1.13749
133990177	rs11601362	5.54703e-11	2.24792	-0.580374	2.82274e-10	0.386272	-0.653598	8.88926e-12	0.543762	-0.692286
133990450	rs12275818	7.28635e-13	-1.49066	-1.17423	1.98538e-11	-1.84212	-1.07969	3.09293e-12	-0.0667594	-1.13749
133990904	rs147594690	4.55097e-12	-2.27905e-10	-0.832963	1.45976e-10	-2.27905e-10	-0.926763	4.74875e-12	-2.27905e-10	-0.775486
133991156	rs470547	4.91331e-08	9.87543	-1.42145	1.77038e-08	5.30879	-1.43746	6.42448e-09	7.87099	-1.43649
133991305	rs470500	4.65765e-08	9.81991	-1.41936	1.69533e-08	5.2652	-1.43719	6.11096e-09	7.82036	-1.43589
133991827	rs71486988	5.8755e-11	2.30545	-0.580374	2.94773e-10	0.429601	-0.653598	9.29567e-12	0.588468	-0.692286
133992302	rs34478348	3.80436e-11	1.29043	-3.05587e-10	5.00062e-10	0.304529	-3.05587e-10	1.93856e-11	0.631166	-3.05587e-10
133992432	rs9804672	6.43537e-13	-1.54289	-1.24619	1.69649e-11	-1.89301	-1.18605	2.65228e-12	-0.146102	-1.21185
133992497	rs180820255	2.64136e-12	-2.27905e-10	-1.37701	9.13397e-11	-2.27905e-10	-1.39562	2.56887e-12	-2.27905e-10	-1.3899
133992804	rs75269604	2.85867e-12	-1.29795	-3.05587e-10	8.68146e-11	-1.44643	-3.05587e-10	1.78075e-12	-1.75634	-3.05587e-10
133993256	rs470846	6.64154e-08	10.1768	-1.42145	2.31825e-08	5.57841	-1.43746	9.49776e-09	8.26193	-1.43649
133993690	rs470830	5.59488e-13	-1.49248	-1.43656	2.02148e-11	-1.4919	-1.41189	3.52241e-13	-1.94808	-1.42873
133993797	rs78780790	2.57258e-12	-2.27905e-10	-1.40339	9.27397e-11	-2.27905e-10	-1.38041	2.61137e-12	-2.27905e-10	-1.37349
133994048	rs11223702	1.76535e-10	2.93111	-0.105892	1.62474e-09	1.51805	-0.0351474	7.10705e-12	-0.102828	-0.269452
133994183	rs7101690	1.06607e-08	8.3581	-1.43208	9.35822e-09	4.67098	-1.43718	5.91146e-11	3.18001	-1.4339
133994276	rs470952	2.18524e-10	4.47227	-1.43368	2.49911e-10	1.03283	-1.42193	1.7198e-10	4.2501	-1.43609
133994947	rs573776995	2.48817e-12	-2.27905e-10	-1.43676	8.77815e-11	-2.27905e-10	-1.43535	2.45034e-12	-2.27905e-10	-1.43714
133995008	rs10894778	4.56425e-08	9.81777	-1.43748	3.58471e-08	5.99258	-1.41577	9.82383e-11	3.67852	-1.4245
133995182	rs117280057	1.79565e-12	-1.76294	-3.05587e-10	1.1948e-10	-1.12705	-3.05587e-10	1.85678e-12	-1.71452	-3.05587e-10
133995251	rs11223703	1.02205e-08	8.31747	-1.43363	9.05452e-09	4.63835	-1.43754	5.73664e-11	3.15123	-1.43514
133996479	rs4937867	4.00682e-13	-2.01445	-1.24844	1.52851e-11	-2.00961	-1.17371	4.52747e-13	-1.92107	-1.20472
133997052	rs11223704	1.14929e-08	8.43587	-1.43469	9.95838e-09	4.7335	-1.43753	6.23225e-11	3.23516	-1.4362
133997062	rs78200504	4.07108e-12	-2.27905e-10	-0.944395	1.2804e-10	-2.27905e-10	-1.05786	3.9302e-12	-2.27905e-10	-0.964676
133997653	rs470719	5.86949e-13	-1.44407	-1.43705	1.81026e-11	-1.60699	-1.40716	3.41555e-13	-1.98088	-1.42673
133997898	rs470713	6.39106e-08	10.1394	-1.42245	2.67917e-08	5.7232	-1.43755	1.10142e-08	8.41032	-1.43675
133998353	rs470407	6.40164e-08	10.1394	-1.42079	2.68011e-08	5.7232	-1.4372	1.10183e-08	8.41032	-1.43638
133998516	rs71486989	5.72568e-11	2.24521	-0.545972	2.91127e-10	0.384239	-0.620683	9.16e-12	0.541664	-0.660185
133998727	rs625641	4.74267e-08	9.83838	-1.41974	2.04308e-08	5.45162	-1.43702	7.43933e-09	8.01725	-1.43608
133998819	rs117929630	2.00932e-12	-1.65051	-3.05587e-10	7.35778e-11	-1.61186	-3.05587e-10	1.35527e-12	-2.02937	-3.05587e-10
133999519	rs141271744	3.0687e-12	-2.27905e-10	-1.22705	1.08291e-10	-2.27905e-10	-1.22538	3.10567e-12	-2.27905e-10	-1.20014
133999845	rs470659	5.83512e-13	-1.44968	-1.43731	2.12032e-11	-1.44908	-1.40697	3.59988e-13	-1.92993	-1.42512
134000514	rs470570	4.74267e-08	9.83838	-1.41974	2.04308e-08	5.45162	-1.43702	7.43933e-09	8.01725	-1.43608
134001033	rs11223705	7.706e-13	-1.50711	-1.10178	2.1376e-11	-1.85197	-0.995965	3.23784e-12	-0.0980072	-1.06045
134001135	rs141325245	7.0824e-12	-2.27905e-10	-0.390691	2.25141e-10	-2.27905e-10	-0.493476	6.73968e-12	-2.27905e-10	-0.425354
134001233	rs12286321	7.706e-13	-1.50711	-1.10178	2.1376e-11	-1.85197	-0.995965	3.23784e-12	-0.0980072	-1.06045
134001771	rs2155088	3.66726e-10	3.5003	0.0560107	3.94717e-09	2.23967	0.130878	1.38385e-11	0.411611	-0.117522
134002480	rs470452	4.48861e-08	9.78294	-1.41936	1.95477e-08	5.4076	-1.43719	7.07073e-09	7.96624	-1.43589
134002630	rs470564	6.07316e-08	10.0884	-1.42245	2.57225e-08	5.68247	-1.43755	1.05059e-08	8.36307	-1.43675
134002741	rs11223706	6.65313e-13	-1.50711	-1.24869	1.79469e-11	-1.85197	-1.17082	2.82257e-12	-0.0980072	-1.19771
134002868	rs470417	5.85046e-13	-1.44692	-1.43745	2.13374e-11	-1.44632	-1.40342	3.60662e-13	-1.92873	-1.42446
134004037	rs79978516	2.33174e-10	3.10705	-0.00356369	2.63047e-09	1.8949	0.0698142	1.00972e-11	0.152381	-0.173492
134004187	rs74724065	7.10643e-13	-1.50711	-1.18278	1.94639e-11	-1.85197	-1.08967	2.97051e-12	-0.0980072	-1.14662
134004562	rs470680	6.09075e-08	10.0884	-1.41955	2.57238e-08	5.68247	-1.43751	1.05084e-08	8.36307	-1.4365
134004725	rs4264164	7.06791e-13	-1.50711	-1.18822	1.93406e-11	-1.85197	-1.09603	2.95331e-12	-0.0980072	-1.15243
134004773	rs11223709	4.16528e-13	-2.02086	-1.20325	1.64438e-11	-1.98674	-1.12351	4.64351e-13	-1.95467	-1.14581
134005495	rs470587	4.75403e-08	9.83838	-1.41735	2.0426e-08	5.45162	-1.43725	7.44065e-09	8.01725	-1.4359
134005940	rs111473077	5.42427e-11	2.20464	-0.559478	2.86544e-10	0.353741	-0.606052	8.95825e-12	0.510189	-0.650981
134006480	rs190415264	2.55707e-12	-2.27905e-10	-1.40944	8.92955e-11	-2.27905e-10	-1.41825	2.51289e-12	-2.27905e-10	-1.41193
134006779	rs145416330	7.57129e-12	-2.27905e-10	-0.32394	1.81593e-10	-2.27905e-10	-0.708435	6.61002e-12	-2.27905e-10	-0.444781
134006964	rs7947419	1.7724e-10	2.86247	-0.0332654	1.65171e-09	1.46001	0.0393582	7.28922e-12	-0.1456	-0.201369
134007108	rs1783814	4.67792e-08	9.81991	-1.41502	1.69585e-08	5.2652	-1.43688	6.11532e-09	7.82036	-1.43517
134008487	rs77286364	4.45333e-12	-2.27905e-10	-0.854653	1.35247e-10	-2.27905e-10	-1.0031	4.33039e-12	-2.27905e-10	-0.867709
134008678	rs470936	4.70843e-08	9.81991	-1.40851	1.70004e-08	5.2652	-1.43441	6.13686e-09	7.82036	-1.43166
134008769	rs470935	6.03927e-13	-1.41643	-1.43618	2.18149e-11	-1.41581	-1.4118	3.63752e-13	-1.91522	-1.42943
134008909	rs470459	5.21495e-08	9.92602	-1.41245	1.84554e-08	5.34853	-1.43563	6.74892e-09	7.91714	-1.43336
134009111	rs470600	7.06487e-08	10.2332	-1.41599	2.42599e-08	5.62291	-1.43653	1.00195e-08	8.31366	-1.43474
134009253	rs6590734	6.88497e-13	-1.50711	-1.21444	1.87537e-11	-1.85197	-1.12684	2.8715e-12	-0.0980072	-1.18053
134009302	rs470608	4.45453e-08	9.76954	-1.41358	1.63167e-08	5.22568	-1.43594	5.84873e-09	7.77443	-1.43382
134009860	rs2276266	8.42982e-09	8.12643	-1.4352	7.76736e-09	4.48511	-1.43763	5.00615e-11	3.01623	-1.43634
134009992	rs79808512	1.6417e-12	-1.85257	-3.05587e-10	4.80339e-11	-2.0383	-3.05587e-10	1.76071e-12	-1.76765	-3.05587e-10
134010042	rs12575294	8.00108e-11	2.4322	-0.398341	3.99662e-10	0.559548	-0.479131	1.0974e-11	0.584123	-0.521959
134010193	rs11223713	4.67181e-12	-0.806757	-3.05587e-10	5.93254e-11	-1.82717	-3.05587e-10	1.35497e-12	-2.02959	-3.05587e-10
134010722	rs646998	5.73932e-08	10.0188	-1.40938	2.05199e-08	5.45369	-1.43474	8.25854e-09	8.11682	-1.43118
134011021	rs10894780	7.35555e-13	-1.52331	-1.13212	2.04455e-11	-1.86158	-1.03086	3.03954e-12	-0.129012	-1.09265
134011370	rs117694275	2.34074e-12	-1.49784	-3.05587e-10	1.81426e-10	-0.709353	-3.05587e-10	1.121e-11	0.0834368	-3.05587e-10
134011651	rs34732010	8.44617e-09	8.12643	-1.43326	7.76863e-09	4.48511	-1.43747	5.01362e-11	3.01623	-1.43485
134011913	rs470809	6.4816e-08	10.1395	-1.40851	1.80969e-08	5.3277	-1.43441	5.34463e-09	7.68214	-1.43166
134012013	rs10791345	9.1252e-09	8.20338	-1.43289	8.26355e-09	4.54679	-1.43739	5.29506e-11	3.07054	-1.43455
134012133	rs116981082	2.00619e-12	-1.65207	-3.05587e-10	7.34575e-11	-1.6135	-3.05587e-10	1.35489e-12	-2.02965	-3.05587e-10
134012913	rs12284250	1.47182e-12	-1.9618	-3.05587e-10	4.79156e-11	-2.04076	-3.05587e-10	2.65719e-12	-1.3561	-3.05587e-10
134013147	rs117678455	2.81021e-12	-1.31504	-3.05587e-10	1.90997e-10	-0.657947	-3.05587e-10	2.26607e-11	0.787266	-3.05587e-10
134013706	rs60632066	6.76709e-13	-1.46515	-1.27367	2.13548e-11	-1.65138	-1.19755	3.66741e-12	0.210547	-1.24443
134013994	rs551170278	2.53067e-12	-2.27905e-10	-1.41982	8.77319e-11	-2.27905e-10	-1.43592	2.46306e-12	-2.27905e-10	-1.43196
134014033	rs12797399	9.46891e-12	-0.10029	-3.05587e-10	6.93951e-10	0.632198	-3.05587e-10	8.6212e-12	-0.179142	-3.05587e-10
134014576	rs12803146	9.28974e-12	-0.119393	-3.05587e-10	6.7856e-10	0.60977	-3.05587e-10	8.4614e-12	-0.197853	-3.05587e-10
134015154	rs11605753	5.90887e-11	2.20464	-0.473907	3.02566e-10	0.353741	-0.551643	9.49491e-12	0.510189	-0.5928
134015451	rs1815858	6.78395e-13	-1.44778	-1.28855	2.12745e-11	-1.63706	-1.21564	3.73411e-12	0.244758	-1.26062
134016011	rs11223714	6.49709e-13	-1.49074	-1.2888	2.053e-11	-1.67238	-1.21594	3.42871e-12	0.159701	-1.26088
134016474	rs116943226	2.99098e-12	-1.2527	-3.05587e-10	6.17462e-11	-1.78717	-3.05587e-10	1.39106e-12	-2.0033	-3.05587e-10
134016635	rs627592	6.26996e-13	-1.38435	-1.43077	2.22897e-11	-1.38371	-1.42237	3.6669e-13	-1.90056	-1.43604
134016905	rs646513	1.45918e-09	6.06567	-1.12834	1.02373e-09	2.22669	-1.20569	6.14586e-11	2.97318	-1.18818
134016950	rs75633414	4.5772e-12	-2.27905e-10	-0.827218	1.38495e-10	-2.27905e-10	-0.979371	4.44948e-12	-2.27905e-10	-0.84058
134017421	rs12270157	4.02253e-11	2.19574	-0.849553	2.48942e-10	0.56864	-0.961625	2.01375e-10	3.91926	-0.947454
134017462	rs113163924	5.76677e-11	2.12367	-0.417278	2.58686e-10	0.151283	-0.505872	9.36248e-12	0.429581	-0.526238
134017557	rs694186	8.38153e-13	-1.13471	-1.39015	3.2279e-11	-1.13396	-1.30183	4.56429e-13	-1.77409	-1.3436
134017632	rs111796206	2.83474e-12	-0.528688	-0.777666	1.36392e-10	-0.288884	-0.705785	1.42059e-11	1.18206	-0.861774
134017642	rs113489119	4.34651e-13	-1.97277	-1.20874	1.88783e-11	-1.82821	-1.14397	1.17316e-12	-0.990362	-1.1833
134017661	rs595584	1.81595e-10	3.85537	-1.0019	4.58948e-10	1.46481	-1.24607	4.55964e-12	0.370153	-1.18628
134018656	rs610382	4.8034e-07	10.4836	0.25035	2.15454e-07	6.32398	0.0463176	1.07437e-07	8.98772	0.263569
134018745	rs610829	9.06042e-10	4.20663	0.254156	2.99751e-09	2.15491	-0.0595746	1.94759e-11	0.69667	-0.0608579
134018850	rs7945622	1.45437e-12	-1.97373	-3.05587e-10	4.86299e-11	-2.02596	-3.05587e-10	2.88526e-12	-1.27375	-3.05587e-10
134018980	rs12795060	1.26061e-10	2.54588	-0.0574205	5.23717e-10	0.440091	-0.089343	1.93555e-11	0.787367	-0.157757
134019112	rs55689702	1.66992e-10	3.07988	-0.31024	1.47028e-09	1.57336	-0.190359	7.76657e-12	0.13774	-0.421278
134019361	rs597320	8.5656e-10	5.81733	-1.41271	5.60867e-10	1.8548	-1.43552	4.85522e-10	5.287	-1.43515
134019492	rs190101200	1.70346e-12	-1.81564	-3.05587e-10	6.95318e-11	-1.66842	-3.05587e-10	1.59721e-12	-1.86511	-3.05587e-10
134019675	rs11223715	5.1936e-11	1.68513	-0.0834225	2.99877e-10	-0.142417	-0.0644149	6.32388e-12	-0.264398	-0.224637
134019901	rs7936421	6.70861e-13	-1.35794	-1.38956	2.12782e-11	-1.50749	-1.34502	3.81969e-12	0.379978	-1.37318
134020222	rs11223716	2.52737e-12	0.0144942	-1.43562	2.05032e-11	-1.45441	-1.43522	1.79239e-12	-0.31349	-1.43633
134020289	rs117494693	3.02493e-12	-2.27905e-10	-1.24142	1.04903e-10	-2.27905e-10	-1.25717	3.14496e-12	-2.27905e-10	-1.18757
134020617	rs12289084	1.36335e-12	-2.03836	-3.05587e-10	5.19914e-11	-1.95912	-3.05587e-10	2.58283e-12	-1.38448	-3.05587e-10
134020848	rs641024	6.61745e-10	5.08145	-0.934871	4.37062e-09	3.57317	-1.10071	9.87123e-12	1.04607	-1.08982
134020851	rs3824994	3.00775e-12	-2.27905e-10	-1.24711	1.07324e-10	-2.27905e-10	-1.23435	2.90314e-12	-2.27905e-10	-1.26757
134021477	rs643447	3.33729e-10	4.51764	-1.05561	1.9575e-09	2.88343	-1.21421	7.27323e-12	0.859645	-1.20881
134021798	rs11822625	1.31683e-11	0.229508	-3.05587e-10	5.96128e-10	0.480253	-3.05587e-10	8.60362e-12	-0.181184	-3.05587e-10
134021859	rs655627	9.90129e-08	9.96656	-0.81186	8.76072e-09	4.01467	-0.846836	3.64853e-08	9.04222	-0.870922
134022087	rs6590735	1.32212e-08	8.1912	-1.04993	4.16553e-09	3.30066	-0.87626	2.12798e-08	8.60373	-0.971583
134022388	rs11223717	2.25774e-10	2.85966	0.211566	1.8123e-09	1.225	0.367152	1.02335e-11	-0.0829126	0.0752115
134023114	rs117812491	2.24936e-12	-1.53766	-3.05587e-10	1.35766e-10	-0.999271	-3.05587e-10	1.78991e-12	-1.7512	-3.05587e-10
134023172	rs117140117	2.77673e-12	-1.32703	-3.05587e-10	2.35473e-10	-0.448609	-3.05587e-10	1.55342e-11	0.409676	-3.05587e-10
134023379	rs117599215	2.09882e-12	-1.60693	-3.05587e-10	1.56288e-10	-0.858503	-3.05587e-10	2.19552e-12	-1.54695	-3.05587e-10
134023728	rs94499	1.07728e-10	3.3388	-1.0075	7.88844e-10	1.9188	-1.15843	1.16439e-10	3.57429	-1.15028
134023859	rs2014708	6.02856e-11	2.40368	-0.652888	2.26324e-10	0.234532	-0.72277	8.56507e-12	0.57078	-0.756455
134024427	rs1259158	6.89497e-11	3.09562	-1.21055	5.63587e-10	1.72692	-1.3028	3.90308e-11	2.63721	-1.30623
134024797	rs76533258	1.57144e-12	-1.89631	-3.05587e-10	4.78662e-11	-2.04179	-3.05587e-10	1.66943e-12	-1.82088	-3.05587e-10
134025034	rs12789117	6.32108e-11	2.27127	-0.473102	2.52473e-10	0.171855	-0.550753	9.3408e-12	0.489345	-0.588319
134025111	rs117530549	1.88608e-12	-1.7138	-3.05587e-10	1.30389e-10	-1.03968	-3.05587e-10	1.95797e-12	-1.66146	-3.05587e-10
134025444	rs73042025	2.27107e-12	-1.52805	-3.05587e-10	5.14521e-11	-1.96955	-3.05587e-10	1.78012e-12	-1.75669	-3.05587e-10
134025501	rs611384	1.65161e-12	-0.429095	-1.41746	4.55437e-11	-0.653903	-1.43763	9.18213e-12	1.31959	-1.4357
134025568	rs622260	6.39559e-08	10.1448	-1.4272	3.95355e-08	6.11183	-1.43708	1.36975e-08	8.62865	-1.43705
134026088	rs624477	1.61233e-10	3.66144	-0.926894	1.23295e-09	2.29922	-1.09226	1.87536e-10	3.99244	-1.09183
134026944	rs35943668	2.54588e-12	-1.41383	-3.05587e-10	5.5567e-11	-1.89261	-3.05587e-10	2.86231e-12	-1.28174	-3.05587e-10
134027217	rs1143814	1.37678e-07	10.9121	-1.42771	6.64812e-08	6.63185	-1.43738	2.56201e-08	9.25489	-1.43712
134028447	rs55683807	3.11724e-12	-1.47744	0.266083	1.0912e-10	-1.50516	0.287408	3.90884e-12	-1.45787	0.487739
134028798	rs71486991	1.7308e-12	-1.79972	-3.05587e-10	6.10186e-11	-1.79902	-3.05587e-10	2.44423e-12	-1.43964	-3.05587e-10
134028846	rs1451636	1.7308e-12	-1.79972	-3.05587e-10	6.10186e-11	-1.79902	-3.05587e-10	2.44423e-12	-1.43964	-3.05587e-10
134028990	rs146885915	5.43273e-12	-0.655863	-3.05587e-10	4.05852e-10	0.0957862	-3.05587e-10	5.98878e-12	-0.543479	-3.05587e-10
134029034	rs12294320	1.3588e-12	-2.0417	-3.05587e-10	4.82001e-11	-2.03484	-3.05587e-10	1.39563e-12	-2.00002	-3.05587e-10
134029579	rs581591	6.64791e-13	-1.32776	-1.42882	2.33184e-11	-1.3271	-1.43386	3.76083e-13	-1.87371	-1.4376
134029690	rs117773971	2.83129e-12	-2.27905e-10	-1.30757	9.16485e-11	-2.27905e-10	-1.39224	2.88812e-12	-2.27905e-10	-1.27276
134030033	rs12785656	8.30353e-12	-0.231624	-3.05587e-10	6.78134e-10	0.609142	-3.05587e-10	6.88903e-12	-0.403437	-3.05587e-10
134030768	rs589670	1.67345e-07	11.0992	-1.41973	6.45555e-08	6.60063	-1.43555	2.19998e-08	9.0999	-1.43448
134031140	rs56208262	1.95748e-12	-1.67664	-3.05587e-10	8.97965e-11	-1.41266	-3.05587e-10	3.76859e-12	-1.00667	-3.05587e-10
134031246	rs609631	1.31811e-07	10.8595	-1.41865	6.38217e-08	6.58882	-1.43517	2.44679e-08	9.20577	-1.43402
134031597	rs192194673	2.08878e-12	-1.61172	-3.05587e-10	1.22135e-10	-1.10508	-3.05587e-10	2.02508e-12	-1.62776	-3.05587e-10
134032102	rs605930	1.49605e-10	3.53152	-0.87182	1.13856e-09	2.16662	-1.0393	1.58524e-10	3.77405	-1.04152
134032480	rs11601638	6.10628e-11	2.30734	-0.543745	2.42132e-10	0.197718	-0.618438	8.98751e-12	0.516995	-0.654527
134032505	rs617971	1.71189e-12	-0.416758	-1.39395	4.62731e-11	-0.642456	-1.43319	9.44462e-12	1.3374	-1.42532
134032541	rs625815	1.32109e-07	10.8595	-1.41639	6.38763e-08	6.58882	-1.43431	2.44929e-08	9.20577	-1.433
134032707	rs79935816	3.21046e-10	3.17626	0.247017	2.45137e-09	1.48438	0.409823	1.26185e-11	0.119059	0.0827361
134033055	rs187464103	2.50846e-12	-2.27905e-10	-1.42863	8.75848e-11	-2.27905e-10	-1.4376	2.45256e-12	-2.27905e-10	-1.43623
134033427	rs142331383	1.57197e-12	-1.89597	-3.05587e-10	6.3873e-11	-1.75331	-3.05587e-10	1.44421e-12	-1.9658	-3.05587e-10
134033752	rs113332288	1.44418e-12	-0.961623	-1.01914	2.46368e-11	-1.61125	-1.09471	1.06158e-12	-1.16898	-1.10463
134033863	rs77093306	8.00809e-12	-0.267851	-3.05587e-10	4.69048e-10	0.240503	-3.05587e-10	7.69599e-12	-0.292668	-3.05587e-10
134033944	rs12788980	6.1848e-11	2.32882	-0.552446	2.43855e-10	0.213138	-0.626767	9.06276e-12	0.533476	-0.66267
134033999	rs621516	1.22091e-07	10.7783	-1.41413	6.97415e-08	6.67573	-1.43338	2.6899e-08	9.29838	-1.43191
134034218	rs632858	1.17455e-07	10.7371	-1.41162	7.17188e-08	6.70258	-1.43228	2.51734e-08	9.23081	-1.43063
134034248	rs632886	8.88574e-08	10.4555	-1.40898	5.35836e-08	6.40984	-1.43105	1.99097e-08	8.99483	-1.42924
134034305	rs632951	1.32572e-07	10.8595	-1.41289	6.39701e-08	6.58882	-1.43285	2.45348e-08	9.20577	-1.43129
134034573	rs118039763	5.05871e-12	-0.727193	-3.05587e-10	6.57662e-11	-1.7241	-3.05587e-10	1.42871e-12	-1.9766	-3.05587e-10
134034696	rs142193056	1.41203e-12	-2.00328	-3.05587e-10	4.82034e-11	-2.03477	-3.05587e-10	1.36088e-12	-2.02524	-3.05587e-10
134034727	rs635024	1.70249e-12	-0.431693	-1.38452	4.57882e-11	-0.656313	-1.42986	9.29165e-12	1.31584	-1.42009
134034966	rs11223718	6.38865e-11	2.34839	-0.539588	2.50372e-10	0.227201	-0.614458	9.31135e-12	0.548503	-0.650635
134034982	rs192276573	1.64199e-12	-1.8524	-3.05587e-10	4.98921e-11	-2.00034	-3.05587e-10	1.33887e-12	-2.04154	-3.05587e-10
134035106	rs144684440	1.36503e-12	-2.03713	-3.05587e-10	4.79947e-11	-2.03911	-3.05587e-10	1.37426e-12	-2.01545	-3.05587e-10
134035577	rs115462785	1.43302e-10	2.57329	0.0433614	1.11891e-09	0.991996	0.117915	6.96981e-12	-0.262368	-0.129412
134036741	rs35268670	5.82396e-11	2.24709	-0.530826	2.34786e-10	0.154538	-0.606069	8.68641e-12	0.470825	-0.642432
134037397	rs201902864	1.62722e-11	-2.27905e-10	0.441154	4.46314e-10	-2.27905e-10	0.19082	1.78735e-11	-2.27905e-10	0.549951
134037621	rs148236892	2.88835e-11	1.01497	-3.05587e-10	4.91629e-10	0.287521	-3.05587e-10	9.5946e-12	-0.0721663	-3.05587e-10
134038194	rs149441349	1.57139e-11	-2.27905e-10	0.406242	3.71341e-10	-2.27905e-10	0.00691859	1.3886e-11	-2.27905e-10	0.297515
134038538	rs73731	4.70832e-10	3.56391	0.242292	3.24804e-09	2.21418	-0.0385742	5.33892e-10	3.8921	0.0547239
134039021	rs2305381	1.96464e-10	2.85966	0.072511	1.45533e-09	1.225	0.147786	8.57154e-12	-0.0829126	-0.102007
134039559	rs79714405	6.03595e-11	1.75201	-3.05587e-10	4.1487e-10	0.117762	-3.05587e-10	2.97331e-11	1.05889	-3.05587e-10
134039963	rs11606866	6.34648e-11	2.32882	-0.52664	2.49955e-10	0.213138	-0.60206	9.28436e-12	0.533476	-0.638511
134040840	rs79435162	6.44261e-11	1.81721	-3.05587e-10	4.35818e-10	0.167022	-3.05587e-10	3.15392e-11	1.11786	-3.05587e-10
134041510	rs12807349	1.77259e-12	-1.77586	-3.05587e-10	6.24943e-11	-1.77513	-3.05587e-10	2.53715e-12	-1.40233	-3.05587e-10
134041634	rs10791346	1.66665e-10	3.50032	-0.732639	1.2842e-09	2.13952	-0.891829	1.73026e-10	3.74218	-0.922108
134041726	rs10750555	1.14675e-07	10.697	-1.39549	5.67941e-08	6.45606	-1.41908	2.13018e-08	9.05414	-1.42096
134041861	rs183917805	2.57502e-12	-2.27905e-10	-1.40245	8.8568e-11	-2.27905e-10	-1.42643	2.46037e-12	-2.27905e-10	-1.43306
134041873	rs11223719	7.82672e-12	-0.29076	-3.05587e-10	7.55163e-11	-1.58585	-3.05587e-10	1.48526e-12	-1.93778	-3.05587e-10
134041884	rs10736610	1.35123e-07	10.8595	-1.39383	6.49288e-08	6.58882	-1.41797	2.48153e-08	9.20577	-1.41992
134041889	rs10736611	1.24805e-07	10.7783	-1.39214	7.09052e-08	6.67573	-1.41684	2.72528e-08	9.29838	-1.41884
134042029	rs79792276	3.03952e-12	-2.27905e-10	-1.2366	1.05479e-10	-2.27905e-10	-1.25169	3.01062e-12	-2.27905e-10	-1.23122
134042480	rs2186759	1.24805e-07	10.7783	-1.39214	7.09052e-08	6.67573	-1.41684	2.72528e-08	9.29838	-1.41884
134043086	rs10750556	7.83864e-08	10.3115	-1.39043	4.68508e-08	6.26019	-1.41567	1.56437e-08	8.74218	-1.41773
134043191	rs10736612	7.03721e-08	10.2037	-1.39043	4.28881e-08	6.17181	-1.41567	1.41443e-08	8.64143	-1.41773
134043724	rs10894781	1.73779e-12	-0.416758	-1.37893	4.68379e-11	-0.642456	-1.42105	9.52946e-12	1.3374	-1.41637
134043834	rs139150736	1.45127e-12	-1.97586	-3.05587e-10	6.00432e-11	-1.81514	-3.05587e-10	1.33859e-12	-2.04175	-3.05587e-10
134044010	rs12796673	6.78169e-12	-0.434077	-3.05587e-10	4.97122e-10	0.298632	-3.05587e-10	5.81007e-12	-0.573774	-3.05587e-10
134044143	rs10791347	7.42397e-08	10.255	-1.38823	4.48256e-08	6.21384	-1.41351	1.48597e-08	8.68935	-1.41631
134044504	rs7126232	1.01474e-07	10.5644	-1.38513	5.9731e-08	6.49946	-1.41205	2.2397e-08	9.09721	-1.41389
134044688	rs147745316	1.87775e-12	-1.71823	-3.05587e-10	7.95038e-11	-1.5344	-3.05587e-10	2.81975e-12	-1.29672	-3.05587e-10
134047243	rs2276265	1.43167e-07	10.9121	-1.38861	6.76534e-08	6.63185	-1.4199	2.61506e-08	9.25489	-1.41663
134047676	rs11223722	1.21452e-07	10.7493	-1.39036	5.91618e-08	6.49878	-1.42095	2.24388e-08	9.10295	-1.41777
134048143	rs10894782	7.82469e-08	10.3115	-1.39221	4.65552e-08	6.26019	-1.422	1.56196e-08	8.74218	-1.41927
134049192	rs138786254	1.36778e-12	-2.03512	-3.05587e-10	5.04177e-11	-1.98986	-3.05587e-10	1.33863e-12	-2.04172	-3.05587e-10
134050779	rs151320597	2.59557e-12	-2.27905e-10	-1.3945	8.78979e-11	-2.27905e-10	-1.43403	2.61116e-12	-2.27905e-10	-1.37357
134050868	rs3737446	6.08587e-11	2.24709	-0.486837	2.44892e-10	0.154538	-0.563922	9.05201e-12	0.470825	-0.601206
134050940	rs140649554	1.82753e-12	-1.74534	-3.05587e-10	6.44336e-11	-1.74457	-3.05587e-10	2.65889e-12	-1.35546	-3.05587e-10
134051760	rs148924289	1.71534e-11	-2.27905e-10	0.493891	4.68786e-10	-2.27905e-10	0.239943	1.88696e-11	-2.27905e-10	0.604183
134052826	rs113005558	1.35867e-12	-2.0418	-3.05587e-10	5.10082e-11	-1.97822	-3.05587e-10	1.6519e-12	-1.83144	-3.05587e-10
134053669	rs78356102	2.31953e-12	-1.50694	-3.05587e-10	1.78856e-10	-0.723623	-3.05587e-10	1.10097e-11	0.0654053	-3.05587e-10
134054089	rs7131644	1.53314e-12	-0.565925	-1.35506	4.09763e-11	-0.780619	-1.41659	7.7857e-12	1.12071	-1.40178
134054295	rs76742192	7.64328e-12	-0.314477	-3.05587e-10	2.09749e-09	1.73829	-3.05587e-10	5.6013e-11	1.69222	-3.05587e-10
134054773	rs71486993	1.00381e-11	-0.0419138	-3.05587e-10	3.97713e-10	0.0755274	-3.05587e-10	7.70425e-12	-0.291595	-3.05587e-10
134055185	rs116967022	6.86315e-12	-0.422138	-3.05587e-10	1.67411e-10	-0.789749	-3.05587e-10	4.17394e-12	-0.904507	-3.05587e-10
134055478	rs10894783	1.51459e-12	-0.580171	-1.35299	4.0483e-11	-0.793785	-1.41554	7.63535e-12	1.09984	-1.40041
134056256	rs74843747	1.91991e-10	2.74115	0.167998	1.45541e-09	1.12837	0.244466	8.78482e-12	-0.157571	-0.00277086
134056876	rs10791348	7.15975e-10	4.973	-0.747654	4.02356e-09	3.32401	-0.934289	5.02136e-10	4.82034	-0.934833
134059622	rs140927430	2.83208e-12	-2.27905e-10	-1.30729	1.03087e-10	-2.27905e-10	-1.27463	2.73526e-12	-2.27905e-10	-1.32714
134060331	rs4424683	5.33599e-11	1.92154	-0.292785	2.70791e-10	0.068674	-0.37753	1.0877e-11	0.471926	-0.418639
134060393	rs80290899	2.64191e-12	-1.3768	-3.05587e-10	8.45548e-11	-1.4728	-3.05587e-10	1.54206e-12	-1.90025	-3.05587e-10
134060527	rs149515769	4.08249e-12	-2.27905e-10	-0.941596	1.33176e-10	-2.27905e-10	-1.01853	3.89737e-12	-2.27905e-10	-0.973066
134061599	rs10894784	7.10154e-08	10.2005	-1.37819	4.84654e-08	6.28837	-1.40997	2.32379e-08	9.12869	-1.40852
134062161	rs1146210	5.96786e-12	-0.561916	-3.05587e-10	1.20267e-10	-1.12049	-3.05587e-10	2.92605e-12	-1.25971	-3.05587e-10
134063200	rs77011790	3.86237e-11	1.7426	-0.437036	2.01133e-10	-0.0900805	-0.516156	9.04085e-12	0.422842	-0.554456
134063301	rs11223723	6.48099e-12	-0.479431	-3.05587e-10	6.87657e-11	-1.6795	-3.05587e-10	1.42428e-12	-1.9797	-3.05587e-10
134063553	rs12294111	7.22162e-13	-1.43128	-1.24253	2.38131e-11	-1.57208	-1.16789	3.81606e-12	0.240133	-1.23428
134064540	rs1125399	1.50137e-10	3.3733	-0.710054	1.12199e-09	2.02928	-0.91663	1.53835e-10	3.61241	-0.909893
134064675	rs12573858	4.98545e-11	2.02708	-0.46627	2.1356e-10	-0.00208179	-0.544202	7.80344e-12	0.303106	-0.581908
134065678	rs58224221	3.25776e-10	3.10605	0.331858	2.31923e-09	1.4267	0.412089	1.29316e-11	0.07396	0.152348
134065758	rs139833475	1.72442e-11	-2.27905e-10	0.49917	4.71098e-10	-2.27905e-10	0.244863	1.89722e-11	-2.27905e-10	0.60961
134066103	rs11223724	3.98163e-08	9.6391	-1.39537	2.93726e-08	5.79665	-1.41904	1.19872e-08	8.47883	-1.4206
134066752	rs11820053	5.99829e-08	10.0421	-1.38861	4.2112e-08	6.15779	-1.4199	1.98138e-08	8.97739	-1.41663
134067463	rs7105263	1.51154e-10	3.34254	-0.672545	1.12778e-09	2.00262	-0.884816	1.53924e-10	3.58097	-0.877877
134068546	rs74648805	6.87097e-13	-1.30081	-1.42278	2.39342e-11	-1.30013	-1.43476	3.81156e-13	-1.8605	-1.43741
134068655	rs11607466	4.00806e-11	1.79979	-0.457206	2.05562e-10	-0.0489455	-0.535508	9.29065e-12	0.469041	-0.573399
134069014	rs11607531	4.09064e-11	1.82019	-0.457206	2.08606e-10	-0.0342491	-0.535508	9.44515e-12	0.485533	-0.573399
134069713	rs11223725	7.32617e-13	-1.23838	-1.42105	2.5459e-11	-1.23768	-1.43545	3.93461e-13	-1.82898	-1.43716
134070402	rs7940071	7.58171e-10	5.69074	-1.40813	9.56251e-10	2.38491	-1.43209	2.97698e-10	4.79232	-1.42961
134071255	rs117961334	2.36168e-12	-1.48893	-3.05587e-10	4.79663e-11	-2.0397	-3.05587e-10	1.33856e-12	-2.04177	-3.05587e-10
134071458	rs34903942	4.08377e-11	1.83877	-0.47747	2.07352e-10	-0.0208432	-0.554942	9.40763e-12	0.500572	-0.592418
134072014	rs10750557	5.9341e-08	10.0421	-1.39937	4.1945e-08	6.15779	-1.42387	1.96596e-08	8.97739	-1.42444
134072378	rs7934522	1.30028e-10	3.27821	-0.758764	1.02034e-09	1.94689	-0.929196	1.33917e-10	3.51523	-0.951377
134072910	rs2305380	4.48066e-13	-2.03787	-1.11325	1.76772e-11	-1.98671	-1.05121	4.83945e-13	-2.00369	-1.05546
134073019	rs2305379	6.86303e-12	0.3972	-0.819355	7.41264e-11	-0.622989	-0.981442	7.58759e-12	0.695587	-1.00244
134073154	rs2305378	4.51809e-13	-2.03398	-1.10882	1.7722e-11	-1.98901	-1.04638	5.0213e-13	-1.97161	-1.05065
134073460	rs12276543	4.43315e-12	-0.859194	-3.05587e-10	7.43791e-11	-1.60103	-3.05587e-10	6.66916e-12	-0.435873	-3.05587e-10
134073913	rs896409	1.32366e-12	-0.674917	-1.39298	3.65134e-11	-0.881215	-1.43131	6.47425e-12	0.960191	-1.42573
134074099	rs10791349	1.27739e-12	-0.702051	-1.40143	3.54367e-11	-0.906207	-1.43625	6.19163e-12	0.919913	-1.43008
134074474	rs118002761	1.54648e-12	-1.91232	-3.05587e-10	5.30567e-11	-1.93884	-3.05587e-10	1.35634e-12	-2.02857	-3.05587e-10
134074937	rs145520500	2.49569e-12	-2.27905e-10	-1.43374	8.76805e-11	-2.27905e-10	-1.4365	2.45292e-12	-2.27905e-10	-1.43609
134076940	rs10894785	6.38884e-08	10.1174	-1.4008	4.01906e-08	6.11594	-1.42476	1.2615e-08	8.5343	-1.42502
134077826	rs117114087	6.34202e-12	-0.501107	-3.05587e-10	4.91367e-10	0.286988	-3.05587e-10	7.03314e-12	-0.382734	-3.05587e-10
134079663	rs10894786	1.16296e-12	-0.802738	-1.39459	3.45064e-11	-0.937147	-1.43191	5.50728e-12	0.799196	-1.42649
134080741	rs7108464	5.56035e-13	-1.55544	-1.37979	1.87633e-11	-1.6419	-1.3364	2.67252e-12	0.0249134	-1.37526
134081407	rs10894787	6.91019e-08	10.2015	-1.40643	5.0019e-08	6.33604	-1.42609	1.60565e-08	8.77781	-1.42731
134081670	rs10791350	9.57244e-11	3.00304	-0.789869	8.31228e-10	1.80904	-0.996339	1.00537e-10	3.255	-0.977847
134082225	rs75110728	1.42747e-12	-1.9924	-3.05587e-10	4.79044e-11	-2.041	-3.05587e-10	2.1305e-12	-1.57701	-3.05587e-10
134082434	rs146025664	1.44357e-12	-1.98119	-3.05587e-10	4.80799e-11	-2.03734	-3.05587e-10	1.45959e-12	-1.95521	-3.05587e-10
134083137	rs117510345	1.84759e-12	-1.73442	-3.05587e-10	1.25743e-10	-1.07596	-3.05587e-10	1.91494e-12	-1.68368	-3.05587e-10
134083318	rs78145364	2.52112e-12	-2.27905e-10	-1.4236	8.81866e-11	-2.27905e-10	-1.43075	2.47525e-12	-2.27905e-10	-1.42702
134084204	rs11223728	3.15938e-12	-2.27905e-10	-1.19793	1.1845e-10	-2.27905e-10	-1.13571	3.31277e-12	-2.27905e-10	-1.13558
134085081	rs117266153	1.68852e-12	-1.82445	-3.05587e-10	4.85112e-11	-2.02841	-3.05587e-10	1.34288e-12	-2.03855	-3.05587e-10
134085771	rs1551184	3.66942e-10	4.29714	-0.740237	1.76084e-10	0.0572681	-0.796507	2.65853e-10	4.05756	-0.807982
134086697	rs145672187	2.44483e-12	-1.45433	-3.05587e-10	1.24586e-10	-1.0852	-3.05587e-10	4.5291e-12	-0.822844	-3.05587e-10
134087792	rs116945950	2.31475e-12	-1.509	-3.05587e-10	4.82131e-11	-2.03457	-3.05587e-10	1.34093e-12	-2.04	-3.05587e-10
134088682	rs1031381	1.11038e-12	-0.805982	-1.43762	3.97137e-11	-0.807163	-1.42134	5.4193e-13	-1.51223	-1.43375
134088709	rs1031380	2.60048e-12	-1.39261	-3.05587e-10	1.51254e-10	-0.891246	-3.05587e-10	1.65692e-12	-1.8284	-3.05587e-10
134091813	rs11223729	1.71124e-11	0.184586	0.306911	1.65861e-10	-1.18563	0.386581	2.12192e-12	-1.70975	0.128705
134092051	rs2010438	2.88127e-10	4.1677	-0.852606	1.49335e-10	-0.0169323	-0.887078	2.13699e-10	3.93061	-0.899403
134092906	rs117909594	2.04077e-12	-1.63498	-3.05587e-10	7.54223e-11	-1.5871	-3.05587e-10	4.00403e-12	-0.946065	-3.05587e-10
134093257	rs75634068	4.48729e-12	-0.847055	-3.05587e-10	7.31381e-11	-1.61785	-3.05587e-10	5.60809e-12	-0.609158	-3.05587e-10
134093512	rs56125740	5.48849e-12	-0.64565	-3.05587e-10	8.4567e-11	-1.47266	-3.05587e-10	1.73509e-12	-1.7823	-3.05587e-10
134093662	rs144391118	1.70633e-12	-1.81396	-3.05587e-10	4.78819e-11	-2.04146	-3.05587e-10	1.34845e-12	-2.03441	-3.05587e-10
134093668	rs368473129	3.32898e-12	-2.27905e-10	-1.14564	1.06141e-10	-2.27905e-10	-1.24543	3.09893e-12	-2.27905e-10	-1.20231
134093724	rs12803807	1.50422e-11	1.13667	-0.774109	6.05478e-11	-1.05567	-0.751096	1.62186e-12	-1.00501	-0.844785
134093888	rs11607699	1.63822e-11	1.23291	-0.785016	6.2645e-11	-1.01053	-0.76219	1.96077e-12	-0.804937	-0.855092
134094398	rs11223730	2.30275e-11	0.437217	0.351167	2.03495e-10	-1.02639	0.43183	2.4498e-12	-1.60802	0.170655
134094399	rs7130894	1.26638e-09	6.22899	-1.43338	9.5089e-10	2.35769	-1.41049	1.85999e-10	4.30723	-1.41486
134094874	rs4937869	4.27035e-13	-2.00257	-1.19663	1.53972e-11	-2.03664	-1.13938	4.84583e-13	-1.92082	-1.13702
134095673	rs523621	2.44647e-09	6.88322	-1.42912	1.46613e-09	2.78653	-1.40636	2.07313e-10	4.40939	-1.40853
134096037	rs79840688	1.91586e-12	-1.69814	-3.05587e-10	5.945e-11	-1.82507	-3.05587e-10	2.12563e-12	-1.5793	-3.05587e-10
134097161	rs12290171	1.36563e-12	-2.03669	-3.05587e-10	4.89207e-11	-2.02	-3.05587e-10	1.96526e-12	-1.65774	-3.05587e-10
134099101	rs543528	1.50258e-09	6.39603	-1.4294	1.08755e-09	2.48562	-1.40414	2.20309e-10	4.47037	-1.4087
134099321	rs148544831	2.77169e-12	-2.27905e-10	-1.32885	9.24653e-11	-2.27905e-10	-1.38337	2.69964e-12	-2.27905e-10	-1.34025
134100499	rs11223731	4.63069e-13	-2.03124	-1.08695	1.7893e-11	-2.0362	-0.989598	6.3188e-13	-1.7673	-1.02512
134101512	rs12361161	2.20382e-12	-1.55811	-3.05587e-10	4.85628e-11	-2.02735	-3.05587e-10	1.34089e-12	-2.04003	-3.05587e-10
134101903	rs522134	2.14478e-09	6.73634	-1.41385	1.19156e-09	2.55342	-1.38061	2.88424e-10	4.71462	-1.38355
134102060	rs34536650	4.67612e-12	-0.805835	-3.05587e-10	4.30188e-10	0.154018	-3.05587e-10	4.8338e-12	-0.757733	-3.05587e-10
134104776	rs117101984	5.64352e-12	-0.617796	-3.05587e-10	6.34239e-11	-1.76036	-3.05587e-10	1.38864e-12	-2.00504	-3.05587e-10
134105030	rs1259022	2.23819e-12	-0.413781	-1.12885	2.59072e-11	-1.50796	-1.14772	1.69675e-12	-0.695207	-1.10945
134106052	rs12800423	3.45197e-12	-1.86997	0.760608	6.9709e-11	-2.03861	0.37274	2.95494e-12	-1.6778	0.427916
134106675	rs573929	1.20096e-12	-1.09786	-1.06732	2.85159e-11	-1.54275	-1.01699	2.01439e-12	-0.578764	-1.05429
134108059	rs61703311	3.61329e-13	-2.03191	-1.33437	1.44846e-11	-1.94145	-1.29566	4.56091e-13	-1.81913	-1.2993
134108946	rs71486994	3.55249e-12	-1.08066	-3.05587e-10	4.91814e-10	0.287897	-3.05587e-10	6.80862e-12	-0.415177	-3.05587e-10
134109924	rs35378544	3.76983e-12	-1.02127	-3.05587e-10	4.64512e-10	0.230784	-3.05587e-10	7.06936e-12	-0.377597	-3.05587e-10
134110800	rs574608	3.62892e-13	-2.02484	-1.33711	1.60105e-11	-1.88133	-1.25563	3.79628e-13	-2.03504	-1.2669
134111536	rs71486995	3.27049e-12	-1.16337	-3.05587e-10	4.21841e-10	0.134427	-3.05587e-10	6.11235e-12	-0.523056	-3.05587e-10
134111547	rs10894788	3.52097e-13	-2.01156	-1.3806	1.44242e-11	-1.88879	-1.35251	4.04505e-13	-1.8838	-1.35466
134112033	rs4362160	3.5918e-13	-1.99777	-1.37447	1.45432e-11	-1.88849	-1.34459	4.08007e-13	-1.88234	-1.3475
134112662	rs2282562	3.50618e-13	-2.02684	-1.36952	1.40784e-11	-1.92647	-1.33909	4.2819e-13	-1.84015	-1.34141
134112801	rs143057364	2.48887e-12	-1.43648	-3.05587e-10	1.19461e-10	-1.12721	-3.05587e-10	2.35691e-12	-1.47602	-3.05587e-10
134113363	rs148077797	6.1517e-12	-2.27905e-10	-0.531575	1.77824e-10	-2.27905e-10	-0.729411	6.17996e-12	-2.27905e-10	-0.512055
134113744	rs71486996	2.45088e-12	-1.45186	-3.05587e-10	2.60864e-10	-0.346203	-3.05587e-10	4.5347e-12	-0.821607	-3.05587e-10
134114579	rs143496140	3.05979e-12	-2.27905e-10	-1.22996	9.92154e-11	-2.27905e-10	-1.31291	3.00193e-12	-2.27905e-10	-1.23411
134114822	rs139327854	1.3656e-12	-2.03671	-3.05587e-10	4.91755e-11	-2.01481	-3.05587e-10	1.33974e-12	-2.04089	-3.05587e-10
134115115	rs7936592	2.48001e-12	-1.44004	-3.05587e-10	2.38714e-10	-0.434937	-3.05587e-10	3.68812e-12	-1.02825	-3.05587e-10
134115652	rs181351365	3.15694e-12	-2.27905e-10	-1.1987	1.10056e-10	-2.27905e-10	-1.20922	3.05439e-12	-2.27905e-10	-1.21679
134115936	rs12808353	3.04369e-12	-1.23523	-3.05587e-10	2.95469e-10	-0.221639	-3.05587e-10	5.76335e-12	-0.581848	-3.05587e-10
134116125	rs12180	2.32897e-12	-0.120128	-1.38275	1.78026e-11	-1.64133	-1.38953	1.47388e-12	-0.559103	-1.38637
134116238	rs34780562	3.06196e-12	-1.22925	-3.05587e-10	2.98136e-10	-0.212654	-3.05587e-10	5.80993e-12	-0.573799	-3.05587e-10
134116434	rs34003681	2.62074e-12	-1.38485	-3.05587e-10	2.68591e-10	-0.317012	-3.05587e-10	4.86122e-12	-0.752078	-3.05587e-10
134116916	rs12803414	3.06196e-12	-1.22925	-3.05587e-10	2.98136e-10	-0.212654	-3.05587e-10	5.80993e-12	-0.573799	-3.05587e-10
134117015	rs492761	3.48084e-13	-2.02393	-1.37968	1.15348e-11	-2.02759	-1.43724	3.29648e-13	-2.03573	-1.40737
134117248	rs13982	2.54493e-12	-1.4142	-3.05587e-10	2.56063e-10	-0.36478	-3.05587e-10	4.66472e-12	-0.793339	-3.05587e-10
134118109	rs2305382	1.5654e-11	-0.183039	0.585461	3.05962e-10	-0.667148	0.480405	1.80806e-12	-1.9927	0.251593
134119051	rs76175248	4.12052e-12	-2.27905e-10	-0.932325	1.29299e-10	-2.27905e-10	-1.04808	3.89517e-12	-2.27905e-10	-0.973631
134119820	rs12799304	2.57946e-12	-1.40073	-3.05587e-10	2.84276e-10	-0.260257	-3.05587e-10	4.87846e-12	-0.748538	-3.05587e-10
134120002	rs138794908	1.51893e-12	-1.9303	-3.05587e-10	4.85943e-11	-2.0267	-3.05587e-10	1.7126e-12	-1.79535	-3.05587e-10
134120325	rs60169309	2.3566e-12	-1.49108	-3.05587e-10	2.86363e-10	-0.252942	-3.05587e-10	4.5412e-12	-0.820175	-3.05587e-10
134121261	rs74446206	2.17325e-12	-1.57208	-3.05587e-10	6.58426e-11	-1.72294	-3.05587e-10	2.45649e-12	-1.43464	-3.05587e-10
134122250	rs570113	1.44118e-12	-0.600399	-1.38244	1.4181e-11	-1.87641	-1.38189	1.44241e-12	-0.583102	-1.38395
134122296	rs12278812	1.82866e-12	-1.74472	-3.05587e-10	4.78679e-11	-2.04176	-3.05587e-10	2.74524e-12	-1.3235	-3.05587e-10
134122461	rs12292140	3.56364e-13	-2.04155	-1.33855	1.37931e-11	-1.98365	-1.30239	4.88206e-13	-1.74253	-1.30786
134123428	rs112372624	1.74478e-12	-1.79167	-3.05587e-10	5.71461e-11	-1.86459	-3.05587e-10	1.33956e-12	-2.04103	-3.05587e-10
134123736	rs71486997	3.13564e-12	-1.20547	-3.05587e-10	3.39186e-10	-0.0836556	-3.05587e-10	6.17749e-12	-0.512454	-3.05587e-10
134124124	rs1048761	3.8225e-13	-1.95715	-1.35283	1.7654e-11	-1.72717	-1.31207	3.62988e-13	-2.01913	-1.32763
134124312	rs11223734	4.07183e-13	-1.90412	-1.34268	2.50725e-11	-1.38386	-1.30457	3.59716e-13	-2.04121	-1.3146
134124614	rs1551182	3.47998e-13	-2.04126	-1.36261	1.34422e-11	-1.98778	-1.32403	4.58072e-13	-1.7753	-1.3388
134124672	rs11223736	3.18061e-12	-1.19123	-3.05587e-10	4.82358e-11	-2.0341	-3.05587e-10	1.35904e-12	-2.02659	-3.05587e-10
134124818	rs1551183	3.47332e-13	-2.04126	-1.36452	1.34105e-11	-1.98778	-1.32639	4.57065e-13	-1.7753	-1.341
134125020	rs117017916	1.54188e-12	-1.9153	-3.05587e-10	4.81937e-11	-2.03498	-3.05587e-10	1.38011e-12	-2.0112	-3.05587e-10
134125351	rs3758925	3.93428e-13	-1.91535	-1.36581	2.38917e-11	-1.4087	-1.32798	3.4964e-13	-2.04174	-1.34248
134125359	rs3758924	3.93428e-13	-1.91535	-1.36581	2.38917e-11	-1.4087	-1.32798	3.4964e-13	-2.04174	-1.34248
134125514	rs7941201	3.92606e-13	-1.91535	-1.3679	2.38299e-11	-1.4087	-1.33056	3.48799e-13	-2.04174	-1.34489
134125949	rs112509884	2.68027e-12	-1.36239	-3.05587e-10	4.95363e-11	-2.0075	-3.05587e-10	2.30876e-12	-1.49666	-3.05587e-10
134125990	rs12417114	3.88407e-13	-1.92611	-1.3679	2.32565e-11	-1.43305	-1.33056	3.48781e-13	-2.04179	-1.34489
134126268	rs35141157	3.18843e-12	-1.18877	-3.05587e-10	3.47947e-10	-0.0581517	-3.05587e-10	6.31837e-12	-0.489906	-3.05587e-10
134126612	rs473041	2.1445e-12	-0.193308	-1.39209	1.58845e-11	-1.74563	-1.39923	1.58876e-12	-0.478128	-1.39229
134126978	rs517424	1.61954e-12	-1.86616	-3.05587e-10	5.56778e-11	-1.89062	-3.05587e-10	1.756e-12	-1.77033	-3.05587e-10
134127782	rs10894789	3.86334e-13	-1.92079	-1.37857	2.32285e-11	-1.42094	-1.34389	3.44481e-13	-2.04182	-1.35726
134127793	rs12793620	3.28911e-12	-1.15769	-3.05587e-10	3.64787e-10	-0.0108896	-3.05587e-10	6.58831e-12	-0.44807	-3.05587e-10
134128313	rs11223738	3.93007e-13	-1.9001	-1.38213	2.41399e-11	-1.3751	-1.35124	3.43158e-13	-2.04091	-1.36202
134128866	rs12801902	3.25015e-12	-1.1696	-3.05587e-10	3.58249e-10	-0.0289736	-3.05587e-10	6.48364e-12	-0.464085	-3.05587e-10
134128923	rs113488591	4.83043e-12	-0.77337	-3.05587e-10	1.79139e-10	-0.72204	-3.05587e-10	2.69367e-12	-1.34246	-3.05587e-10
134130174	rs498602	3.6102e-13	-1.96527	-1.40186	1.14006e-11	-2.04127	-1.43527	3.40091e-13	-1.99299	-1.41892
134130189	rs12226809	3.39787e-13	-2.04182	-1.38592	1.29287e-11	-1.99755	-1.35321	4.5633e-13	-1.75203	-1.36587
134131509	rs7943666	1.68143e-12	-1.82866	-3.05587e-10	5.54846e-11	-1.8941	-3.05587e-10	1.35898e-12	-2.02663	-3.05587e-10
134131934	rs2276264	9.24739e-12	-2.27905e-10	-0.123963	3.34023e-10	-2.27905e-10	-0.0989944	8.3791e-12	-2.27905e-10	-0.207627
134132157	rs74339999	9.25087e-12	-0.594827	0.47124	1.71863e-10	-1.14196	0.378452	1.61379e-12	-2.04182	0.18704
134132334	rs73603086	9.47011e-13	-1.83179	-0.570961	4.55105e-11	-1.87041	-0.221851	8.3831e-13	-2.0155	-0.494234
134132559	rs561945	2.43528e-12	-0.0672666	-1.39098	1.63686e-11	-1.71663	-1.39821	1.72347e-12	-0.397848	-1.39118
134132659	rs80190823	5.57833e-12	-2.27905e-10	-0.629415	1.69509e-10	-2.27905e-10	-0.777298	5.81891e-12	-2.27905e-10	-0.572254
134132680	rs71486998	3.00639e-12	-1.24757	-3.05587e-10	3.78267e-10	0.0253981	-3.05587e-10	6.7297e-12	-0.426836	-3.05587e-10
134132704	rs71486999	3.0598e-12	-1.22995	-3.05587e-10	3.89145e-10	0.05375	-3.05587e-10	6.90056e-12	-0.401765	-3.05587e-10
134133187	rs73043942	1.39322e-12	-2.01668	-3.05587e-10	4.80102e-11	-2.03879	-3.05587e-10	1.45078e-12	-1.96126	-3.05587e-10
134134693	rs117744544	4.0099e-12	-2.27905e-10	-0.959538	1.55456e-10	-2.27905e-10	-0.863838	3.96577e-12	-2.27905e-10	-0.955668
134136193	rs7112898	3.0285e-12	-1.24024	-3.05587e-10	3.82761e-10	0.0372082	-3.05587e-10	6.80033e-12	-0.416395	-3.05587e-10
134136831	rs10791351	3.2644e-13	-2.03786	-1.42995	1.19149e-11	-2.01869	-1.41372	4.48109e-13	-1.71481	-1.42127
134136920	rs514417	2.68704e-12	0.0409741	-1.40084	1.69646e-11	-1.67185	-1.40722	1.88399e-12	-0.298957	-1.40102
134137444	rs58897957	3.282e-13	-2.03182	-1.43061	1.17836e-11	-2.0286	-1.4149	4.67704e-13	-1.67104	-1.42225
134137451	rs57534561	3.30393e-13	-2.02516	-1.43061	1.1715e-11	-2.03444	-1.4149	4.84963e-13	-1.6348	-1.42225
134137456	rs12800650	3.52062e-12	-1.08967	-3.05587e-10	4.04137e-10	0.091552	-3.05587e-10	7.2152e-12	-0.357178	-3.05587e-10
134137634	rs79062198	4.49905e-12	-2.27905e-10	-0.844438	1.36772e-10	-2.27905e-10	-0.991887	4.40128e-12	-2.27905e-10	-0.851471
134138539	rs71487000	3.42333e-12	-1.11769	-3.05587e-10	4.65034e-10	0.231907	-3.05587e-10	8.08192e-12	-0.243737	-3.05587e-10
134138626	rs10894790	3.25539e-13	-2.03873	-1.43185	1.19008e-11	-2.01643	-1.41717	4.43163e-13	-1.72308	-1.42411
134139101	rs79204670	1.94691e-11	-0.74837	1.36889	4.10891e-10	-1.15649	1.26462	3.67122e-12	-2.0416	1.00875
134139579	rs1839796	3.29314e-13	-2.03786	-1.42118	1.20916e-11	-2.01869	-1.399	4.53391e-13	-1.71481	-1.40955
134139732	rs77005816	8.72411e-12	-2.27905e-10	-0.182213	2.53608e-10	-2.27905e-10	-0.374412	8.24714e-12	-2.27905e-10	-0.223501
134139780	rs478881	1.05974e-12	-1.20014	-1.09014	2.5677e-11	-1.65818	-1.00643	1.7779e-12	-0.66574	-1.09219
134139831	rs66594429	3.5887e-13	-1.94741	-1.42569	2.07044e-11	-1.47376	-1.4061	3.25001e-13	-2.04174	-1.41555
134140337	rs193278330	5.43911e-11	1.6479	-3.05587e-10	1.95415e-08	3.97009	-3.05587e-10	1.9349e-11	0.629273	-3.05587e-10
134140586	rs11223741	3.27278e-13	-2.03873	-1.42652	1.20169e-11	-2.01643	-1.40746	4.46463e-13	-1.72308	-1.41669
134141098	rs7111570	1.01478e-11	-0.0310521	-3.05587e-10	3.13865e-10	-0.16124	-3.05587e-10	3.96656e-12	-0.955467	-3.05587e-10
134142033	rs10894791	3.3036e-13	-2.03269	-1.42319	1.18404e-11	-2.03117	-1.40752	5.1033e-13	-1.59147	-1.41459
134142063	rs182450238	1.4698e-12	-1.96318	-3.05587e-10	5.81553e-11	-1.84709	-3.05587e-10	1.36352e-12	-2.0233	-3.05587e-10
134142520	rs55823731	3.2636e-13	-2.03823	-1.42982	1.18095e-11	-2.02523	-1.41607	4.64223e-13	-1.67819	-1.42257
134142530	rs554874	2.51986e-12	-0.0291497	-1.39495	1.67928e-11	-1.68731	-1.40194	1.92434e-12	-0.285443	-1.39334
134142634	rs553991	4.05568e-13	-1.8845	-1.36627	2.36202e-11	-1.4586	-1.2895	3.68559e-13	-2.00167	-1.32985
134142949	rs529419	2.72491e-12	0.0345109	-1.38038	1.74415e-11	-1.66031	-1.39104	2.07159e-12	-0.225941	-1.37911
134143420	rs486119	2.75776e-12	0.0566971	-1.39058	1.74877e-11	-1.65076	-1.39794	2.09443e-12	-0.205189	-1.3889
134144370	rs141940391	2.45093e-12	-1.45184	-3.05587e-10	5.54241e-11	-1.89519	-3.05587e-10	1.61722e-12	-1.85266	-3.05587e-10
134146010	rs2443557	6.65103e-12	0.924346	-1.37788	9.17877e-11	-0.140816	-1.24991	1.47902e-11	1.70035	-1.33976
134146025	rs2443558	9.46277e-13	-0.969819	-1.4337	3.71907e-11	-0.860705	-1.43344	7.78109e-13	-1.15419	-1.43007
134146233	rs11223742	1.66803e-12	-1.18803	-0.648633	2.24558e-11	-1.99945	-0.799204	8.31787e-13	-1.87219	-0.645361
134146406	rs3132809	1.18151e-11	1.41479	-1.29371	4.59194e-11	-0.783891	-1.29942	8.15965e-12	1.04838	-1.28255
134146483	rs181828569	1.61456e-12	-1.86924	-3.05587e-10	4.88466e-11	-2.02152	-3.05587e-10	1.35639e-12	-2.02854	-3.05587e-10
134147371	rs67473835	5.17312e-13	-1.56983	-1.43758	1.48706e-11	-1.7781	-1.43272	8.00634e-13	-1.12135	-1.43437
134147600	rs76849136	3.13671e-11	-0.725541	1.823	3.60236e-10	-1.8674	1.84396	7.88863e-12	-2.04181	1.77386
134147878	rs140570171	1.60088e-12	-1.87775	-3.05587e-10	4.98445e-11	-2.00129	-3.05587e-10	1.36987e-12	-2.01865	-3.05587e-10
134148376	rs150318707	1.4762e-12	-1.95883	-3.05587e-10	4.80331e-11	-2.03831	-3.05587e-10	1.67392e-12	-1.8182	-3.05587e-10
134148862	rs1669258	9.48794e-13	-0.964262	-1.43661	3.08117e-11	-1.04548	-1.43683	1.15862e-12	-0.748663	-1.43748
134149074	rs3132810	5.8158e-12	0.84914	-1.43687	1.02493e-10	0.110266	-1.39068	1.58157e-11	1.85601	-1.42837
134149641	rs536449	9.65027e-13	-1.03858	-1.34533	4.5067e-11	-0.901883	-1.20017	4.75608e-13	-1.79372	-1.28281
134149988	rs76939617	3.19049e-12	-2.27905e-10	-1.18813	1.19441e-10	-2.27905e-10	-1.12738	3.02776e-12	-2.27905e-10	-1.22554
134150220	rs79233751	1.43656e-12	-1.98605	-3.05587e-10	4.92979e-11	-2.01232	-3.05587e-10	1.35407e-12	-2.03025	-3.05587e-10
134150557	rs12805143	1.75315e-11	1.95329	-1.4376	5.92009e-11	-0.395239	-1.43403	2.2481e-12	-0.0868819	-1.4364
134150896	rs503676	4.15893e-12	0.514594	-1.43764	8.34402e-11	-0.0834344	-1.40264	1.14402e-11	1.53696	-1.4332
134151039	rs11223743	3.84891e-13	-1.86634	-1.43676	1.15228e-11	-2.03699	-1.42888	6.09349e-13	-1.39588	-1.43286
134151975	rs472287	1.50693e-12	-1.2436	-0.694626	5.21671e-11	-0.990171	-0.96558	9.51475e-13	-1.6016	-0.781509
134152030	rs10791352	8.64359e-12	0.403398	-0.594884	1.55822e-10	0.122025	-0.983514	5.35898e-12	0.0569981	-0.711592
134152143	rs75230921	1.80542e-12	-1.75751	-3.05587e-10	5.09111e-11	-1.98012	-3.05587e-10	1.3592e-12	-2.02647	-3.05587e-10
134152289	rs579856	3.61124e-11	2.6633	-1.42496	8.64745e-10	2.28794	-1.43571	1.65592e-11	1.9072	-1.43363
134152348	rs4936224	7.30108e-13	-1.3171	-1.34577	1.17701e-11	-2.03719	-1.40745	3.64005e-13	-1.98323	-1.36072
134153418	rs10894792	7.34996e-13	-1.28002	-1.37617	1.16813e-11	-2.02871	-1.4235	3.7084e-13	-1.93714	-1.38822
134153518	rs492383	2.76525e-11	2.36862	-1.3972	6.61446e-10	1.94234	-1.35811	1.23236e-11	1.56639	-1.38824
134154407	rs521637	2.39642e-11	2.23395	-1.40569	5.46695e-10	1.81439	-1.42071	1.06004e-11	1.44468	-1.41716
134154577	rs495732	3.13008e-11	2.52581	-1.43047	6.86715e-10	2.02051	-1.3988	1.31212e-11	1.66317	-1.42231
134154788	rs74680874	1.36111e-12	-2.04001	-3.05587e-10	4.84903e-11	-2.02884	-3.05587e-10	1.90512e-12	-1.68882	-3.05587e-10
134155202	rs78910050	4.61181e-13	-1.81012	-1.31215	1.36902e-11	-1.99444	-1.29908	6.5863e-13	-1.51011	-1.24085
134155418	rs10894793	5.69712e-13	-1.49975	-1.41118	1.63919e-11	-1.70187	-1.41154	7.43484e-13	-1.20813	-1.42164
134155539	rs2850255	8.25862e-12	0.274165	-0.511211	1.39152e-10	-0.306149	-0.668484	1.39882e-12	-1.32258	-0.675157
134155714	rs12278484	5.54401e-13	-1.52717	-1.411	1.60832e-11	-1.72352	-1.40891	7.19298e-13	-1.24223	-1.42062
134155879	rs2581883	1.00578e-12	-1.02001	-1.32254	2.15745e-11	-1.59798	-1.24071	4.79787e-13	-1.78261	-1.28518
134156395	rs7123222	1.5689e-12	-0.592979	-1.30495	2.42212e-11	-1.50506	-1.21791	6.165e-13	-1.55203	-1.26503
134156544	rs139930622	1.47723e-12	-1.95814	-3.05587e-10	5.5371e-11	-1.89615	-3.05587e-10	2.15584e-12	-1.56519	-3.05587e-10
134156658	rs58159886	4.97845e-13	-1.66386	-1.38191	1.4886e-11	-1.82877	-1.38101	6.19098e-13	-1.4152	-1.39766
134157035	rs4936225	4.1699e-13	-1.80441	-1.41859	1.30186e-11	-1.92874	-1.41508	4.53637e-13	-1.69622	-1.4276
134157073	rs4936226	4.03506e-13	-1.82924	-1.42663	1.3e-11	-1.92133	-1.42392	4.5532e-13	-1.68698	-1.43314
134157749	rs1144230	2.31993e-12	-0.442729	-1.06404	3.83963e-11	-1.3508	-0.911446	9.96669e-13	-1.33174	-1.00496
134158458	rs959046	6.53682e-13	-1.39705	-1.37638	2.52372e-11	-1.24629	-1.4356	5.55232e-13	-1.5376	-1.38414
134158681	rs477832	2.70504e-12	-1.35319	-3.05587e-10	7.29928e-11	-1.61984	-3.05587e-10	2.23166e-12	-1.53062	-3.05587e-10
134158745	rs3824995	3.87496e-13	-1.88787	-1.40848	1.23219e-11	-1.99633	-1.40249	4.23394e-13	-1.7713	-1.42152
134158817	rs10894794	3.84644e-13	-1.89279	-1.41095	1.2256e-11	-1.99899	-1.4052	4.19872e-13	-1.77784	-1.42334
134158957	rs142575463	2.81378e-12	-2.27905e-10	-1.31377	9.96303e-11	-2.27905e-10	-1.30874	2.9101e-12	-2.27905e-10	-1.26518
134159051	rs1146196	1.46008e-12	-0.532222	-1.43759	2.52323e-11	-1.26908	-1.413	6.89804e-13	-1.26747	-1.43724
134159213	rs485752	1.08949e-12	-0.875091	-1.3875	4.60208e-11	-0.722057	-1.35905	7.70304e-13	-1.19417	-1.40016
134159345	rs59246351	3.28619e-12	-1.93728	0.778708	9.56858e-11	-1.86336	0.514224	2.49608e-12	-1.96027	0.541627
134159467	rs1146195	1.43329e-12	-0.551051	-1.43728	2.51905e-11	-1.27125	-1.41248	6.6152e-13	-1.30958	-1.437
134159501	rs1272233	1.46176e-12	-0.531284	-1.43738	2.55633e-11	-1.25702	-1.41202	6.708e-13	-1.2957	-1.43695
134159539	rs2846390	1.49185e-12	-0.511389	-1.4369	2.60281e-11	-1.24267	-1.40836	6.80739e-13	-1.2817	-1.43624
134159933	rs146035058	1.39385e-12	-2.01623	-3.05587e-10	5.07494e-11	-1.9833	-3.05587e-10	1.46401e-12	-1.95219	-3.05587e-10
134160054	rs521321	1.22858e-12	-0.813868	-1.32858	5.09246e-11	-0.66486	-1.315	8.14748e-13	-1.1952	-1.34304
134160327	rs143429004	2.03544e-12	-1.63759	-3.05587e-10	5.83153e-11	-1.84434	-3.05587e-10	2.32986e-12	-1.48756	-3.05587e-10
134160332	rs1144229	2.2472e-12	-0.508606	-1.03001	4.45243e-11	-1.24296	-0.871205	1.23538e-12	-1.15359	-0.968404
134160433	rs1144228	1.91287e-12	-0.597274	-1.10242	3.64277e-11	-1.32994	-0.984934	1.04634e-12	-1.24965	-1.03842
134160776	rs76144707	2.8246e-12	-2.27905e-10	-1.30994	1.02626e-10	-2.27905e-10	-1.27911	3.00469e-12	-2.27905e-10	-1.23319
134160839	rs542707	4.1059e-13	-1.92736	-1.31111	1.44705e-11	-1.95345	-1.28465	3.84407e-13	-2.02194	-1.26748
134161100	rs1144227	2.29026e-12	-0.486558	-1.03308	4.38676e-11	-1.22703	-0.902	1.23773e-12	-1.13679	-0.983296
134161381	rs576900	6.36734e-13	-1.39715	-1.40256	1.75993e-11	-1.66154	-1.38081	3.86879e-13	-1.8697	-1.41331
134161452	rs570020	4.06223e-13	-1.93241	-1.31674	1.41133e-11	-1.97224	-1.29085	3.85364e-13	-2.01291	-1.27402
134161479	rs570106	9.029e-13	-1.04467	-1.40577	3.41854e-11	-1.01756	-1.36085	4.01521e-13	-1.87147	-1.3744
134161652	rs1258844	1.10809e-12	-1.19112	-1.05454	2.11684e-11	-1.93096	-0.926737	5.94579e-13	-1.84721	-1.00606
134161999	rs58651308	2.88959e-12	-2.27905e-10	-1.28719	9.7124e-11	-2.27905e-10	-1.33421	2.88633e-12	-2.27905e-10	-1.27338
134162412	rs1144225	2.52732e-12	-0.405571	-1.01557	4.83173e-11	-1.15053	-0.881884	1.30796e-12	-1.10015	-0.964755
134162437	rs546420	4.22045e-13	-1.90292	-1.30803	1.40877e-11	-1.97981	-1.2851	3.87107e-13	-2.01751	-1.26491
134162625	rs544629	3.98514e-13	-1.87871	-1.38961	1.49678e-11	-1.86763	-1.33666	3.57848e-13	-2.00872	-1.35229
134162630	rs1146194	2.4647e-12	-0.426135	-1.0201	4.73438e-11	-1.16569	-0.887078	1.28158e-12	-1.11573	-0.969545
134162644	rs1144224	2.43965e-12	-0.426135	-1.03032	4.68022e-11	-1.16569	-0.898583	1.25752e-12	-1.11573	-0.988492
134162759	rs1146193	2.51591e-12	-0.405571	-1.0201	4.80669e-11	-1.15053	-0.887078	1.30171e-12	-1.10015	-0.969545
134162866	rs1144223	2.55813e-12	-0.38488	-1.02415	4.85809e-11	-1.13524	-0.891731	1.31666e-12	-1.08443	-0.973835
134163401	rs1144222	2.52056e-12	-0.426135	-0.997689	4.85757e-11	-1.16569	-0.861389	1.31233e-12	-1.11573	-0.945836
134163777	rs512731	3.27521e-13	-2.04156	-1.42294	1.4817e-11	-1.81513	-1.3993	5.06517e-13	-1.61417	-1.39939
134163960	rs11223749	2.65769e-12	-2.27905e-10	-1.37085	9.13175e-11	-2.27905e-10	-1.39586	2.62223e-12	-2.27905e-10	-1.36934
134164046	rs138123223	7.5289e-12	-0.329555	-3.05587e-10	2.50403e-10	-0.387132	-3.05587e-10	3.87553e-12	-0.978686	-3.05587e-10
134164552	rs473798	8.52732e-12	1.19198	-1.39701	2.37196e-10	0.897748	-1.33906	5.75338e-12	0.796125	-1.37971
134164553	rs1899113	5.06683e-13	-1.62432	-1.40386	1.16327e-11	-2.03518	-1.4212	3.71671e-13	-1.92169	-1.40143
134164618	rs1144221	1.07508e-12	-0.856381	-1.41952	4.72136e-11	-0.618277	-1.43724	1.09176e-12	-0.809945	-1.43563
134164712	rs483244	4.28092e-13	-2.03202	-1.1647	1.87814e-11	-1.86089	-1.11644	4.88012e-13	-1.90709	-1.1437
134165116	rs77345352	1.39017e-12	-2.01888	-3.05587e-10	7.30131e-11	-1.61956	-3.05587e-10	2.3205e-12	-1.49159	-3.05587e-10
134167225	rs1258842	6.68598e-12	0.975592	-1.42388	3.83799e-11	-0.846085	-1.41658	6.06891e-13	-1.41822	-1.41455
134168519	rs1837566	6.56719e-13	-1.43005	-1.33875	1.22974e-11	-2.02238	-1.37844	3.94239e-13	-1.92222	-1.34194
134168806	rs1595895	7.13485e-13	-1.35147	-1.33443	1.25141e-11	-2.00642	-1.37693	4.11922e-13	-1.88615	-1.33414
134169194	rs1146192	7.50609e-12	0.525252	-0.857841	1.12335e-10	-0.212902	-0.975815	1.37116e-12	-1.04219	-0.97552
134169501	rs55783201	1.79152e-12	-1.76524	-3.05587e-10	6.49192e-11	-1.73706	-3.05587e-10	1.34528e-12	-2.03677	-3.05587e-10
134170268	rs138815180	2.9164e-12	-2.27905e-10	-1.27795	1.04326e-10	-2.27905e-10	-1.26268	2.80438e-12	-2.27905e-10	-1.30219
134170507	rs138027562	5.89002e-12	-2.27905e-10	-0.575045	2.07433e-10	-2.27905e-10	-0.575393	6.28419e-12	-2.27905e-10	-0.49533
134170851	rs117392808	1.35966e-12	-2.04107	-3.05587e-10	4.79898e-11	-2.03921	-3.05587e-10	1.39617e-12	-1.99964	-3.05587e-10
134170895	rs138763205	1.36477e-12	-2.03732	-3.05587e-10	5.94875e-11	-1.82444	-3.05587e-10	1.90279e-12	-1.69004	-3.05587e-10
134172031	rs1144219	9.57979e-12	0.0373331	-0.125982	6.74238e-11	-1.56013	-0.139074	1.54089e-12	-1.87508	-0.0259246
134172319	rs493499	1.44871e-11	1.76247	-1.43751	3.06457e-10	1.23858	-1.42371	6.20512e-12	0.929371	-1.43736
134172670	rs495623	1.50426e-11	1.78794	-1.42536	3.25261e-10	1.26224	-1.38782	6.48893e-12	0.95189	-1.41516
134172994	rs75360127	2.68914e-12	-2.27905e-10	-1.35908	9.29019e-11	-2.27905e-10	-1.37866	2.66824e-12	-2.27905e-10	-1.35195
134173746	rs1893054	5.78132e-13	-1.55455	-1.3417	1.96302e-11	-1.57911	-1.35402	6.6126e-13	-1.37842	-1.36856
134174232	rs565713	1.24576e-12	-1.79178	-0.336781	3.40563e-11	-2.03278	-0.349411	1.16119e-12	-1.98189	-0.202026
134174334	rs10750558	5.79717e-13	-1.54758	-1.34594	1.97344e-11	-1.57132	-1.35652	6.39894e-13	-1.40709	-1.37273
134175486	rs10894796	5.41075e-13	-1.57449	-1.38801	1.58754e-11	-1.74868	-1.39675	4.62844e-13	-1.69702	-1.40671
134176763	rs145197829	1.41057e-12	-2.00431	-3.05587e-10	5.21719e-11	-1.95566	-3.05587e-10	1.3421e-12	-2.03913	-3.05587e-10
134177205	rs12272129	4.59176e-13	-1.81821	-1.30841	1.62699e-11	-1.80764	-1.31325	4.49086e-13	-1.78836	-1.34554
134177275	rs2510356	5.42032e-13	-1.88045	-1.08028	1.78593e-11	-1.91464	-1.11304	6.12297e-13	-1.83156	-0.992342
134177744	rs74914043	3.2329e-12	-2.27905e-10	-1.17492	1.11537e-10	-2.27905e-10	-1.19585	3.04424e-12	-2.27905e-10	-1.22011
134178959	rs489131	7.2702e-13	-1.44257	-1.22454	7.30957e-11	-0.555749	-1.06268	5.07891e-13	-1.89788	-1.11297
134178997	rs569316	1.41267e-11	1.71431	-1.41454	3.09922e-10	1.19387	-1.36775	6.16611e-12	0.886826	-1.40112
134179321	rs7924934	7.20453e-13	-2.02305	-0.653126	3.39177e-11	-1.93963	-0.446633	1.08601e-12	-1.56402	-0.686835
134179387	rs493501	1.32085e-11	1.66395	-1.4314	2.89768e-10	1.14714	-1.38827	5.79314e-12	0.842382	-1.41908
134179397	rs573028	1.01837e-12	-1.85273	-0.477363	2.99095e-11	-2.02326	-0.488766	9.51687e-13	-2.02137	-0.361518
134179686	rs78146715	7.24791e-12	-2.27905e-10	-0.367591	2.15038e-10	-2.27905e-10	-0.53939	6.78419e-12	-2.27905e-10	-0.418772
134180402	rs139039256	2.57038e-12	-1.40425	-3.05587e-10	4.85927e-11	-2.02673	-3.05587e-10	1.34267e-12	-2.0387	-3.05587e-10
134180440	rs113825217	1.59046e-12	-1.88428	-3.05587e-10	7.96026e-11	-1.53316	-3.05587e-10	2.57595e-12	-1.38715	-3.05587e-10
134180594	rs75363727	3.5131e-12	-2.27905e-10	-1.09181	1.31176e-10	-2.27905e-10	-1.03366	3.60433e-12	-2.27905e-10	-1.05123
134180695	rs526507	5.11695e-13	-1.73	-1.28833	4.05488e-11	-1.05855	-1.14915	4.53821e-13	-1.93038	-1.19304
134180773	rs548378	1.16233e-11	1.37015	-1.26544	2.76084e-10	0.870042	-1.15954	5.64347e-12	0.628584	-1.23145
134180874	rs11223753	6.65447e-13	-2.03666	-0.718944	3.3032e-11	-1.89194	-0.520786	1.09816e-12	-1.48854	-0.751192
134181101	rs1144218	6.41293e-13	-1.46537	-1.32721	1.47962e-11	-1.98442	-1.23141	3.72184e-13	-2.03648	-1.28526
134181337	rs553231	5.38269e-13	-1.67937	-1.28833	4.42978e-11	-0.970121	-1.14915	4.68125e-13	-1.89935	-1.19304
134182135	rs751719	5.77285e-13	-1.60728	-1.29044	4.99117e-11	-0.848503	-1.15144	4.84335e-13	-1.85293	-1.20541
134182856	rs1144216	7.82506e-13	-1.26447	-1.32909	2.29981e-11	-1.62073	-1.15406	1.50456e-12	-0.698896	-1.22597
134182970	rs73604928	7.51006e-13	-2.029	-0.605645	3.54107e-11	-1.86423	-0.478956	9.41641e-13	-1.74796	-0.645537
134183235	rs11223754	1.49127e-12	-1.94868	-3.05587e-10	4.99279e-11	-1.99962	-3.05587e-10	1.50815e-12	-1.92248	-3.05587e-10
134183450	rs1144215	1.02011e-12	-1.24067	-1.08772	2.11396e-11	-1.9177	-0.94136	4.82192e-13	-2.03228	-1.0305
134184141	rs1144214	7.26878e-12	-0.425135	0.0604197	5.98146e-11	-1.83406	0.0151053	1.65738e-12	-1.98922	0.161088
134184715	rs579409	2.52642e-12	-2.04179	0.620287	9.62868e-11	-1.93787	0.595002	3.05203e-12	-1.87732	0.659761
134184752	rs139183879	2.89564e-12	-2.27905e-10	-1.2851	9.51242e-11	-2.27905e-10	-1.35502	2.7446e-12	-2.27905e-10	-1.32373
134185247	rs486360	1.09204e-12	-1.63129	-0.628967	2.56892e-11	-2.02198	-0.642149	9.66791e-13	-1.85927	-0.507866
134185832	rs512958	2.93013e-12	-2.04183	0.768567	1.12143e-10	-1.93281	0.742384	3.56737e-12	-1.87097	0.809432
134186137	rs515699	4.47451e-13	-1.92488	-1.22761	2.05915e-11	-1.80778	-1.07755	4.35344e-13	-2.03492	-1.13007
134186523	rs144171249	2.69253e-12	-2.27905e-10	-1.35782	9.19824e-11	-2.27905e-10	-1.38861	2.67933e-12	-2.27905e-10	-1.3478
134187896	rs574328	7.55332e-13	-1.83004	-0.79886	3.5401e-11	-1.75505	-0.588412	1.02782e-12	-1.5718	-0.734129
134188408	rs1144213	8.26054e-12	-0.0723021	-0.164513	5.8862e-11	-1.62875	-0.206259	1.34353e-12	-1.96648	-0.0715813
134188414	rs578825	2.25236e-12	-2.04078	0.504449	8.81734e-11	-1.91136	0.480459	2.75664e-12	-1.84435	0.524999
134188542	rs481252	1.03488e-12	-2.03583	-0.278189	4.01759e-11	-1.81729	-0.39965	2.57959e-12	-1.15395	-0.231785
134189305	rs150057622	1.89132e-12	-1.71103	-3.05587e-10	4.79368e-11	-2.04032	-3.05587e-10	1.42755e-12	-1.97741	-3.05587e-10
134190059	rs80003954	1.4367e-12	-1.98596	-3.05587e-10	4.95464e-11	-2.00729	-3.05587e-10	1.39436e-12	-2.00093	-3.05587e-10
134190431	rs117825742	1.44895e-12	-1.97746	-3.05587e-10	4.82909e-11	-2.03296	-3.05587e-10	1.34477e-12	-2.03715	-3.05587e-10
134190529	rs186922981	2.64753e-12	-2.27905e-10	-1.37468	8.8935e-11	-2.27905e-10	-1.4223	2.54e-12	-2.27905e-10	-1.4012
134190996	rs139323846	2.48685e-12	-2.27905e-10	-1.43729	8.93018e-11	-2.27905e-10	-1.41818	2.4528e-12	-2.27905e-10	-1.43614
134191585	rs1146191	1.08054e-12	-1.0929	-1.17795	2.03667e-11	-1.80827	-1.08803	4.41344e-13	-2.03526	-1.11604
134192256	rs1146190	1.17665e-12	-0.995722	-1.18991	2.11027e-11	-1.75887	-1.10193	4.3999e-13	-2.025	-1.12937
134193742	rs512359	5.10017e-12	0.486184	-1.20522	5.8311e-11	-0.730952	-1.11346	8.39188e-13	-1.2859	-1.22278
134193829	rs568044	4.77305e-12	0.4471	-1.23242	5.79732e-11	-0.704483	-1.14574	8.71323e-13	-1.2222	-1.24891
134193918	rs76096035	2.57215e-12	-2.27905e-10	-1.40356	9.15392e-11	-2.27905e-10	-1.39344	2.58506e-12	-2.27905e-10	-1.38362
134194345	rs68192549	5.94942e-13	-1.99656	-0.871036	2.442e-11	-2.02752	-0.68728	8.43033e-13	-1.61678	-0.887331
134194750	rs576408	5.20418e-12	0.486184	-1.18503	5.98687e-11	-0.730952	-1.0871	8.58883e-13	-1.2859	-1.19959
134194937	rs513412	2.34173e-12	-2.0415	0.544088	1.00775e-10	-1.91541	0.6181	2.956e-12	-1.85119	0.601656
134195121	rs185541336	1.36474e-12	-2.03734	-3.05587e-10	5.07355e-11	-1.98358	-3.05587e-10	1.36898e-12	-2.0193	-3.05587e-10
134195725	rs12362267	2.14934e-11	0.719441	-3.05587e-10	1.54092e-10	-0.872651	-3.05587e-10	2.50784e-12	-1.41394	-3.05587e-10
134195891	rs117890629	1.43542e-12	-1.98685	-3.05587e-10	5.11527e-11	-1.97539	-3.05587e-10	1.38466e-12	-2.00791	-3.05587e-10
134196132	rs11600362	6.18362e-13	-2.02945	-0.799534	3.6187e-11	-1.71619	-0.605317	1.31969e-12	-1.23914	-0.816835
134196311	rs11606054	5.70091e-13	-2.02104	-0.889224	2.44236e-11	-2.00642	-0.708233	8.28615e-13	-1.61611	-0.905254
134196321	rs11606067	5.86224e-13	-2.00995	-0.872404	2.46108e-11	-2.01817	-0.688854	8.06487e-13	-1.65975	-0.888679
134196442	rs1146189	7.90735e-13	-1.34217	-1.24093	1.64154e-11	-1.93824	-1.17374	4.05806e-13	-2.04164	-1.19361
134196629	rs3133072	4.67506e-13	-1.82065	-1.28799	3.08456e-11	-1.24743	-1.23378	1.75306e-12	-0.514543	-1.25746
134196784	rs11223756	6.17259e-13	-2.00059	-0.830184	2.63957e-11	-2.02512	-0.611887	8.26124e-13	-1.6895	-0.834877
134196849	rs548465	6.97049e-13	-1.8163	-0.892908	3.10366e-11	-1.76208	-0.71296	9.23202e-13	-1.57114	-0.842131
134197635	rs1146188	7.36136e-13	-1.34101	-1.31364	1.489e-11	-1.97127	-1.23824	3.71677e-13	-2.04149	-1.28161
134198172	rs530357	6.6755e-13	-1.92985	-0.822597	3.28934e-11	-1.81482	-0.602106	6.77028e-13	-2.03608	-0.687326
134198188	rs116986186	2.48599e-12	-2.27905e-10	-1.43763	8.90101e-11	-2.27905e-10	-1.42145	2.4492e-12	-2.27905e-10	-1.43761
134198486	rs11223757	1.33989e-12	-1.99258	-0.0631336	3.53625e-11	-1.99615	-0.348402	1.45883e-12	-1.68732	-0.268412
134199141	rs117314533	1.73731e-12	-1.79596	-3.05587e-10	5.01841e-11	-1.9945	-3.05587e-10	1.37836e-12	-2.01248	-3.05587e-10
134199753	rs182429394	1.36162e-12	-2.03963	-3.05587e-10	4.85489e-11	-2.02763	-3.05587e-10	1.81462e-12	-1.73749	-3.05587e-10
134199915	rs3133073	9.10412e-13	-1.68395	-0.758215	4.28451e-11	-1.60239	-0.550222	1.2678e-12	-1.37391	-0.722176
134200295	rs10894797	6.14971e-13	-2.02647	-0.808018	2.84569e-11	-1.9468	-0.61501	8.9293e-13	-1.62141	-0.825202
134201864	rs3098651	1.03228e-12	-1.72892	-0.587615	4.99961e-11	-1.60763	-0.390633	1.40516e-12	-1.44018	-0.553035
134202036	rs7124693	2.72251e-12	0.0906408	-1.43739	3.47692e-11	-0.930455	-1.43102	1.03683e-12	-0.86132	-1.43588
134203357	rs7950541	9.99932e-12	1.36735	-1.41313	8.10853e-11	-0.122527	-1.39217	1.79327e-12	-0.343175	-1.40615
134203404	rs7950754	9.23124e-12	0.29306	-0.41877	1.23987e-10	-0.893304	-0.196725	1.70331e-12	-1.46407	-0.336722
134203538	rs1258854	1.08902e-12	-1.34838	-0.914643	3.0273e-11	-1.62478	-0.875167	1.59621e-12	-1.00262	-0.863121
134203737	rs1258853	1.64496e-12	-1.09761	-0.752974	3.20341e-11	-1.92019	-0.523208	8.95233e-13	-1.78063	-0.663404
134203748	rs117328287	1.36245e-12	-2.03902	-3.05587e-10	5.19446e-11	-1.96003	-3.05587e-10	1.82552e-12	-1.7315	-3.05587e-10
134204105	rs10894798	5.58195e-13	-1.5111	-1.42025	1.33747e-11	-1.89522	-1.42162	5.50649e-13	-1.50446	-1.42557
134204766	rs55932086	9.41294e-12	-0.106219	-3.05587e-10	1.58743e-10	-0.842915	-3.05587e-10	4.16354e-12	-0.907001	-3.05587e-10
134205993	rs11223758	6.58199e-13	-1.71669	-1.04986	5.13952e-11	-0.778044	-1.19261	5.06969e-13	-2.01933	-0.993342
134206415	rs56257797	1.36781e-12	-2.03509	-3.05587e-10	4.81411e-11	-2.03607	-3.05587e-10	1.41175e-12	-1.98853	-3.05587e-10
134206797	rs11223759	5.19015e-13	-1.88286	-1.12127	3.37173e-11	-1.14675	-1.24545	4.56749e-13	-2.04177	-1.07522
134207089	rs7123380	4.97938e-13	-1.90108	-1.14451	3.18332e-11	-1.19074	-1.25895	4.46669e-13	-2.04087	-1.09844
134208139	rs7949029	5.05608e-13	-1.85584	-1.17446	3.28479e-11	-1.12785	-1.29046	4.32337e-13	-2.04135	-1.13057
134208765	rs11223760	4.21157e-13	-1.91097	-1.30209	2.74427e-11	-1.23129	-1.36681	3.79318e-13	-2.03804	-1.2647
134208908	rs10894799	4.23582e-13	-1.90522	-1.30209	2.78353e-11	-1.21709	-1.36681	3.78975e-13	-2.03895	-1.2647
134209210	rs144318645	3.19501e-12	-2.27905e-10	-1.18671	1.12012e-10	-2.27905e-10	-1.19159	2.9608e-12	-2.27905e-10	-1.24791
134209347	rs10791354	4.40636e-13	-1.88102	-1.28682	2.9829e-11	-1.15906	-1.35566	3.8463e-13	-2.04133	-1.24751
134209429	rs74325146	1.30474e-09	4.82545	-3.05587e-10	1.59877e-08	3.76937	-3.05587e-10	4.61547e-11	1.49863	-3.05587e-10
134209519	rs115748556	2.53243e-12	-2.27905e-10	-1.41913	9.19902e-11	-2.27905e-10	-1.38852	2.51728e-12	-2.27905e-10	-1.41019
134209565	rs117959046	3.09455e-09	5.68909	-3.05587e-10	5.49064e-09	2.7006	-3.05587e-10	3.92818e-11	1.33739	-3.05587e-10
134209802	rs78358510	1.13543e-11	0.0812918	-3.05587e-10	1.70169e-10	-0.773412	-3.05587e-10	2.41324e-12	-1.4524	-3.05587e-10
134209957	rs71487002	4.47252e-13	-1.90552	-1.24741	1.44314e-11	-2.0065	-1.2343	9.33681e-13	-1.1303	-1.27169
134210483	rs9888274	4.5102e-13	-1.89337	-1.25118	2.9452e-11	-1.18832	-1.33913	4.00114e-13	-2.04039	-1.20899
134210529	rs1258852	3.28198e-13	-2.02506	-1.43738	1.29374e-11	-1.91574	-1.43434	3.21757e-13	-2.02992	-1.43741
134210544	rs11223761	5.12569e-13	-1.88726	-1.12937	3.23178e-11	-1.17375	-1.26083	4.53261e-13	-2.04092	-1.08373
134210661	rs11223762	4.49937e-13	-1.88102	-1.26593	3.0101e-11	-1.15906	-1.34658	3.93768e-13	-2.04133	-1.22403
134211300	rs1258851	8.59363e-13	-1.99522	-0.504651	2.64899e-11	-1.9371	-0.696336	8.84385e-13	-2.0145	-0.441726
134212084	rs71489003	4.41822e-13	-1.85428	-1.31087	1.49486e-11	-1.88889	-1.3167	9.57402e-13	-1.06199	-1.31491
134213099	rs3802927	4.66084e-12	-2.27905e-10	-0.809109	1.842e-10	-2.27905e-10	-0.69418	4.76149e-12	-2.27905e-10	-0.772806
134213543	rs71489004	3.87144e-13	-1.85998	-1.43728	1.14484e-11	-2.03636	-1.436	8.37698e-13	-1.07801	-1.43245
134213630	rs733091	6.27877e-13	-1.83842	-0.9753	3.5286e-11	-1.26541	-1.08131	5.64922e-13	-2.04171	-0.862725
134213994	rs12419831	1.689e-12	-1.82417	-3.05587e-10	5.5917e-11	-1.88633	-3.05587e-10	1.37011e-12	-2.01848	-3.05587e-10
134214040	rs146590970	8.12348e-12	-2.27905e-10	-0.253546	1.92756e-10	-2.27905e-10	-0.648777	7.56649e-12	-2.27905e-10	-0.309638
134214375	rs370186550	6.52977e-13	-1.37911	-1.39541	2.32013e-11	-1.33446	-1.43154	1.8916e-12	-0.267564	-1.42838
134214380	rs111433290	6.81502e-13	-1.64172	-1.09004	2.49743e-11	-1.50755	-1.18481	4.50617e-13	-1.98358	-1.14693
134214505	rs142200643	1.55477e-12	-1.90697	-3.05587e-10	6.83164e-11	-1.68605	-3.05587e-10	1.62905e-12	-1.84537	-3.05587e-10
134216182	rs72653410	6.2106e-13	-1.48866	-1.33597	2.63556e-11	-1.54206	-1.09646	1.47318e-12	-0.605236	-1.34071
134216292	rs56262016	1.59304e-12	-1.88266	-3.05587e-10	5.10083e-11	-1.97821	-3.05587e-10	1.34899e-12	-2.03401	-3.05587e-10
134216390	rs117195816	5.031e-12	-2.27905e-10	-0.732685	1.79397e-10	-2.27905e-10	-0.720604	4.79685e-12	-2.27905e-10	-0.765407
134216865	rs11223765	7.73385e-13	-1.82015	-0.785132	2.29515e-11	-2.0368	-0.74002	1.58499e-12	-1.18306	-0.689729
134217147	rs117883178	1.51758e-12	-1.93119	-3.05587e-10	7.37139e-11	-1.61001	-3.05587e-10	1.68444e-12	-1.81194	-3.05587e-10
134217210	rs10894800	6.88131e-13	-1.33896	-1.38312	1.25372e-11	-1.9815	-1.40001	5.97149e-13	-1.49525	-1.35371
134217453	rs67013198	3.00057e-11	2.49058	-1.4375	6.13491e-10	1.86474	-1.35578	4.19634e-12	0.538146	-1.4373
134217463	rs73030608	3.65066e-13	-2.00608	-1.3499	1.37842e-11	-2.03176	-1.25492	4.45542e-13	-1.80599	-1.33584
134217884	rs73604952	2.71104e-12	-2.27905e-10	-1.35097	1.17285e-10	-2.27905e-10	-1.1456	2.70895e-12	-2.27905e-10	-1.33681
134217987	rs10750560	4.84503e-13	-1.89737	-1.17556	1.49759e-11	-1.97861	-1.22515	6.99389e-13	-1.51736	-1.17356
134218162	rs61026557	3.58952e-13	-1.96043	-1.41244	1.37941e-11	-1.85856	-1.4274	3.35533e-13	-2.03491	-1.3905
134218275	rs59278384	6.65615e-13	-1.4719	-1.28345	3.43717e-11	-1.36125	-1.01172	4.07472e-13	-1.94643	-1.28472
134218300	rs10791355	1.3914e-12	-2.018	-3.05587e-10	5.1513e-11	-1.96837	-3.05587e-10	1.50847e-12	-1.92227	-3.05587e-10
134218844	rs73604957	4.07928e-12	-0.942384	-3.05587e-10	2.88582e-10	-0.245223	-3.05587e-10	1.76522e-11	0.537494	-3.05587e-10
134218900	rs78456660	9.1671e-12	-2.27905e-10	-0.132684	3.9571e-10	-2.27905e-10	0.0704787	8.48543e-12	-2.27905e-10	-0.195016
134219031	rs80131016	3.535e-12	-2.27905e-10	-1.08559	1.70797e-10	-2.27905e-10	-0.76973	3.47478e-12	-2.27905e-10	-1.08783
134219850	rs78612862	3.5763e-13	-1.99922	-1.37733	1.25955e-11	-2.00908	-1.36778	9.64642e-13	-1.00746	-1.3619
134220057	rs78651735	3.54121e-13	-2.00552	-1.3809	1.26225e-11	-2.00309	-1.37163	9.30536e-13	-1.03945	-1.36591
134220580	rs73604961	3.41918e-12	-2.27905e-10	-1.1189	1.65499e-10	-2.27905e-10	-0.801235	3.37294e-12	-2.27905e-10	-1.11758
134220675	rs77898355	3.60237e-12	-2.27905e-10	-1.06671	1.7802e-10	-2.27905e-10	-0.728306	3.55402e-12	-2.27905e-10	-1.06529
134220710	rs80229287	3.41122e-13	-2.04162	-1.3822	1.3472e-11	-1.93657	-1.37302	7.57032e-13	-1.24435	-1.36736
134220816	rs73030611	3.61254e-13	-1.98237	-1.38411	1.32545e-11	-1.91844	-1.40743	3.5761e-13	-2.00799	-1.35369
134220859	rs61908675	7.32713e-13	-1.49713	-1.16218	3.22275e-11	-1.56148	-0.8759	1.79332e-11	1.6189	-1.06561
134220980	rs78782546	3.67798e-12	-2.27905e-10	-1.04594	1.83189e-10	-2.27905e-10	-0.699686	3.62877e-12	-2.27905e-10	-1.04447
134221207	rs79268578	3.58707e-12	-2.27905e-10	-1.07097	1.76975e-10	-2.27905e-10	-0.734195	3.5389e-12	-2.27905e-10	-1.06955
134221847	rs10791356	3.41785e-13	-2.00272	-1.41916	1.27423e-11	-1.97293	-1.39235	3.86728e-13	-1.85285	-1.43055
134222333	rs28759680	3.43836e-12	-2.27905e-10	-1.11331	1.67054e-10	-2.27905e-10	-0.791886	3.39839e-12	-2.27905e-10	-1.11007
134222792	rs147248452	7.91622e-13	-1.3076	-1.27438	1.66987e-11	-1.9858	-1.10907	5.86989e-13	-1.61417	-1.25195
134222822	rs182275207	2.57394e-12	-2.27905e-10	-1.40286	9.29378e-11	-2.27905e-10	-1.37827	2.54381e-12	-2.27905e-10	-1.3997
134222859	rs73604966	3.24088e-12	-2.27905e-10	-1.17246	1.53489e-10	-2.27905e-10	-0.876571	3.20221e-12	-2.27905e-10	-1.16952
134223302	rs58937199	4.6391e-12	0.469612	-1.2834	4.80952e-11	-0.915551	-1.12147	7.20819e-12	0.906883	-1.26503
134223355	rs79273268	1.37542e-12	-2.02955	-3.05587e-10	5.86339e-11	-1.83889	-3.05587e-10	1.81041e-12	-1.73981	-3.05587e-10
134223476	rs11223766	3.82468e-12	-2.27905e-10	-1.00683	1.93112e-10	-2.27905e-10	-0.646934	3.81244e-12	-2.27905e-10	-0.995099
134223833	rs117840580	5.85865e-12	-0.580384	-3.05587e-10	1.44421e-10	-0.937471	-3.05587e-10	3.41158e-12	-1.10619	-3.05587e-10
134223894	rs59290979	3.79887e-12	-2.27905e-10	-1.0136	1.94515e-10	-2.27905e-10	-0.639693	3.78089e-12	-2.27905e-10	-1.00341
134224632	rs7935721	3.69988e-12	-2.27905e-10	-1.04001	1.8766e-10	-2.27905e-10	-0.675574	3.6584e-12	-2.27905e-10	-1.03634
134224651	rs7935729	3.50028e-12	-2.27905e-10	-1.09546	1.73653e-10	-2.27905e-10	-0.753146	3.46012e-12	-2.27905e-10	-1.09206
134224699	rs7935733	3.69988e-12	-2.27905e-10	-1.04001	1.8766e-10	-2.27905e-10	-0.675574	3.6584e-12	-2.27905e-10	-1.03634
134224899	rs6590738	3.94488e-13	-1.85797	-1.4205	1.59907e-11	-1.71602	-1.42218	4.49586e-13	-1.7056	-1.4272
134225456	rs73604976	6.72584e-12	0.827504	-1.26985	5.50714e-11	-0.819777	-1.0818	8.81839e-12	1.09262	-1.24915
134225692	rs7940114	3.25362e-13	-2.04183	-1.42929	1.42388e-11	-1.84026	-1.41398	3.42384e-13	-1.96925	-1.43593
134226053	rs76255106	3.96938e-12	-2.27905e-10	-0.969694	2.0348e-10	-2.27905e-10	-0.594635	3.92579e-12	-2.27905e-10	-0.9658
134226244	rs61740182	1.69345e-12	-1.82154	-3.05587e-10	1.23845e-10	-1.09117	-3.05587e-10	1.22646e-11	0.173352	-3.05587e-10
134226278	rs3802928	6.33195e-12	0.774089	-1.27678	5.20537e-11	-0.854549	-1.10338	8.28875e-12	1.03678	-1.25525
134226291	rs3802929	3.90623e-12	-2.27905e-10	-0.985731	1.98693e-10	-2.27905e-10	-0.618441	3.89482e-12	-2.27905e-10	-0.973719
134226862	rs78338710	3.74753e-12	-1.02721	-3.05587e-10	1.80487e-10	-0.714544	-3.05587e-10	1.12618e-11	0.0880535	-3.05587e-10
134227180	rs73604978	4.72951e-12	-0.794482	-3.05587e-10	2.35124e-10	-0.45009	-3.05587e-10	1.56931e-11	0.419851	-3.05587e-10
134227401	rs7103356	4.34427e-13	-1.7457	-1.43633	1.48526e-11	-1.77465	-1.43737	4.20282e-13	-1.76256	-1.43763
134227575	rs2884943	3.99644e-12	-2.27905e-10	-0.9629	2.04968e-10	-2.27905e-10	-0.587347	3.95899e-12	-2.27905e-10	-0.957379
134227749	rs2360226	5.44501e-13	-1.67425	-1.28194	1.54427e-11	-1.84842	-1.32464	9.2365e-13	-1.14073	-1.27206
134227768	rs73604982	1.257e-11	1.46294	-1.27993	6.90267e-11	-0.573626	-1.10208	1.17967e-11	1.39074	-1.25628
134227993	rs893948	8.07691e-13	-1.16075	-1.40113	2.34336e-11	-1.34326	-1.41277	2.57529e-12	0.00891757	-1.39632
134228176	rs138188089	2.76995e-12	-1.32948	-3.05587e-10	6.79347e-11	-1.69166	-3.05587e-10	5.52795e-12	-0.62355	-3.05587e-10
134228182	rs79841002	3.99415e-12	-2.27905e-10	-0.963474	2.04349e-10	-2.27905e-10	-0.590376	3.99006e-12	-2.27905e-10	-0.949561
134228281	rs59891316	4.72303e-12	-0.795853	-3.05587e-10	2.3476e-10	-0.451639	-3.05587e-10	1.56629e-11	0.417925	-3.05587e-10
134228297	rs143917163	5.25491e-12	-0.689142	-3.05587e-10	2.64763e-10	-0.331369	-3.05587e-10	1.81803e-11	0.566973	-3.05587e-10
134228429	rs73604984	1.26537e-11	1.46378	-1.27413	6.91428e-11	-0.573085	-1.10095	1.18663e-11	1.39157	-1.25123
134228614	rs11223768	4.35832e-12	-0.876218	-3.05587e-10	7.62924e-11	-1.57563	-3.05587e-10	1.56401e-12	-1.88612	-3.05587e-10
134229165	rs113758502	4.09078e-12	-0.939569	-3.05587e-10	1.99464e-10	-0.614568	-3.05587e-10	1.27762e-11	0.214215	-3.05587e-10
134230433	rs116216364	4.68259e-12	-2.27905e-10	-0.804453	2.39675e-10	-2.27905e-10	-0.430918	4.64463e-12	-2.27905e-10	-0.797656
134230470	rs114575165	4.59089e-12	-0.824229	-3.05587e-10	2.3915e-10	-0.433111	-3.05587e-10	1.47812e-11	0.35999	-3.05587e-10
134230472	rs57640823	4.68114e-12	-0.804763	-3.05587e-10	2.29006e-10	-0.476457	-3.05587e-10	1.70454e-11	0.502511	-3.05587e-10
134230523	rs60335566	4.59089e-12	-0.824229	-3.05587e-10	2.3915e-10	-0.433111	-3.05587e-10	1.47812e-11	0.35999	-3.05587e-10
134230833	rs143740341	9.5299e-12	-0.0938695	-3.05587e-10	1.8491e-10	-0.690336	-3.05587e-10	2.66038e-12	-1.3549	-3.05587e-10
134230969	rs148146726	1.88707e-12	-1.71328	-3.05587e-10	4.81334e-11	-2.03623	-3.05587e-10	1.48814e-12	-1.93584	-3.05587e-10
134230977	rs143895855	7.57158e-12	-0.323902	-3.05587e-10	1.3545e-10	-1.0016	-3.05587e-10	2.95824e-11	1.05381	-3.05587e-10
134231061	rs2119298	3.49419e-13	-2.00447	-1.39532	1.2031e-11	-2.04092	-1.3818	4.68255e-13	-1.69016	-1.40195
134231739	rs187607212	1.44342e-12	-1.98129	-3.05587e-10	6.53441e-11	-1.73054	-3.05587e-10	1.38401e-12	-2.00838	-3.05587e-10
134231823	rs7932366	1.89032e-12	-1.71156	-3.05587e-10	9.11042e-11	-1.3982	-3.05587e-10	2.63698e-12	-1.36373	-3.05587e-10
134232399	rs79250858	3.67223e-13	-1.96337	-1.38672	1.19982e-11	-2.04111	-1.38433	3.32141e-13	-2.0417	-1.39386
134233114	rs35355076	6.95721e-13	-1.43543	-1.27568	1.50224e-11	-1.97862	-1.22204	2.85049e-12	0.0156026	-1.30148
134233137	rs117706499	4.21906e-12	-0.908693	-3.05587e-10	1.77734e-10	-0.729915	-3.05587e-10	1.60612e-12	-1.85954	-3.05587e-10
134233335	rs139935904	2.57446e-12	-2.27905e-10	-1.40267	9.14694e-11	-2.27905e-10	-1.3942	2.55471e-12	-2.27905e-10	-1.39543
134234081	rs11601964	5.52598e-13	-1.64071	-1.30072	2.69805e-11	-1.3179	-1.29719	1.9841e-12	-0.297574	-1.35063
134234105	rs74238194	2.2699e-11	-2.27905e-10	0.774016	5.44546e-10	-2.27905e-10	0.389749	2.65139e-11	-2.27905e-10	0.944303
134234186	rs60460137	4.18911e-13	-2.00681	-1.2116	2.39244e-11	-1.52804	-1.20727	8.30537e-13	-1.24456	-1.27449
134234406	rs4262740	5.3028e-11	2.72641	-1.10389	6.10897e-09	3.65998	-0.852671	2.71688e-08	8.88106	-1.0046
134234408	rs7103363	3.95042e-13	-2.0245	-1.25256	2.23191e-11	-1.56056	-1.2442	8.318e-13	-1.20667	-1.31086
134234452	rs7103469	3.97251e-13	-2.02949	-1.242	2.19242e-11	-1.59365	-1.22896	7.67553e-13	-1.29557	-1.30234
134234835	rs61908678	1.66652e-12	-1.83757	-3.05587e-10	4.78769e-11	-2.04157	-3.05587e-10	1.44009e-12	-1.96866	-3.05587e-10
134235110	rs61908679	1.72428e-12	-1.80349	-3.05587e-10	4.79957e-11	-2.03909	-3.05587e-10	1.47054e-12	-1.94774	-3.05587e-10
134235392	rs4937877	7.85747e-11	2.5927	-0.576953	5.97053e-09	3.31546	-0.531077	4.50072e-08	8.90616	-0.524949
134235738	rs11603105	4.20384e-13	-2.04074	-1.17415	1.95787e-11	-1.76648	-1.16928	6.05686e-13	-1.58918	-1.24558
134235865	rs10894801	3.97355e-13	-2.03329	-1.23794	2.0667e-11	-1.65487	-1.2268	6.9127e-13	-1.40475	-1.29784
134235924	rs4937879	3.78136e-11	1.81079	-0.526422	1.34995e-09	1.75936	-0.461748	1.95512e-09	5.71783	-0.472985
134236361	rs55914067	4.10335e-13	-1.97722	-1.26187	1.38109e-11	-2.03334	-1.2514	3.60913e-13	-2.03475	-1.31773
134236760	rs11223771	4.22075e-13	-2.01388	-1.197	1.51523e-11	-2.00727	-1.18478	3.9275e-13	-2.00467	-1.26328
134236816	rs118170929	2.57475e-12	-2.27905e-10	-1.40255	9.09269e-11	-2.27905e-10	-1.40015	2.49288e-12	-2.27905e-10	-1.41993
134237113	rs10791357	1.15308e-11	0.603516	-0.506798	6.74321e-10	0.960433	-0.35693	1.69547e-10	3.40388	-0.604117
134237200	rs117422861	1.5394e-12	-1.91691	-3.05587e-10	5.39742e-11	-1.9217	-3.05587e-10	2.66402e-12	-1.35353	-3.05587e-10
134237499	rs117642318	1.4748e-12	-1.95978	-3.05587e-10	6.15416e-11	-1.79049	-3.05587e-10	1.33989e-12	-2.04078	-3.05587e-10
134237620	rs2119297	3.57353e-10	3.61173	-0.0813123	2.87244e-08	4.39728	-0.0419802	2.55536e-08	7.841	-0.0258323
134237806	rs2884942	1.4332e-11	0.95941	-0.645218	1.34982e-09	1.86004	-0.562517	1.70518e-09	5.81756	-0.709504
134237836	rs146664631	2.36788e-10	3.11886	-3.05587e-10	1.51841e-09	1.41522	-3.05587e-10	4.12405e-11	1.38605	-3.05587e-10
134237888	rs7127277	4.06858e-13	-1.81863	-1.42897	1.24682e-11	-1.97226	-1.41476	3.68373e-13	-1.91218	-1.41985
134237891	rs79893499	1.25294e-12	-0.707012	-1.4158	1.31868e-11	-1.90666	-1.42433	5.57326e-13	-1.49193	-1.42604
134238372	rs3741101	5.04389e-13	-1.64852	-1.38419	2.68542e-11	-1.23613	-1.38365	2.0672e-12	-0.198692	-1.40848
134238389	rs3741100	1.63887e-11	0.952162	-0.503873	1.72987e-09	1.9194	-0.373801	7.53528e-10	4.88319	-0.591789
134238995	rs181188278	1.95798e-12	-1.67639	-3.05587e-10	5.50471e-11	-1.90201	-3.05587e-10	2.1012e-12	-1.59086	-3.05587e-10
134239888	rs80082975	4.45257e-13	-1.72198	-1.43543	1.50412e-11	-1.76871	-1.4307	1.59921e-12	-0.428052	-1.4358
134239944	rs75110218	1.56183e-12	-1.90244	-3.05587e-10	5.12727e-11	-1.97304	-3.05587e-10	1.39573e-12	-1.99995	-3.05587e-10
134240119	rs138825953	1.56728e-12	-1.89896	-3.05587e-10	5.05373e-11	-1.98749	-3.05587e-10	1.4127e-12	-1.98787	-3.05587e-10
134240142	rs10791358	8.15529e-11	2.38681	-0.333865	1.79661e-09	1.87359	-0.290133	2.82546e-09	6.05206	-0.438997
134240524	rs3741099	6.49603e-11	2.15826	-0.332784	1.55318e-09	1.66257	-0.224709	7.55405e-08	9.3342	-0.435143
134240757	rs60002415	1.49182e-12	-1.94831	-3.05587e-10	4.8302e-11	-2.03273	-3.05587e-10	1.96494e-12	-1.65791	-3.05587e-10
134240803	rs61908682	2.45178e-12	-1.45149	-3.05587e-10	5.96026e-11	-1.8225	-3.05587e-10	2.32451e-12	-1.48986	-3.05587e-10
134241094	rs4937880	7.17381e-11	2.26832	-0.343602	1.61865e-09	1.81544	-0.336295	2.30199e-09	5.86499	-0.456827
134242128	rs148209758	1.29361e-10	2.51431	-3.05587e-10	9.29689e-10	0.924647	-3.05587e-10	2.35673e-11	0.826494	-3.05587e-10
134242327	rs11608146	4.00522e-11	1.60546	-0.263577	2.63798e-09	2.20113	-0.233568	2.97851e-09	5.9006	-0.234788
134242530	rs12808458	2.33476e-11	1.12748	-0.325288	6.87871e-10	0.982417	-0.359018	7.95873e-10	4.79955	-0.453477
134243049	rs10894802	1.39959e-12	-0.626216	-1.38591	5.28274e-11	-0.554156	-1.38902	4.43242e-11	2.85953	-1.40136
134243254	rs10894803	5.02895e-13	-1.65657	-1.37911	2.10646e-11	-1.47919	-1.38342	1.79572e-12	-0.341677	-1.40629
134243408	rs78472963	4.56472e-12	-0.829947	-3.05587e-10	1.12919e-10	-1.18353	-3.05587e-10	1.09722e-11	0.0619965	-3.05587e-10
134243447	rs3741098	1.42562e-12	-0.676926	-1.31677	1.12127e-10	0.135683	-1.32626	1.29561e-11	1.58638	-1.35819
134243901	rs78491612	5.06168e-12	-0.726605	-3.05587e-10	4.9633e-11	-2.00555	-3.05587e-10	9.77005e-12	-0.0540452	-3.05587e-10
134244123	rs3741097	4.99802e-13	-1.71721	-1.32464	2.07564e-11	-1.55301	-1.32434	1.64639e-12	-0.471926	-1.36286
134244228	rs79378578	1.52402e-12	-1.92695	-3.05587e-10	5.13264e-11	-1.972	-3.05587e-10	1.50148e-12	-1.92692	-3.05587e-10
134244322	rs893947	4.59928e-13	-2.03634	-1.08865	1.97581e-11	-1.83851	-1.08812	5.17771e-13	-1.8328	-1.15879
134244426	rs876543	6.42625e-12	-0.487914	-3.05587e-10	7.16459e-11	-1.63847	-3.05587e-10	4.48062e-12	-0.833606	-3.05587e-10
134244631	rs876542	3.26328e-12	-1.16557	-3.05587e-10	6.42344e-11	-1.74766	-3.05587e-10	2.56102e-12	-1.39296	-3.05587e-10
134245284	rs9783402	3.99129e-10	3.95978	-0.318804	3.859e-08	4.87988	-0.229335	3.18332e-06	12.9065	-0.266431
134246067	rs78173727	8.7588e-13	-1.10103	-1.3798	7.53727e-11	-0.205867	-1.38189	3.84635e-11	2.72269	-1.40635
134246674	rs61908683	3.59725e-12	-1.06813	-3.05587e-10	6.80385e-11	-1.69013	-3.05587e-10	2.78601e-12	-1.30876	-3.05587e-10
134246900	rs7112912	7.07952e-09	6.29996	0.216692	3.76864e-07	6.68345	0.245989	0.00142553	18.4624	0.282007
134246938	rs56112441	1.1532e-12	-0.811374	-1.39439	5.96302e-11	-0.514071	-1.30797	3.98604e-11	2.74254	-1.39052
134247187	rs7113199	1.12107e-09	4.80826	-0.134526	3.44047e-07	6.92501	-0.0866818	0.000238455	17.0498	-0.0934665
134247315	rs11223774	1.45113e-09	4.94903	-0.0172425	3.61529e-07	6.8327	0.0551926	0.000255002	16.9931	0.0303163
134247728	rs12363198	1.24603e-12	-0.698303	-1.43004	7.51373e-11	-0.15362	-1.43727	5.1893e-11	3.02706	-1.41124
134247842	rs10894804	3.17151e-12	-0.812709	-0.381386	1.29751e-10	-0.560271	-0.484313	1.30747e-11	0.503713	-0.266404
134247895	rs11223775	6.12131e-12	-0.483466	-0.0530623	1.19405e-10	-1.09696	-0.0307275	2.20221e-11	0.887617	-0.12894
134248055	rs10894805	1.01867e-11	-0.169568	0.142347	1.49877e-10	-0.848331	-0.0520543	6.25292e-11	1.52104	0.281224
134248081	rs11223776	4.22358e-13	-1.89392	-1.31628	1.45186e-11	-1.93854	-1.29623	4.19939e-13	-1.87762	-1.3234
134248142	rs147142161	1.69804e-12	-1.81883	-3.05587e-10	4.85758e-11	-2.02708	-3.05587e-10	2.15164e-12	-1.56714	-3.05587e-10
134248994	rs117400758	4.04257e-12	-0.951424	-3.05587e-10	5.72266e-11	-1.86318	-3.05587e-10	9.82198e-11	2.25384	-3.05587e-10
134249321	rs893953	7.40178e-11	1.58275	0.373256	1.15476e-08	3.13092	0.313112	1.1118e-06	11.1407	0.447393
134249322	rs58447122	1.47293e-12	-1.96105	-3.05587e-10	5.0272e-11	-1.99276	-3.05587e-10	1.65985e-12	-1.82664	-3.05587e-10
134249349	rs893952	1.8361e-10	2.32175	0.542755	2.76797e-08	3.83841	0.479836	4.31732e-06	12.3245	0.620251
134249550	rs78977082	6.47386e-13	-1.43862	-1.3445	1.66471e-11	-1.70425	-1.39372	5.03671e-13	-1.68194	-1.33726
134249606	rs1045721	4.54874e-12	-0.833454	-3.05587e-10	6.61696e-11	-1.71798	-3.05587e-10	4.05726e-12	-0.932859	-3.05587e-10
134250818	rs4937881	3.54504e-10	2.40948	1.11293	1.69145e-08	2.74401	1.08171	0.000176322	15.4641	1.19033
134250840	rs56111637	2.44019e-12	-1.45623	-3.05587e-10	5.45565e-11	-1.91097	-3.05587e-10	5.22784e-12	-0.67937	-3.05587e-10
134251252	rs7951640	3.44774e-10	2.40948	1.0851	1.88374e-08	2.74401	1.18938	0.000180726	15.4641	1.215
134251493	rs61533638	2.4998e-12	-1.43209	-3.05587e-10	5.64955e-11	-1.87604	-3.05587e-10	5.35792e-12	-0.654792	-3.05587e-10
134251594	rs61908686	4.73928e-12	-0.79242	-3.05587e-10	7.04715e-11	-1.655	-3.05587e-10	4.38917e-12	-0.854227	-3.05587e-10
134251777	rs729687	2.3937e-12	-0.680783	-0.794682	3.94704e-11	-1.38827	-0.846381	1.01177e-10	3.07627	-0.792763
134252030	rs117247957	1.35974e-12	-2.04101	-3.05587e-10	4.97365e-11	-2.00346	-3.05587e-10	2.71701e-12	-1.33384	-3.05587e-10
134252121	rs61908687	3.30395e-12	-1.15318	-3.05587e-10	5.73506e-11	-1.86102	-3.05587e-10	2.41431e-12	-1.45195	-3.05587e-10
134252256	rs2076801	3.59786e-12	-2.27905e-10	-1.06796	1.14871e-10	-2.27905e-10	-1.16639	3.30036e-12	-2.27905e-10	-1.13933
134252271	rs56284733	2.13131e-12	-1.59157	-3.05587e-10	9.27629e-11	-1.38016	-3.05587e-10	4.09267e-12	-0.924168	-3.05587e-10
134253229	rs7108927	3.15862e-12	-1.19817	-3.05587e-10	6.73873e-11	-1.69975	-3.05587e-10	2.81643e-12	-1.2979	-3.05587e-10
134254796	rs12806537	7.87131e-12	-1.06154	0.776464	1.71472e-10	-1.79459	1.02881	2.00426e-09	4.4723	0.797363
134254839	rs10894806	4.21742e-12	-0.909081	-3.05587e-10	1.50694e-10	-0.894952	-3.05587e-10	5.38473e-12	-0.6498	-3.05587e-10
134255189	rs61908689	1.14108e-12	-1.02062	-1.19571	3.00468e-11	-1.23188	-1.27556	6.24783e-12	0.695372	-1.1965
134255244	rs10791359	7.16373e-12	-0.143491	-0.235781	3.11204e-10	0.251638	-0.421393	9.95382e-11	2.51016	-0.242984
134255325	rs11223777	2.58166e-11	2.14245	-1.23974	4.60258e-10	1.38432	-1.16274	1.95327e-12	-0.470743	-1.19312
134255464	rs10894807	6.59504e-13	-1.92077	-0.843796	2.42787e-11	-1.92771	-0.792891	1.67164e-12	-1.00593	-0.813633
134255979	rs75219147	3.43093e-13	-1.98092	-1.43713	1.44623e-11	-1.81351	-1.42515	3.60298e-13	-1.91832	-1.43587
134256781	rs11223778	9.49951e-13	-1.93087	-0.46878	3.4009e-11	-1.73899	-0.64459	1.27334e-10	2.94483	-0.431384
134256805	rs10894808	2.27047e-11	2.05509	-1.28082	8.62047e-11	-0.468268	-0.985211	2.74023e-09	6.76012	-1.17769
134257020	rs117915799	2.61645e-12	-2.27905e-10	-1.38649	1.12541e-10	-2.27905e-10	-1.18688	2.65293e-12	-2.27905e-10	-1.3577
134257078	rs78488408	3.35834e-13	-2.0175	-1.42194	1.37962e-11	-1.90944	-1.37638	3.53828e-13	-1.96327	-1.40904
134257617	rs140143910	2.57164e-12	-2.27905e-10	-1.40376	9.4432e-11	-2.27905e-10	-1.36232	2.53673e-12	-2.27905e-10	-1.40249
134257766	rs77862725	1.38614e-12	-2.02178	-3.05587e-10	5.04191e-11	-1.98983	-3.05587e-10	3.64776e-12	-1.03925	-3.05587e-10
134258416	rs893951	6.82281e-12	-0.611574	0.183541	5.28234e-10	0.309975	0.0493607	2.64816e-05	14.2778	0.480817
134258732	rs117717831	1.36028e-12	-2.04061	-3.05587e-10	6.66373e-11	-1.71094	-3.05587e-10	1.75458e-12	-1.77114	-3.05587e-10
134259558	rs11600729	2.11209e-10	3.00454	-3.05587e-10	1.84119e-08	3.91055	-3.05587e-10	1.0191e-09	4.59331	-3.05587e-10
134259563	rs59803683	2.69776e-12	0.026073	-1.38195	6.35161e-11	-0.520098	-1.23881	3.02935e-12	0.151127	-1.37614
134259626	rs76291070	1.42174e-12	-1.99643	-3.05587e-10	5.95963e-11	-1.82261	-3.05587e-10	2.7509e-12	-1.32144	-3.05587e-10
134260069	rs11825422	2.90867e-12	-2.27905e-10	-1.28061	1.09353e-10	-2.27905e-10	-1.21562	2.89183e-12	-2.27905e-10	-1.27148
134260178	rs11820747	3.11356e-12	-2.27905e-10	-1.21254	1.15323e-10	-2.27905e-10	-1.16246	3.07534e-12	-2.27905e-10	-1.20995
134260394	rs76810643	2.87165e-12	-1.29342	-3.05587e-10	1.3156e-10	-1.03074	-3.05587e-10	1.35335e-12	-2.03078	-3.05587e-10
134260889	rs10894809	1.4358e-12	-1.98658	-3.05587e-10	7.38978e-11	-1.60752	-3.05587e-10	2.70523e-11	0.964406	-3.05587e-10
134260912	rs7936835	1.63127e-12	-1.85895	-3.05587e-10	6.74823e-11	-1.69834	-3.05587e-10	2.31633e-12	-1.49338	-3.05587e-10
134261150	rs11223780	2.96394e-12	-0.210603	-1.05118	3.96177e-11	-1.45761	-0.773318	1.02008e-09	5.45549	-0.861222
134261396	rs11223781	2.95706e-12	-2.27905e-10	-1.26411	1.09918e-10	-2.27905e-10	-1.21047	3.46799e-12	-2.27905e-10	-1.08979
134261576	rs137895654	3.33167e-12	-1.14483	-3.05587e-10	6.24756e-11	-1.77543	-3.05587e-10	1.38281e-12	-2.00925	-3.05587e-10
134262154	rs77954628	5.86166e-12	0.377914	-0.957785	9.94762e-11	-0.652959	-0.657325	6.56787e-11	2.59403	-0.74262
134262338	rs893950	2.93979e-12	-0.639833	-0.630132	9.64361e-11	-0.861587	-0.479735	6.89383e-05	16.0593	-0.343904
134262533	rs113202812	1.40689e-12	-2.00693	-3.05587e-10	5.8189e-11	-1.84651	-3.05587e-10	2.87826e-12	-1.27618	-3.05587e-10
134262599	rs7103855	3.44397e-13	-1.97895	-1.43532	1.58139e-11	-1.71325	-1.43607	4.01275e-13	-1.81101	-1.43547
134263686	rs73032534	1.36097e-12	-2.04011	-3.05587e-10	5.51471e-11	-1.9002	-3.05587e-10	1.0432e-11	0.0115132	-3.05587e-10
134263728	rs79256507	3.21249e-12	0.198311	-1.37957	2.7319e-11	-1.38037	-1.22226	1.14102e-09	6.08762	-1.38131
134263734	rs80021729	3.31021e-12	0.230933	-1.38223	2.76663e-11	-1.36259	-1.2274	1.21087e-09	6.14966	-1.38393
134264142	rs58475265	4.59241e-12	0.118202	-0.942101	7.13269e-11	-1.02079	-0.622143	5.08377e-09	6.94185	-0.741411
134264213	rs74639401	4.45637e-12	0.527232	-1.3812	3.13882e-11	-1.22034	-1.24343	2.47939e-09	6.86886	-1.38646
134264227	rs74622686	3.52053e-12	0.303452	-1.39315	2.70252e-11	-1.34724	-1.26619	1.56181e-09	6.41803	-1.3978
134264255	rs60337613	4.16426e-12	0.474462	-1.39623	2.96022e-11	-1.25006	-1.27229	2.21498e-09	6.77034	-1.40071
134264491	rs78212286	4.32618e-13	-2.03895	-1.14725	2.3461e-11	-1.70216	-1.0527	8.56982e-13	-1.55992	-0.927781
134264506	rs75373472	3.96348e-12	0.405561	-1.37674	3.01904e-11	-1.26745	-1.23523	1.77192e-09	6.52866	-1.3822
134264529	rs111711955	4.20896e-12	0.455937	-1.36703	3.16073e-11	-1.23901	-1.21781	1.96482e-09	6.6227	-1.37292
134264596	rs77478906	5.67086e-12	0.701816	-1.31478	3.9814e-11	-1.08942	-1.13656	3.23801e-09	7.06813	-1.31879
134264729	rs78975867	3.69776e-12	0.336837	-1.37741	2.83529e-11	-1.32902	-1.23645	1.68893e-09	6.48133	-1.38284
134264957	rs71489005	1.79109e-12	-1.76548	-3.05587e-10	5.2828e-11	-1.94316	-3.05587e-10	1.37495e-12	-2.01495	-3.05587e-10
134265121	rs79449985	5.3296e-12	0.611376	-1.2864	3.9442e-11	-1.1424	-1.09298	2.82207e-09	6.90271	-1.29085
134265173	rs77897340	4.92463e-12	0.561023	-1.31508	3.64725e-11	-1.17661	-1.13703	2.61227e-09	6.85369	-1.31908
134265236	rs75842822	5.00168e-12	0.575269	-1.3138	3.70328e-11	-1.16337	-1.13503	2.5705e-09	6.83631	-1.31782
134265254	rs2360225	5.08176e-12	0.592433	-1.31508	3.73286e-11	-1.15341	-1.13703	2.64966e-09	6.8679	-1.31908
134265315	rs877456	5.08827e-12	0.592433	-1.3138	3.74034e-11	-1.15341	-1.13503	2.653e-09	6.8679	-1.31782
134265723	rs55751035	3.44238e-12	0.254587	-1.36673	2.76382e-11	-1.37372	-1.21728	1.45932e-09	6.32499	-1.37263
134265789	rs74321614	3.92049e-12	-2.27905e-10	-0.982087	1.46984e-10	-2.27905e-10	-0.91988	4.99882e-12	-2.27905e-10	-0.724165
134265962	rs75898877	1.39101e-12	-2.01827	-3.05587e-10	6.24604e-11	-1.77567	-3.05587e-10	1.87831e-12	-1.70299	-3.05587e-10
134265967	rs7928758	5.59063e-12	0.53987	-1.16708	5.76038e-11	-0.934988	-0.921627	5.14007e-09	7.3845	-1.17304
134266372	rs878987	5.09174e-12	0.424634	-1.14532	4.16839e-11	-1.00999	-1.1701	3.98871e-09	7.16311	-1.20525
134266795	rs746430	1.4658e-12	-1.9659	-3.05587e-10	6.27233e-11	-1.77147	-3.05587e-10	2.0566e-12	-1.61231	-3.05587e-10
134266908	rs79891796	7.64044e-12	-0.31485	-3.05587e-10	1.78869e-10	-0.723547	-3.05587e-10	3.89423e-12	-0.97387	-3.05587e-10
134267092	rs75474440	3.9938e-12	0.356905	-1.32047	3.0533e-11	-1.35125	-1.14014	1.47869e-09	6.29364	-1.32809
134267093	rs746431	4.48101e-12	0.122346	-0.970802	8.97783e-11	-0.781271	-0.631589	4.38549e-11	2.19635	-0.748832
134267277	rs77110747	1.47848e-12	-1.95729	-3.05587e-10	6.37376e-11	-1.75543	-3.05587e-10	2.09848e-12	-1.59215	-3.05587e-10
134267285	rs117909688	1.3587e-12	-2.04178	-3.05587e-10	4.79396e-11	-2.04026	-3.05587e-10	2.33704e-12	-1.48448	-3.05587e-10
134267428	rs114206447	1.45217e-12	-1.97524	-3.05587e-10	6.16104e-11	-1.78937	-3.05587e-10	2.01055e-12	-1.63496	-3.05587e-10
134267547	rs117494618	1.98027e-12	-1.66507	-3.05587e-10	4.80393e-11	-2.03818	-3.05587e-10	5.01162e-12	-0.721608	-3.05587e-10
134268110	rs76369658	4.19874e-12	0.404296	-1.31782	3.06228e-11	-1.29188	-1.19658	2.01311e-09	6.6086	-1.33454
134268411	rs2165313	1.45804e-12	-0.535948	-1.43526	1.57592e-11	-1.72339	-1.42939	1.46287e-12	-0.520634	-1.43233
134268453	rs11820880	5.12817e-12	0.389268	-1.10282	5.6158e-11	-1.05554	-0.826492	4.55756e-09	7.20698	-1.1158
134268634	rs7929612	7.3518e-12	0.803572	-1.15693	5.32637e-11	-1.0273	-0.907643	4.71832e-09	7.28885	-1.163
134269091	rs7948031	6.5901e-12	0.555648	-1.01838	4.34646e-11	-1.17472	-0.963538	3.13422e-09	6.80014	-1.08337
134269092	rs117426441	2.49614e-12	-2.27905e-10	-1.43356	9.94981e-11	-2.27905e-10	-1.31006	2.47959e-12	-2.27905e-10	-1.42527
134269120	rs78642342	3.86992e-12	0.254587	-1.24966	3.32557e-11	-1.37372	-1.03226	1.63436e-09	6.32499	-1.25935
134269637	rs4937882	3.27446e-12	-1.17953	0.0173812	1.35804e-10	-1.20859	0.209592	0.000129056	15.9141	0.428302
134269772	rs75190711	7.75167e-12	0.776981	-1.07738	5.82702e-11	-1.04493	-0.800184	4.69281e-09	7.20468	-1.08426
134270003	rs79416046	3.90899e-12	0.219125	-1.20415	3.48424e-11	-1.39278	-0.966585	1.59651e-09	6.25718	-1.21497
134270070	rs11823810	6.23623e-12	0.574621	-1.09255	5.07058e-11	-1.16374	-0.82042	3.19454e-09	6.83512	-1.09929
134270721	rs34702205	3.72815e-12	0.153688	-1.18608	3.45194e-11	-1.42762	-0.94106	1.43285e-09	6.13137	-1.19731
134270955	rs56007027	5.89622e-12	0.489625	-1.06362	4.85392e-11	-1.24591	-0.781925	2.24161e-09	6.45222	-1.07063
134271645	rs11822913	3.48421e-12	0.0572869	-1.15735	3.41613e-11	-1.4781	-0.90101	1.22233e-09	5.94436	-1.16922
134271646	rs115520674	3.78279e-12	-2.27905e-10	-1.01784	1.2745e-10	-2.27905e-10	-1.06248	3.79177e-12	-2.27905e-10	-1.00054
134271665	rs11600529	5.48716e-13	-1.91796	-1.03052	1.82654e-11	-2.03811	-0.967089	4.07055e-12	-0.165778	-0.76381
134271771	rs11822935	3.80973e-12	0.136705	-1.14745	3.60992e-11	-1.43659	-0.887344	1.44002e-09	6.09857	-1.15952
134271805	rs11825120	3.76605e-12	0.12132	-1.1436	3.59984e-11	-1.44468	-0.882044	1.40307e-09	6.0688	-1.15575
134272144	rs76956658	4.35407e-12	0.239796	-1.11699	3.85173e-11	-1.41341	-0.845685	1.44772e-09	6.07407	-1.12969
134272451	rs7945585	3.86136e-12	0.123685	-1.12097	3.60707e-11	-1.47363	-0.851097	1.15692e-09	5.85374	-1.13359
134273304	rs11826381	6.35e-12	0.28212	-0.78197	7.91317e-11	-1.11736	-0.421731	2.88748e-09	6.42604	-0.791269
134273559	rs10894810	4.87539e-12	-0.493391	-0.270714	1.30049e-10	-1.16403	0.121732	5.3032e-11	1.59618	0.0413528
134273773	rs11223783	1.47446e-12	-1.96001	-3.05587e-10	6.63034e-11	-1.71596	-3.05587e-10	5.14953e-12	-0.694462	-3.05587e-10
134273878	rs188136902	4.04249e-12	-2.27905e-10	-0.951443	1.5353e-10	-2.27905e-10	-0.876308	5.32356e-12	-2.27905e-10	-0.661225
134274550	rs78033321	6.74206e-13	-1.8553	-0.887229	2.17754e-11	-2.02197	-0.807458	6.12503e-12	0.0596202	-0.580604
134274575	rs11602310	7.34314e-13	-1.92516	-0.731964	2.53472e-11	-2.03554	-0.641998	3.10315e-12	-0.8117	-0.389248
134274676	rs1866769	9.88922e-12	-0.196862	0.140003	2.98902e-10	-0.824403	0.614316	1.20184e-10	2.01264	0.443012
134274710	rs1866768	9.65126e-12	-0.354439	0.273223	3.24034e-10	-0.932916	0.803563	1.14586e-10	1.80176	0.606198
134274763	rs1866767	2.59852e-12	-0.387559	-1.0058	2.84818e-11	-1.87785	-0.683085	2.58863e-10	4.2591	-1.03617
134275023	rs141612007	3.07553e-12	-1.22483	-3.05587e-10	7.66832e-11	-1.57052	-3.05587e-10	3.95399e-11	1.34394	-3.05587e-10
134275746	rs1078938	1.60143e-12	-1.87741	-3.05587e-10	5.31614e-11	-1.93687	-3.05587e-10	1.89952e-12	-1.69177	-3.05587e-10
134275922	rs11223784	7.12878e-13	-1.80723	-0.87952	2.20218e-11	-2.00443	-0.813744	7.18986e-12	0.214472	-0.575168
134275986	rs11223785	3.25174e-12	-0.934246	-0.234868	1.06186e-10	-1.43312	0.188105	2.71231e-11	0.916284	0.0507342
134276061	rs61908692	3.68043e-12	-1.04528	-3.05587e-10	6.93099e-11	-1.67161	-3.05587e-10	2.46483e-11	0.871341	-3.05587e-10
134276142	rs7932600	5.91525e-12	-0.625421	0.0546513	1.88111e-10	-1.18788	0.514705	5.2614e-11	1.24943	0.380189
134276302	rs56766695	5.17439e-12	-0.673057	-0.0315246	1.66509e-10	-1.21111	0.415952	5.03971e-11	1.30162	0.284945
134276864	rs11223786	4.37682e-12	-2.27905e-10	-0.871981	1.6475e-10	-2.27905e-10	-0.805774	5.85658e-12	-2.27905e-10	-0.565802
134276970	rs56387937	9.07915e-12	0.492976	-0.635299	1.7138e-10	-0.413677	-0.352641	4.04414e-09	6.60407	-0.632417
134277105	rs189860259	1.39695e-12	-2.01401	-3.05587e-10	4.93948e-11	-2.01036	-3.05587e-10	1.41836e-12	-1.98387	-3.05587e-10
134277750	rs75184941	8.51492e-12	0.457896	-0.66438	1.19259e-10	-0.870621	-0.258285	6.95389e-09	7.20933	-0.69564
134277978	rs11223787	9.72181e-12	-0.0871566	0.0132241	2.04947e-10	-1.05473	0.467278	9.58797e-09	6.50046	0.334436
134278010	rs113328990	7.99668e-12	0.381108	-0.650385	1.15145e-10	-0.922993	-0.241017	6.07836e-09	7.06105	-0.681929
134279127	rs141030320	1.38381e-12	-2.02346	-3.05587e-10	4.95539e-11	-2.00714	-3.05587e-10	2.93886e-12	-1.25535	-3.05587e-10
134279128	rs149812084	1.43533e-12	-1.98691	-3.05587e-10	5.31503e-11	-1.93708	-3.05587e-10	1.4823e-12	-1.93977	-3.05587e-10
134279162	rs117730848	1.5443e-12	-1.91373	-3.05587e-10	4.94778e-11	-2.00868	-3.05587e-10	1.59494e-11	0.436056	-3.05587e-10
134279191	rs145823398	3.60109e-12	-2.27905e-10	-1.06707	1.18236e-10	-2.27905e-10	-1.13752	3.89709e-12	-2.27905e-10	-0.973138
134279352	rs11824649	7.77692e-12	0.40248	-0.699623	1.0993e-10	-0.908455	-0.301906	6.0369e-09	7.10243	-0.730155
134279441	rs11223790	2.25619e-12	-1.53463	-3.05587e-10	1.01651e-10	-1.28865	-3.05587e-10	4.41631e-12	-0.848063	-3.05587e-10
134279882	rs56134226	7.45953e-12	0.349372	-0.688183	1.0755e-10	-0.944526	-0.287726	5.50744e-09	6.99944	-0.718953
134280067	rs56330625	7.75954e-12	0.385286	-0.684667	1.10684e-10	-0.920154	-0.283372	5.92542e-09	7.06915	-0.71551
134280126	rs55986667	7.71911e-12	0.349372	-0.653976	1.12194e-10	-0.944526	-0.245446	5.6951e-09	6.99944	-0.685448
134280291	rs61908710	2.4746e-12	-1.44223	-3.05587e-10	4.81575e-11	-2.03573	-3.05587e-10	1.50479e-11	0.37787	-3.05587e-10
134280503	rs28378882	6.8735e-12	0.250736	-0.671367	1.04686e-10	-0.992317	-0.266918	4.85656e-09	6.8572	-0.702484
134280504	rs28625034	6.72601e-12	0.232568	-0.674891	1.02959e-10	-1.0046	-0.271275	4.66948e-09	6.82137	-0.705936
134280521	rs28402124	6.45456e-12	0.19808	-0.681598	9.97618e-11	-1.02785	-0.279572	4.33304e-09	6.75316	-0.712504
134280766	rs7108503	1.01388e-11	-0.0067693	-0.0251663	2.07698e-10	-0.997367	0.423251	1.08615e-08	6.66763	0.291981
134280860	rs7108756	9.19228e-12	-0.104774	-0.0251663	1.93682e-10	-1.06724	0.423251	8.85676e-09	6.46359	0.291981
134281002	rs117922338	4.25111e-12	-2.27905e-10	-0.901125	1.38595e-10	-2.27905e-10	-0.978648	3.87685e-12	-2.27905e-10	-0.978343
134281220	rs7109198	6.93906e-13	-2.04167	-0.672053	3.05744e-11	-1.88901	-0.601029	1.23888e-12	-1.80581	-0.313349
134281238	rs143095342	1.72432e-12	-1.80347	-3.05587e-10	1.08215e-10	-1.22608	-3.05587e-10	3.26099e-12	-1.15134	-3.05587e-10
134281332	rs78760579	5.34166e-12	0.225265	-0.898033	5.62311e-11	-1.30494	-0.575793	2.44228e-09	6.42443	-0.957106
134282496	rs138658921	1.36115e-12	-2.03997	-3.05587e-10	5.37737e-11	-1.92542	-3.05587e-10	4.52595e-12	-0.823538	-3.05587e-10
134282729	rs11223791	2.64678e-12	-0.478479	-0.896481	6.01429e-11	-1.20331	-0.610169	1.98259e-07	10.5331	-0.669109
134282730	rs192339929	1.68376e-12	-1.82728	-3.05587e-10	5.96711e-11	-1.82136	-3.05587e-10	1.37637e-12	-2.01392	-3.05587e-10
134282932	rs7939238	1.49939e-12	-1.94324	-3.05587e-10	5.25618e-11	-1.94821	-3.05587e-10	2.21514e-12	-1.53805	-3.05587e-10
134282939	rs7939439	2.08184e-12	-1.61505	-3.05587e-10	5.51447e-11	-1.90024	-3.05587e-10	3.7948e-12	-0.999735	-3.05587e-10
134283560	rs74851810	1.43376e-12	-1.988	-3.05587e-10	6.81511e-11	-1.68848	-3.05587e-10	2.07086e-12	-1.6054	-3.05587e-10
134284543	rs116881269	3.5406e-12	-1.08401	-3.05587e-10	8.39124e-11	-1.48043	-3.05587e-10	1.33853e-12	-2.0418	-3.05587e-10
134285093	rs75025590	1.83405e-12	-1.74178	-3.05587e-10	1.09989e-10	-1.20983	-3.05587e-10	4.21908e-12	-0.89375	-3.05587e-10
134285375	rs75312852	2.30654e-12	-1.51256	-3.05587e-10	1.57682e-10	-0.849624	-3.05587e-10	6.40514e-12	-0.476267	-3.05587e-10
134285414	rs57755918	5.55952e-13	-2.01411	-0.921266	2.82667e-11	-1.70439	-0.864125	1.42103e-12	-1.32842	-0.653563
134286195	rs118093188	2.63615e-12	-2.27905e-10	-1.37899	1.16662e-10	-2.27905e-10	-1.15092	2.66323e-12	-2.27905e-10	-1.35383
134286513	rs77416809	1.34563e-11	-2.27905e-10	0.251141	3.38683e-10	-2.27905e-10	-0.085139	1.92867e-11	-2.27905e-10	0.62605
134286609	rs78751202	4.6706e-12	0.0984601	-0.905477	3.92344e-11	-1.6885	-0.55215	6.7543e-10	5.12123	-0.93925
134286859	rs78372629	2.06105e-12	-1.62509	-3.05587e-10	1.30511e-10	-1.03874	-3.05587e-10	5.1528e-12	-0.693827	-3.05587e-10
134286939	rs74624785	1.94031e-12	-1.68546	-3.05587e-10	1.20608e-10	-1.11766	-3.05587e-10	4.69954e-12	-0.785902	-3.05587e-10
134287130	rs115693066	1.9632e-12	-1.67373	-3.05587e-10	1.22901e-10	-1.09882	-3.05587e-10	4.80378e-12	-0.763963	-3.05587e-10
134287161	rs78321440	1.95168e-12	-1.67962	-3.05587e-10	1.21746e-10	-1.10826	-3.05587e-10	4.75127e-12	-0.774955	-3.05587e-10
134287298	rs114643775	1.9457e-12	-1.68268	-3.05587e-10	1.21148e-10	-1.11319	-3.05587e-10	4.72408e-12	-0.780695	-3.05587e-10
134287396	rs11223794	1.01594e-11	0.168228	-0.198133	1.97292e-10	-0.849682	0.224166	1.30459e-08	7.08158	0.0612849
134287848	rs75964412	1.9632e-12	-1.67373	-3.05587e-10	1.22901e-10	-1.09882	-3.05587e-10	4.80378e-12	-0.763963	-3.05587e-10
134287986	rs76357811	1.92909e-12	-1.69125	-3.05587e-10	1.19486e-10	-1.127	-3.05587e-10	4.64859e-12	-0.796803	-3.05587e-10
134288451	rs75179193	1.92909e-12	-1.69125	-3.05587e-10	1.19486e-10	-1.127	-3.05587e-10	4.64859e-12	-0.796803	-3.05587e-10
134288507	rs77513169	1.92909e-12	-1.69125	-3.05587e-10	1.19486e-10	-1.127	-3.05587e-10	4.64859e-12	-0.796803	-3.05587e-10
134288548	rs74905937	1.8913e-12	-1.71104	-3.05587e-10	1.15707e-10	-1.15914	-3.05587e-10	4.47731e-12	-0.834345	-3.05587e-10
134289095	rs77567768	1.91804e-12	-1.697	-3.05587e-10	1.1838e-10	-1.13631	-3.05587e-10	4.5984e-12	-0.807659	-3.05587e-10
134289195	rs80019091	1.88626e-12	-1.71371	-3.05587e-10	1.15203e-10	-1.1635	-3.05587e-10	4.45453e-12	-0.839445	-3.05587e-10
134289196	rs75763034	1.89688e-12	-1.70809	-3.05587e-10	1.16264e-10	-1.15434	-3.05587e-10	4.50255e-12	-0.828723	-3.05587e-10
134289393	rs75489569	1.89688e-12	-1.70809	-3.05587e-10	1.16264e-10	-1.15434	-3.05587e-10	4.50255e-12	-0.828723	-3.05587e-10
134289452	rs79448119	1.87579e-12	-1.71927	-3.05587e-10	1.14157e-10	-1.17262	-3.05587e-10	4.40723e-12	-0.850121	-3.05587e-10
134289539	rs114935428	1.87579e-12	-1.71927	-3.05587e-10	1.14157e-10	-1.17262	-3.05587e-10	4.40723e-12	-0.850121	-3.05587e-10
134289558	rs116625946	1.87579e-12	-1.71927	-3.05587e-10	1.14157e-10	-1.17262	-3.05587e-10	4.40723e-12	-0.850121	-3.05587e-10
134289626	rs80250181	1.87579e-12	-1.71927	-3.05587e-10	1.14157e-10	-1.17262	-3.05587e-10	4.40723e-12	-0.850121	-3.05587e-10
134289746	rs77320703	1.83626e-12	-1.74058	-3.05587e-10	1.03429e-10	-1.27131	-3.05587e-10	4.13747e-12	-0.913283	-3.05587e-10
134289831	rs78051451	1.85529e-12	-1.73026	-3.05587e-10	1.12109e-10	-1.19073	-3.05587e-10	4.31471e-12	-0.871338	-3.05587e-10
134289984	rs114128017	1.85529e-12	-1.73026	-3.05587e-10	1.12109e-10	-1.19073	-3.05587e-10	4.31471e-12	-0.871338	-3.05587e-10
134290032	rs1440480	1.42057e-12	-1.38064	-0.616604	5.2691e-11	-1.56838	-0.37738	0.0364112	22.3781	-0.393335
134290226	rs115819612	1.8606e-12	-1.7274	-3.05587e-10	1.1264e-10	-1.18601	-3.05587e-10	4.33867e-12	-0.865798	-3.05587e-10
134290631	rs116220896	1.8606e-12	-1.7274	-3.05587e-10	1.1264e-10	-1.18601	-3.05587e-10	4.33867e-12	-0.865798	-3.05587e-10
134290901	rs75206735	1.85049e-12	-1.73285	-3.05587e-10	1.1163e-10	-1.19501	-3.05587e-10	4.29308e-12	-0.876362	-3.05587e-10
134291015	rs7950161	1.84525e-12	-1.73569	-3.05587e-10	1.11106e-10	-1.19971	-3.05587e-10	4.26947e-12	-0.881877	-3.05587e-10
134291075	rs118186995	1.55529e-12	-1.90664	-3.05587e-10	7.32668e-11	-1.6161	-3.05587e-10	6.26567e-12	-0.498282	-3.05587e-10
134291164	rs78953519	2.57448e-12	-1.40266	-3.05587e-10	3.66186e-10	-0.00706161	-3.05587e-10	1.25193e-10	2.49649	-3.05587e-10
134291178	rs7950509	1.84052e-12	-1.73826	-3.05587e-10	1.10634e-10	-1.20398	-3.05587e-10	4.24816e-12	-0.88688	-3.05587e-10
134291204	rs7937105	1.85049e-12	-1.73285	-3.05587e-10	1.1163e-10	-1.19501	-3.05587e-10	4.29308e-12	-0.876362	-3.05587e-10
134291394	rs7950651	1.85049e-12	-1.73285	-3.05587e-10	1.1163e-10	-1.19501	-3.05587e-10	4.29308e-12	-0.876362	-3.05587e-10
134291737	rs116533830	1.84525e-12	-1.73569	-3.05587e-10	1.11106e-10	-1.19971	-3.05587e-10	4.26947e-12	-0.881877	-3.05587e-10
134291784	rs116010421	1.85529e-12	-1.73026	-3.05587e-10	1.12109e-10	-1.19073	-3.05587e-10	4.31471e-12	-0.871338	-3.05587e-10
134291810	rs116315535	1.85529e-12	-1.73026	-3.05587e-10	1.12109e-10	-1.19073	-3.05587e-10	4.31471e-12	-0.871338	-3.05587e-10
134292042	rs115567362	1.8606e-12	-1.7274	-3.05587e-10	1.1264e-10	-1.18601	-3.05587e-10	4.33867e-12	-0.865798	-3.05587e-10
134292048	rs115535116	1.92381e-12	-1.694	-3.05587e-10	1.18957e-10	-1.13144	-3.05587e-10	4.6246e-12	-0.801978	-3.05587e-10
134292059	rs114478866	1.8606e-12	-1.7274	-3.05587e-10	1.1264e-10	-1.18601	-3.05587e-10	4.33867e-12	-0.865798	-3.05587e-10
134292282	rs115043373	1.84525e-12	-1.73569	-3.05587e-10	1.11106e-10	-1.19971	-3.05587e-10	4.26947e-12	-0.881877	-3.05587e-10
134292338	rs114930714	1.84525e-12	-1.73569	-3.05587e-10	1.11106e-10	-1.19971	-3.05587e-10	4.26947e-12	-0.881877	-3.05587e-10
134292599	rs116624615	1.89688e-12	-1.70809	-3.05587e-10	1.16264e-10	-1.15434	-3.05587e-10	4.50255e-12	-0.828723	-3.05587e-10
134292642	rs75242015	1.85049e-12	-1.73285	-3.05587e-10	1.1163e-10	-1.19501	-3.05587e-10	4.29308e-12	-0.876362	-3.05587e-10
134292765	rs55646072	5.71044e-12	0.178584	-0.784591	5.16324e-11	-1.59423	-0.371824	1.31801e-09	5.66917	-0.818663
134292819	rs56129946	5.61943e-12	0.162517	-0.784591	5.12621e-11	-1.60143	-0.371824	1.27909e-09	5.6392	-0.818663
134292854	rs77095918	1.88076e-12	-1.71663	-3.05587e-10	1.14654e-10	-1.16829	-3.05587e-10	4.42967e-12	-0.845043	-3.05587e-10
134293098	rs115944529	1.81299e-12	-1.75332	-3.05587e-10	1.07393e-10	-1.23371	-3.05587e-10	3.78995e-12	-1.00101	-3.05587e-10
134293103	rs117888273	2.53558e-12	-2.27905e-10	-1.41788	8.90696e-11	-2.27905e-10	-1.42078	2.53911e-12	-2.27905e-10	-1.40155
134293234	rs76218250	1.80849e-12	-1.75581	-3.05587e-10	1.06946e-10	-1.23788	-3.05587e-10	3.77206e-12	-1.00575	-3.05587e-10
134293436	rs75155778	1.80849e-12	-1.75581	-3.05587e-10	1.06946e-10	-1.23788	-3.05587e-10	3.77206e-12	-1.00575	-3.05587e-10
134293443	rs4937883	2.04339e-12	-0.46076	-1.17294	2.69753e-10	0.732442	-1.04514	2.24182e-10	4.14849	-1.0694
134293610	rs77867811	5.84527e-12	0.255306	-0.837977	4.99208e-11	-1.55942	-0.44034	1.4428e-09	5.81158	-0.870607
134293824	rs77482429	1.79912e-12	-1.76101	-3.05587e-10	1.06018e-10	-1.2466	-3.05587e-10	3.73489e-12	-1.01565	-3.05587e-10
134294063	rs111801796	1.76758e-12	-1.77869	-3.05587e-10	1.02888e-10	-1.27656	-3.05587e-10	3.60977e-12	-1.04972	-3.05587e-10
134294129	rs2165312	1.71598e-12	-1.80832	-3.05587e-10	9.77576e-11	-1.32771	-3.05587e-10	3.40511e-12	-1.10809	-3.05587e-10
134294286	rs79604026	4.43361e-12	-2.27905e-10	-0.859089	1.64536e-10	-2.27905e-10	-0.807074	5.6195e-12	-2.27905e-10	-0.607125
134294477	rs116864079	1.90609e-12	-1.70325	-3.05587e-10	8.14653e-11	-1.51003	-3.05587e-10	8.88446e-12	-0.149063	-3.05587e-10
134294557	rs12421953	4.37502e-12	-0.872393	-3.05587e-10	1.13013e-10	-1.1827	-3.05587e-10	1.33861e-12	-2.04173	-3.05587e-10
134294571	rs1561613	9.7712e-13	-1.07687	-1.29458	1.81833e-11	-1.78916	-1.22054	7.05938e-11	3.18348	-1.2599
134294638	rs148198139	1.7645e-11	-2.27905e-10	0.52215	6.801e-10	-2.27905e-10	0.612037	2.2166e-11	-2.27905e-10	0.765194
134294730	rs2119299	1.69628e-12	-1.83627	0.0164021	4.28949e-11	-2.00392	-0.147528	2.75787e-10	2.82083	0.465437
134294754	rs113239695	1.83541e-12	-1.74104	-3.05587e-10	1.11459e-10	-1.19655	-3.05587e-10	3.48876e-12	-1.08382	-3.05587e-10
134294813	rs55943924	4.23972e-12	0.499036	-1.40284	2.48419e-11	-1.26006	-1.43761	3.24925e-09	7.13493	-1.38212
134294861	rs117707859	1.69458e-12	-1.82087	-3.05587e-10	1.29819e-10	-1.04406	-3.05587e-10	3.72121e-12	-1.01932	-3.05587e-10
134295113	rs79356686	1.20852e-11	-2.27905e-10	0.143676	3.17115e-10	-2.27905e-10	-0.150939	1.75394e-11	-2.27905e-10	0.531084
134295219	rs77788507	1.09178e-11	-2.27905e-10	0.0420903	2.77628e-10	-2.27905e-10	-0.283919	1.52868e-11	-2.27905e-10	0.393621
134295256	rs142189358	2.61779e-12	-1.38597	-3.05587e-10	6.68684e-11	-1.70748	-3.05587e-10	1.60443e-12	-1.8606	-3.05587e-10
134295458	rs7938670	1.90092e-12	-1.70597	-3.05587e-10	1.18131e-10	-1.13841	-3.05587e-10	3.71127e-12	-1.02199	-3.05587e-10
134295518	rs12221557	9.0435e-12	-2.27905e-10	-0.146258	2.35267e-10	-2.27905e-10	-0.44948	1.23881e-11	-2.27905e-10	0.183371
134295774	rs78752425	1.00861e-11	-2.27905e-10	-0.0371448	2.46376e-10	-2.27905e-10	-0.403344	1.35421e-11	-2.27905e-10	0.272435
134295943	rs7941825	1.88822e-12	-1.71267	-3.05587e-10	1.16837e-10	-1.14943	-3.05587e-10	3.66809e-12	-1.0337	-3.05587e-10
134296363	rs78658268	1.35877e-12	-2.04173	-3.05587e-10	6.96633e-11	-1.66653	-3.05587e-10	1.59343e-12	-1.86748	-3.05587e-10
134296384	rs893949	3.84787e-13	-1.95073	-1.35264	1.24628e-11	-2.04098	-1.34647	0.564844	25.9874	-1.26098
134296542	rs11223796	1.1482e-10	-2.27905e-10	2.39506	2.48891e-09	-2.27905e-10	1.9094	2.50422e-10	-2.27905e-10	3.18978
134296641	rs733856	3.57458e-13	-2.01389	-1.36315	1.28642e-11	-1.99543	-1.36032	0.0541951	23.6648	-1.28227
134296945	rs4340067	1.0502e-10	-2.27905e-10	2.30585	2.30349e-09	-2.27905e-10	1.83198	2.4875e-10	-2.27905e-10	3.18308
134297061	rs11223797	1.07225e-10	-2.27905e-10	2.32662	2.34865e-09	-2.27905e-10	1.85139	2.54557e-10	-2.27905e-10	3.20616
134297110	rs4937884	3.9129e-13	-2.01818	-1.26843	1.40402e-11	-1.98949	-1.27878	0.0535527	23.5293	-1.15875
134297345	rs10750561	9.98326e-13	-1.9417	-0.408278	2.75749e-11	-2.02707	-0.566223	0.288485	24.3589	-0.304395
134297514	rs139498401	2.58765e-12	-1.39756	-3.05587e-10	9.95063e-11	-1.30998	-3.05587e-10	1.35126e-12	-2.03233	-3.05587e-10
134297678	rs10894811	9.59348e-13	-2.03406	-0.355743	2.39048e-11	-2.03091	-0.705212	2.33251e-08	7.81068	-0.0867585
134297718	rs113879779	1.37981e-12	-2.02636	-3.05587e-10	4.79985e-11	-2.03903	-3.05587e-10	3.38891e-12	-1.11286	-3.05587e-10
134297779	rs76677120	3.02917e-11	-2.27905e-10	1.06257	7.09678e-10	-2.27905e-10	0.654608	5.49924e-11	-2.27905e-10	1.67383
134297878	rs75801524	3.94504e-11	-2.27905e-10	1.32674	8.87726e-10	-2.27905e-10	0.87846	7.28292e-11	-2.27905e-10	1.95475
134298318	rs7106392	1.35188e-11	-2.04086	2.29664	3.86546e-10	-1.96313	2.01018	3.64455e-11	-1.72427	2.98673
134298990	rs7932638	1.58208e-12	-1.88956	-3.05587e-10	6.15313e-11	-1.79066	-3.05587e-10	3.59629e-12	-1.05347	-3.05587e-10
134299330	rs12099116	1.61022e-12	-1.87193	-3.05587e-10	6.29319e-11	-1.76815	-3.05587e-10	3.75871e-12	-1.00929	-3.05587e-10
134299606	rs1561612	4.26275e-13	-1.99453	-1.20644	2.24308e-11	-1.6616	-1.13817	8.79942e-13	-1.31823	-1.14304
134299864	rs920481	6.8554e-12	-1.34264	0.91937	2.83004e-10	-0.764278	0.499537	1.47852e-10	1.54847	1.11437
134299908	rs76323259	1.49959e-12	-1.94311	-3.05587e-10	5.73472e-11	-1.86108	-3.05587e-10	3.10969e-12	-1.19884	-3.05587e-10
134299945	rs920480	3.85628e-12	-1.47662	0.478017	1.6477e-10	-0.947886	0.142234	6.89878e-11	1.23586	0.664705
134299948	rs12281210	7.50217e-12	-1.78398	1.45086	1.98009e-10	-1.70265	1.08076	2.20272e-09	3.59793	1.76615
134299961	rs12294512	5.45776e-13	-1.60303	-1.35082	1.78262e-11	-1.62648	-1.40306	8.51946e-11	3.46818	-1.35661
134300095	rs57562569	1.47222e-12	-1.96153	-3.05587e-10	5.5917e-11	-1.88633	-3.05587e-10	2.94138e-12	-1.25449	-3.05587e-10
134300102	rs59406253	1.52302e-12	-1.92761	-3.05587e-10	5.85516e-11	-1.84029	-3.05587e-10	3.25032e-12	-1.15461	-3.05587e-10
134300185	rs117145806	6.2875e-12	-2.27905e-10	-0.509741	2.39999e-10	-2.27905e-10	-0.429569	5.98478e-12	-2.27905e-10	-0.544147
134300267	rs10219279	2.66517e-12	-2.02978	0.661749	1.02569e-10	-1.65079	0.371123	4.49369e-12	-1.7901	0.95941
134300415	rs7937081	2.62878e-12	-2.03627	0.654487	9.61798e-11	-1.69359	0.349611	4.64e-12	-1.75353	0.954875
134300559	rs10219432	6.49466e-13	-1.86449	-0.915416	4.21065e-11	-1.35498	-0.815025	1.25299e-12	-1.28578	-0.822059
134300644	rs7937326	6.51301e-13	-1.86449	-0.912594	4.22364e-11	-1.35498	-0.811944	1.25683e-12	-1.28578	-0.818995
134300921	rs2884941	6.15443e-13	-1.85372	-0.979995	4.00663e-11	-1.33393	-0.885734	1.1428e-12	-1.30753	-0.892355
134301136	rs1561611	6.08023e-13	-1.86105	-0.984792	3.92902e-11	-1.34822	-0.891004	1.15366e-12	-1.29283	-0.897593
134301332	rs11223798	1.64095e-12	-1.85303	-3.05587e-10	7.80896e-11	-1.55235	-3.05587e-10	5.75027e-12	-0.58412	-3.05587e-10
134301352	rs78365398	3.3758e-10	-2.27905e-10	3.4735	8.31336e-09	-2.27905e-10	3.11542	6.6639e-10	-2.27905e-10	4.16851
134301403	rs1561610	4.78314e-13	-1.99333	-1.09246	2.62724e-11	-1.63166	-1.01002	1.00039e-12	-1.31713	-1.01585
134301569	rs1975391	6.13912e-13	-1.87127	-0.964936	3.93546e-11	-1.36838	-0.869209	1.20425e-12	-1.27158	-0.875929
134301676	rs75629659	1.36171e-12	-2.03956	-3.05587e-10	4.80158e-11	-2.03867	-3.05587e-10	2.00091e-12	-1.63977	-3.05587e-10
134301693	rs11223799	1.71714e-12	-1.90892	0.101279	2.72271e-11	-1.85078	-0.755214	3.35695e-12	-0.967586	-0.154748
134301899	rs10791360	3.79685e-12	-1.98858	0.974451	1.66201e-10	-1.50466	0.707651	1.0952e-11	-1.23114	1.2913
134302141	rs4936231	6.05706e-13	-1.87461	-0.975055	3.86622e-11	-1.37503	-0.88031	1.19958e-12	-1.26443	-0.886964
134302148	rs11223800	3.83846e-10	-2.27905e-10	3.60194	9.40801e-09	-2.27905e-10	3.23911	7.64364e-10	-2.27905e-10	4.30568
134302477	rs4937885	5.88531e-13	-1.8736	-1.00483	3.49053e-11	-1.40688	-0.950679	1.15981e-12	-1.25498	-0.93013
134302845	rs10750562	5.93691e-13	-1.87792	-0.991784	3.58028e-11	-1.38165	-0.950529	1.17217e-12	-1.25725	-0.917255
134303058	rs10791361	3.83226e-12	-1.99786	0.993009	1.5431e-10	-1.53508	0.663843	1.14371e-11	-1.19278	1.29627
134303121	rs10894812	3.01746e-12	-2.02999	0.786098	9.46283e-11	-1.83165	0.471407	8.44156e-12	-1.29568	1.09548
134303257	rs75111533	4.06886e-10	-2.27905e-10	3.66023	9.95149e-09	-2.27905e-10	3.29527	8.13431e-10	-2.27905e-10	4.36789
134303306	rs7949167	3.79788e-12	-1.99433	0.980465	1.54335e-10	-1.52326	0.65218	1.11162e-11	-1.20793	1.28297
134303405	rs6590740	5.72695e-13	-1.91809	-0.987618	3.4184e-11	-1.48434	-0.894109	1.31169e-12	-1.16137	-0.90068
134303426	rs7935849	5.72695e-13	-1.91809	-0.987618	3.4184e-11	-1.48434	-0.894109	1.31169e-12	-1.16137	-0.90068
134303586	rs4937886	5.92626e-13	-1.88151	-0.989981	3.751e-11	-1.38889	-0.896706	1.19816e-12	-1.24932	-0.903261
134303682	rs4937887	5.90711e-13	-1.88475	-0.989981	3.72652e-11	-1.39544	-0.896706	1.20688e-12	-1.24207	-0.903261
134303701	rs4937888	5.89321e-13	-1.88475	-0.992338	3.71687e-11	-1.39544	-0.899297	1.20377e-12	-1.24207	-0.905836
134303908	rs4937889	5.87799e-13	-1.88475	-0.994923	3.70632e-11	-1.39544	-0.90214	1.20038e-12	-1.24207	-0.908662
134304056	rs11223801	4.11761e-10	-2.27905e-10	3.67214	1.00664e-08	-2.27905e-10	3.30675	8.23836e-10	-2.27905e-10	4.3806
134304554	rs117364006	2.15944e-12	-1.57846	-3.05587e-10	1.1271e-10	-1.18539	-3.05587e-10	1.36183e-12	-2.02453	-3.05587e-10
134304632	rs77627888	1.1807e-12	-1.89526	-0.286934	3.42538e-11	-1.96418	-0.412229	1.42178e-12	-1.79199	-0.189463
134304715	rs7925223	5.82144e-13	-1.88475	-1.00459	3.6671e-11	-1.39544	-0.912779	1.18775e-12	-1.24207	-0.919235
134304984	rs11223802	4.78559e-10	-2.27905e-10	3.82247	1.1636e-08	-2.27905e-10	3.45165	9.67116e-10	-2.27905e-10	4.54095
134305035	rs11223803	4.507e-10	-2.27905e-10	3.7625	1.09823e-08	-2.27905e-10	3.39383	9.07201e-10	-2.27905e-10	4.477
134305110	rs10791362	4.2072e-12	-1.99775	1.08625	1.68355e-10	-1.53473	0.750599	1.26194e-11	-1.19323	1.3951
134305181	rs10750563	5.7049e-13	-1.89775	-1.01182	3.54236e-11	-1.42209	-0.920736	1.21457e-12	-1.21183	-0.927143
134305196	rs10736613	5.76541e-13	-1.88491	-1.0141	3.62771e-11	-1.39576	-0.923257	1.17587e-12	-1.24171	-0.929648
134305754	rs10791363	5.55715e-13	-1.96329	-0.97251	3.52622e-11	-1.46987	-0.877518	1.07926e-12	-1.3729	-0.884188
134306221	rs11223804	1.81381e-10	-2.27905e-10	2.85229	4.58058e-09	-2.27905e-10	2.51938	3.31735e-10	-2.27905e-10	3.47097
134306727	rs7933196	5.54889e-13	-1.89124	-1.04605	3.45706e-11	-1.40867	-0.958527	1.15196e-12	-1.2272	-0.964695
134306902	rs147934215	1.40641e-12	-2.00726	-3.05587e-10	4.88531e-11	-2.02139	-3.05587e-10	1.35377e-12	-2.03048	-3.05587e-10
134306917	rs11223805	1.99291e-10	-2.27905e-10	2.94646	5.01425e-09	-2.27905e-10	2.60984	3.66878e-10	-2.27905e-10	3.57166
134306927	rs112631011	4.53661e-12	-0.836124	-3.05587e-10	2.26914e-10	-0.485633	-3.05587e-10	1.55742e-12	-1.89033	-3.05587e-10
134306962	rs12221686	2.0363e-10	-2.27905e-10	2.968	5.11911e-09	-2.27905e-10	2.63053	3.75422e-10	-2.27905e-10	3.59468
134307716	rs4245129	5.92121e-13	-2.02558	-0.846765	3.30761e-11	-1.71132	-0.700074	1.24576e-12	-1.38333	-0.730292
134307752	rs11223806	1.34444e-10	-2.27905e-10	2.55284	3.21783e-09	-2.27905e-10	2.16626	2.42651e-10	-2.27905e-10	3.15826
134307770	rs4245130	5.62269e-13	-1.90679	-1.01729	3.57779e-11	-1.441	-0.89187	1.27416e-12	-1.18963	-0.901452
134307974	rs80056794	1.36071e-12	-2.04029	-3.05587e-10	5.48626e-11	-1.90537	-3.05587e-10	1.43239e-12	-1.97403	-3.05587e-10
134308031	rs4245131	1.32725e-12	-1.147	-0.918192	3.72697e-11	-1.20706	-1.08497	1.16707e-11	1.09458	-0.970869
134308161	rs11223807	1.37104e-12	-2.03491	0.00217129	5.26774e-11	-1.54583	-0.400187	1.54103e-10	2.71831	-0.0140574
134308169	rs4937890	2.07309e-12	-1.05036	-0.568905	8.2214e-11	-0.862934	-0.637943	3.2111e-11	1.74801	-0.612184
134308569	rs11223808	8.87679e-13	-1.06341	-1.40404	1.49118e-11	-1.79048	-1.41757	9.6111e-11	3.62441	-1.39227
134308729	rs56323805	6.90691e-13	-2.03268	-0.685688	2.11466e-11	-1.99498	-0.863746	8.21669e-13	-1.92018	-0.609608
134308765	rs10894814	1.18792e-12	-2.00563	-0.170471	2.79697e-11	-2.02414	-0.554942	4.01946e-12	-0.816398	-0.125821
134308907	rs10791364	4.0956e-12	-1.95478	1.01639	6.62646e-11	-2.04088	0.324335	2.87665e-11	-0.183662	1.20951
134308919	rs7484072	5.05083e-13	-1.97304	-1.05829	1.42123e-11	-2.04132	-1.21478	3.14216e-12	-0.119457	-1.069
134309155	rs4643092	9.6362e-13	-2.003	-0.382358	2.34712e-11	-2.02229	-0.73214	3.28648e-12	-0.801353	-0.342198
134309239	rs139520105	1.39914e-12	-2.01245	-3.05587e-10	5.16239e-11	-1.96622	-3.05587e-10	3.17449e-12	-1.17822	-3.05587e-10
134309304	rs4575291	1.07778e-12	-2.00563	-0.267772	2.57428e-11	-2.02414	-0.637911	3.6381e-12	-0.816398	-0.225508
134309317	rs4460830	1.07778e-12	-2.00563	-0.267772	2.57428e-11	-2.02414	-0.637911	3.6381e-12	-0.816398	-0.225508
134309454	rs4575292	3.78547e-12	-1.93927	0.922132	6.14693e-11	-2.04181	0.250147	2.67327e-11	-0.120276	1.0728
134309625	rs10894815	9.33303e-13	-1.97983	-0.437503	2.28293e-11	-2.00506	-0.777093	3.49755e-12	-0.682907	-0.398396
134309805	rs11223809	1.0187e-12	-2.00563	-0.324154	2.45732e-11	-2.02414	-0.684407	3.43514e-12	-0.816398	-0.282911
134309991	rs55917458	1.05522e-12	-2.00723	-0.287319	2.53696e-11	-2.02259	-0.654058	3.58812e-12	-0.810334	-0.245406
134310000	rs56126629	7.68884e-13	-2.03203	-0.579089	2.34627e-11	-1.9969	-0.75789	9.1507e-13	-1.9271	-0.495021
134310801	rs4264165	1.3103e-12	-1.95395	-0.1241	2.96039e-11	-2.00389	-0.518402	4.32174e-12	-0.790371	-0.079338
134311604	rs11223810	1.94176e-11	-2.27905e-10	0.617878	4.5481e-10	-2.27905e-10	0.209676	2.4907e-11	-2.27905e-10	0.881781
134311772	rs75992462	8.15416e-13	-1.98995	-0.562413	2.30426e-11	-2.02982	-0.743043	1.12478e-12	-1.73823	-0.477552
134311804	rs11223811	1.51695e-11	-2.27905e-10	0.370983	3.64921e-10	-2.27905e-10	-0.0105211	1.91517e-11	-2.27905e-10	0.619023
134311979	rs10732874	9.4348e-13	-1.97217	-0.434315	3.13801e-11	-1.71984	-0.744189	1.98549e-12	-1.25592	-0.391578
134312019	rs10750569	3.25023e-13	-2.03881	-1.43335	1.35814e-11	-1.86387	-1.43763	6.04976e-13	-1.399	-1.43693
134312341	rs7935549	7.76251e-13	-1.25	-1.35159	3.62687e-11	-1.00428	-1.31497	2.73605e-10	4.62208	-1.34376
134312443	rs7950809	9.93251e-13	-2.00137	-0.353707	3.28898e-11	-1.77558	-0.641462	1.73531e-12	-1.46556	-0.316617
134312488	rs7935790	7.10064e-13	-2.00723	-0.683475	2.10914e-11	-2.00276	-0.85858	3.30743e-12	-0.429886	-0.707309
134312733	rs11223812	1.61626e-12	-1.86819	-3.05587e-10	6.71153e-11	-1.70379	-3.05587e-10	1.27017e-11	0.208367	-3.05587e-10
134312742	rs11223813	3.37921e-13	-1.99687	-1.43638	1.1446e-11	-2.03492	-1.43764	4.51586e-13	-1.6943	-1.43406
134312775	rs11223814	3.4122e-13	-1.98788	-1.43565	1.14129e-11	-2.03787	-1.43758	4.63118e-13	-1.67005	-1.43309
134313146	rs11223815	1.07157e-11	-2.27905e-10	0.0234096	2.71241e-10	-2.27905e-10	-0.307196	1.28454e-11	-2.27905e-10	0.219622
134313681	rs12576256	8.73256e-13	-1.99202	-0.491812	2.51718e-11	-2.02519	-0.659287	1.11838e-12	-1.80499	-0.416494
134315229	rs12802834	1.19518e-12	-1.38566	-0.784351	4.08879e-11	-1.25832	-0.941053	2.6442e-11	1.71741	-0.775822
134315244	rs10894817	6.89239e-13	-1.97095	-0.749522	2.0178e-11	-1.99734	-0.908274	1.3908e-12	-1.2397	-0.76379
134315273	rs12287744	2.49738e-12	-0.00404435	-1.42902	2.65402e-11	-1.20112	-1.43043	4.70821e-10	5.24258	-1.42147
134315499	rs11223816	7.2199e-13	-1.24446	-1.42959	2.38829e-11	-1.29997	-1.43707	7.33173e-11	3.39788	-1.43645
134316187	rs12225170	1.3781e-11	-2.27905e-10	0.274983	3.31334e-10	-2.27905e-10	-0.107076	1.60609e-11	-2.27905e-10	0.443018
134316222	rs10894818	8.24673e-13	-1.9797	-0.561375	2.38511e-11	-2.02433	-0.714042	1.45424e-12	-1.34766	-0.611218
134316231	rs55888805	8.04121e-13	-1.94228	-0.624027	2.21407e-11	-2.03391	-0.778879	8.41547e-13	-1.89497	-0.610915
134316532	rs7938546	5.59432e-13	-1.99593	-0.933208	1.69751e-11	-2.02725	-1.05121	1.00283e-12	-1.38354	-0.946999
134316534	rs150297471	2.50449e-12	-2.27905e-10	-1.43022	8.91539e-11	-2.27905e-10	-1.41984	2.46115e-12	-2.27905e-10	-1.43274
134316587	rs11223817	1.50877e-11	-2.27905e-10	0.365577	3.50556e-10	-2.27905e-10	-0.0506838	1.75413e-11	-2.27905e-10	0.53119
134317228	rs7934317	3.38711e-13	-2.03206	-1.39885	1.18577e-11	-2.04145	-1.39578	3.81784e-13	-1.90308	-1.39319
134317377	rs4390362	3.01423e-12	-1.99028	0.745324	7.30522e-11	-2.03079	0.411759	2.95475e-12	-2.02204	0.772088
134317472	rs183992250	2.7751e-12	-2.27905e-10	-1.32762	9.87341e-11	-2.27905e-10	-1.31777	2.69352e-12	-2.27905e-10	-1.34252
134317959	rs142249028	2.07477e-12	-1.61845	-3.05587e-10	1.35217e-10	-1.00332	-3.05587e-10	4.54672e-12	-0.818961	-3.05587e-10
134318228	rs11223819	4.73323e-12	-1.30538	0.511688	6.28396e-11	-1.9348	0.16518	2.48057e-12	-2.03657	0.611688
134318482	rs11223820	3.55571e-12	-1.81391	0.734165	6.92316e-11	-2.04022	0.367477	3.272e-12	-1.98761	0.839648
134319582	rs10128718	1.27581e-12	-1.98026	-0.124467	3.56845e-11	-2.04122	-0.294264	1.50504e-12	-1.86313	-0.0614209
134319718	rs10128652	1.6594e-12	-1.87289	0.0310468	4.26092e-11	-2.00111	-0.157026	1.50701e-12	-2.00994	0.0867007
134319838	rs35624240	3.03673e-12	-1.56268	0.32516	4.90508e-11	-2.01383	-0.00352145	2.04672e-12	-2.03745	0.420317
134320204	rs116972688	1.92918e-12	-1.69121	-3.05587e-10	1.20421e-10	-1.11921	-3.05587e-10	4.00828e-12	-0.945006	-3.05587e-10
134320343	rs35419292	5.0616e-12	-0.939446	0.212825	5.70686e-11	-1.76129	-0.104663	1.96787e-12	-1.96136	0.304941
134320624	rs117207029	1.95342e-12	-1.67872	-3.05587e-10	5.29471e-11	-1.94091	-3.05587e-10	1.43372e-12	-1.9731	-3.05587e-10
134322262	rs73034335	5.28556e-12	-0.90057	0.217245	5.84402e-11	-1.74151	-0.100691	1.99819e-12	-1.95061	0.309482
134322328	rs7926191	4.62442e-13	-1.69096	-1.42858	1.33512e-11	-1.88529	-1.43331	4.78532e-13	-1.64256	-1.42784
134322631	rs77224575	1.36949e-12	-2.03387	-3.05587e-10	4.80611e-11	-2.03773	-3.05587e-10	2.05607e-12	-1.61257	-3.05587e-10
134322867	rs11223822	1.6626e-11	-2.27905e-10	0.462662	4.33363e-10	-2.27905e-10	0.161372	1.47203e-11	-2.27905e-10	0.355859
134323250	rs11601026	3.2725e-13	-2.04172	-1.42361	1.17142e-11	-2.03675	-1.41266	3.25299e-13	-2.04154	-1.41484
134323342	rs4245132	1.09395e-12	-1.94109	-0.317422	3.04009e-11	-2.03147	-0.464257	1.19285e-12	-1.89279	-0.264226
134323444	rs4245133	4.50322e-13	-1.71933	-1.42677	1.312e-11	-1.90404	-1.43203	4.65123e-13	-1.67287	-1.42595
134323455	rs11223824	5.33106e-12	-0.84637	0.171616	5.76929e-11	-1.7134	-0.14167	1.93697e-12	-1.93483	0.26259
134323597	rs4937891	4.50322e-13	-1.71933	-1.42677	1.312e-11	-1.90404	-1.43203	4.65123e-13	-1.67287	-1.42595
134323771	rs73034340	5.60756e-12	-0.832963	0.208774	6.00722e-11	-1.70635	-0.108303	2.02051e-12	-1.9308	0.300778
134324387	rs10791367	1.30184e-12	-1.92158	-0.162949	3.52776e-11	-2.02703	-0.319926	1.35684e-12	-1.92196	-0.106246
134324677	rs10894821	4.46784e-13	-1.72852	-1.42547	1.30541e-11	-1.91002	-1.43108	4.61193e-13	-1.6827	-1.4246
134325046	rs11223825	5.68366e-12	-0.819483	0.208774	6.05013e-11	-1.69923	-0.108303	2.02883e-12	-1.92668	0.300778
134325175	rs10894822	4.55153e-13	-1.71933	-1.4161	1.3107e-11	-1.90404	-1.43302	4.70481e-13	-1.67287	-1.4145
134325318	rs10791368	4.47399e-13	-1.72852	-1.42409	1.30674e-11	-1.91002	-1.43006	4.6185e-13	-1.6827	-1.42318
134325328	rs11223826	5.60756e-12	-0.832963	0.208774	6.00722e-11	-1.70635	-0.108303	2.02051e-12	-1.9308	0.300778
134325431	rs10791369	1.26252e-12	-1.9164	-0.198801	3.41768e-11	-2.02518	-0.353481	1.30141e-12	-1.92703	-0.142892
134326336	rs11223827	1.20986e-12	-1.9164	-0.2414	3.28424e-11	-2.02518	-0.393309	1.24594e-12	-1.92703	-0.186451
134326363	rs11223828	1.21628e-12	-1.9111	-0.2414	3.29069e-11	-2.02321	-0.393309	1.23978e-12	-1.93198	-0.186451
134326516	rs10894823	9.29691e-13	-1.80076	-0.620448	2.96583e-11	-1.96965	-0.55081	1.92201e-11	1.13988	-0.517288
134326518	rs11223829	4.47473e-13	-1.72852	-1.42393	1.30704e-11	-1.91002	-1.42983	4.61556e-13	-1.6827	-1.42382
134328254	rs34304413	5.24756e-12	-0.832963	0.142423	5.65992e-11	-1.70635	-0.167855	1.8873e-12	-1.9308	0.232579
134329063	rs4937892	1.0037e-12	-1.94586	-0.398755	2.90433e-11	-2.03466	-0.506756	1.1023e-12	-1.89499	-0.340983
134329294	rs10160471	1.19155e-12	-1.9164	-0.256652	3.23778e-11	-2.02518	-0.407556	1.22666e-12	-1.92703	-0.20205
134329350	rs75873500	1.40084e-12	-2.01123	-3.05587e-10	5.48308e-11	-1.90595	-3.05587e-10	7.8308e-12	-0.275303	-3.05587e-10
134329368	rs10160807	1.20416e-12	-1.9111	-0.25142	3.26003e-11	-2.02321	-0.402669	1.22714e-12	-1.93198	-0.196698
134329581	rs10791370	1.21628e-12	-1.9111	-0.2414	3.29069e-11	-2.02321	-0.393309	1.23978e-12	-1.93198	-0.186451
134329835	rs12802879	5.21932e-12	-0.832963	0.137025	5.6326e-11	-1.70635	-0.172693	1.87686e-12	-1.9308	0.22703
134330045	rs73034363	5.19987e-12	-0.819483	0.119812	5.58602e-11	-1.69923	-0.188116	1.85153e-12	-1.92668	0.20933
134330254	rs12226875	1.21921e-12	-1.92665	-0.223446	3.32781e-11	-2.02877	-0.376529	1.28209e-12	-1.91679	-0.16809
134330399	rs7115342	5.45931e-12	-0.771481	0.120498	5.82658e-11	-1.67774	-0.167451	1.86725e-12	-1.92474	0.215836
134330404	rs10894827	4.82818e-13	-1.64675	-1.42967	1.37362e-11	-1.85692	-1.43325	4.92112e-13	-1.6137	-1.42872
134330409	rs11223841	5.57845e-12	-0.744016	0.114623	5.882e-11	-1.66297	-0.172755	1.87171e-12	-1.9163	0.209784
134330418	rs11223842	1.13315e-12	-1.71832	-0.504979	2.77327e-11	-1.90983	-0.677761	1.13758e-12	-1.65501	-0.549457
134330488	rs7115253	4.4761e-12	-0.851217	0.00166638	4.94306e-11	-1.71594	-0.293696	1.62394e-12	-1.93628	0.0877705
134330713	rs118160491	1.54605e-12	-1.9126	-3.05587e-10	4.89652e-11	-2.01909	-3.05587e-10	1.48864e-12	-1.9355	-3.05587e-10
134331248	rs118128114	2.48777e-12	-2.27905e-10	-1.43692	9.00247e-11	-2.27905e-10	-1.41012	2.45599e-12	-2.27905e-10	-1.43484
134331307	rs191215581	3.3205e-12	-2.27905e-10	-1.14819	1.235e-10	-2.27905e-10	-1.09396	3.52616e-12	-2.27905e-10	-1.07316
134331380	rs4075617	4.70439e-13	-1.66785	-1.43454	1.32871e-11	-1.88646	-1.43695	4.85505e-13	-1.62184	-1.4341
134332113	rs4335562	4.06595e-13	-2.04077	-1.20747	1.31111e-11	-2.03453	-1.30222	4.59338e-13	-1.87376	-1.23757
134332177	rs11223843	4.58554e-13	-1.69096	-1.43703	1.33326e-11	-1.88529	-1.4347	4.74072e-13	-1.64256	-1.4372
134332377	rs146176963	1.57745e-12	-1.89249	-3.05587e-10	4.87039e-11	-2.02444	-3.05587e-10	5.80691e-12	-0.574319	-3.05587e-10
134332593	rs4937893	1.2038e-12	-1.61216	-0.550663	2.85358e-11	-1.8401	-0.718941	1.1828e-12	-1.57146	-0.594025
134332616	rs35483338	5.28581e-12	-0.600892	-0.0823864	5.22796e-11	-1.5851	-0.368493	1.57512e-12	-1.88024	0.00120282
134332624	rs34572307	5.25962e-12	-0.600892	-0.0873545	5.20494e-11	-1.5851	-0.372905	1.56708e-12	-1.88024	-0.00391633
134332800	rs66853247	4.63486e-12	-0.69858	-0.116119	4.74584e-11	-1.63389	-0.416464	1.50171e-12	-1.8876	-0.0391603
134333087	rs67260687	4.49646e-12	-0.769205	-0.0758088	4.8229e-11	-1.67238	-0.361863	1.56205e-12	-1.9109	0.0235317
134333351	rs34064974	4.27238e-12	-0.755504	-0.14063	4.5836e-11	-1.66498	-0.420153	1.44492e-12	-1.90648	-0.058829
134333360	rs4937894	1.10437e-12	-1.9884	-0.260623	3.17749e-11	-2.04026	-0.411265	1.32729e-12	-1.84412	-0.206112
134333658	rs73034383	4.61449e-12	-0.761303	-0.0577994	4.91779e-11	-1.66812	-0.346643	1.57073e-12	-1.90836	0.0265333
134333794	rs11223844	4.32739e-12	-0.71885	-0.164489	4.57828e-11	-1.64502	-0.441273	1.42691e-12	-1.89442	-0.0834328
134334574	rs67206424	4.01666e-12	-0.59031	-0.367544	4.11423e-11	-1.57328	-0.619888	1.21011e-12	-1.84953	-0.293128
134334611	rs67901227	4.47351e-12	-0.561276	-0.288856	4.48157e-11	-1.55672	-0.550925	1.32671e-12	-1.83887	-0.211797
134334619	rs35135125	4.20538e-12	-0.59031	-0.321631	4.28298e-11	-1.57328	-0.579691	1.26893e-12	-1.84953	-0.245662
134334903	rs146641473	2.53749e-11	-2.27905e-10	0.885457	5.55966e-10	-2.27905e-10	0.410504	2.44597e-11	-2.27905e-10	0.863658
134335225	rs77114565	3.17211e-12	-2.27905e-10	-1.19391	1.02284e-10	-2.27905e-10	-1.28245	3.24373e-12	-2.27905e-10	-1.15664
134335584	rs117367361	1.41747e-12	-1.99943	-3.05587e-10	6.5465e-11	-1.72869	-3.05587e-10	1.39203e-12	-2.00261	-3.05587e-10
134335717	rs7106366	3.29964e-12	-0.663068	-0.491424	3.54559e-11	-1.61421	-0.727701	1.03726e-12	-1.87542	-0.421373
134335720	rs4495909	1.08884e-12	-2.00256	-0.260631	3.16925e-11	-2.04152	-0.4126	1.42527e-12	-1.78651	-0.192494
134335917	rs4559699	1.08221e-12	-2.02152	-0.247779	3.09869e-11	-2.04012	-0.436522	1.42475e-12	-1.77312	-0.206247
134335953	rs3935519	1.1449e-12	-2.02361	-0.18938	3.4025e-11	-2.03844	-0.344667	1.53351e-12	-1.77255	-0.133261
134336459	rs73034390	2.33547e-12	-0.328525	-1.17157	4.1597e-11	-0.896031	-1.28614	4.35226e-13	-2.01268	-1.15258
134336887	rs4937896	4.89834e-13	-1.99979	-1.0622	3.37294e-11	-1.36085	-1.03098	4.8071e-13	-2.02525	-1.0406
134337220	rs11223846	5.30888e-11	-2.27905e-10	1.62366	8.89405e-10	-2.27905e-10	0.88035	4.41288e-11	-2.27905e-10	1.45375
134337305	rs12272687	1.68372e-12	-1.8273	-3.05587e-10	7.2768e-11	-1.62293	-3.05587e-10	1.38369e-12	-2.00861	-3.05587e-10
134337361	rs7350520	3.27105e-12	-1.07926	-0.083937	7.09134e-11	-1.05419	-0.594553	1.3171e-12	-1.9198	-0.138133
134337566	rs78071771	6.014e-13	-1.67886	-1.17793	2.34712e-11	-1.7119	-1.04253	5.7235e-13	-1.80489	-1.08648
134337728	rs10894828	2.1678e-12	-1.44879	-0.125803	4.3151e-11	-1.49457	-0.650928	1.27642e-12	-1.74038	-0.348926
134337850	rs10791371	2.53695e-12	-1.37014	-0.047202	5.41619e-11	-1.32828	-0.589942	1.1464e-12	-1.93277	-0.263975
134337933	rs117679632	6.50928e-11	-2.27905e-10	1.82751	1.08476e-09	-2.27905e-10	1.07891	5.14688e-11	-2.27905e-10	1.60761
134338022	rs139199299	1.51238e-12	-1.93462	-3.05587e-10	5.50677e-11	-1.90164	-3.05587e-10	1.66708e-12	-1.82229	-3.05587e-10
134338347	rs11223847	5.07137e-11	-2.27905e-10	1.57789	7.95424e-10	-2.27905e-10	0.768673	3.87774e-11	-2.27905e-10	1.32447
134338515	rs11223848	6.14351e-11	-2.27905e-10	1.76968	9.01054e-10	-2.27905e-10	0.893362	5.58775e-11	-2.27905e-10	1.68979
134339297	rs74340720	2.73655e-12	-2.27905e-10	-1.34161	9.64499e-11	-2.27905e-10	-1.34118	2.87244e-12	-2.27905e-10	-1.27821
134339632	rs7117021	1.15949e-12	-1.47002	-0.7303	2.43966e-11	-1.58155	-1.13421	8.24273e-13	-1.71726	-0.809356
134339640	rs11223849	4.2216e-11	-2.27905e-10	1.39449	6.58091e-10	-2.27905e-10	0.579141	3.91165e-11	-2.27905e-10	1.33318
134339651	rs9783310	6.46359e-13	-1.77691	-1.0078	2.59422e-11	-1.78906	-0.865266	6.50443e-13	-1.82116	-0.942312
134339693	rs7131504	4.05521e-11	-2.27905e-10	1.35428	6.36149e-10	-2.27905e-10	0.54523	3.75913e-11	-2.27905e-10	1.2934
134339741	rs73034394	1.21227e-12	-1.34688	-0.808925	3.71572e-11	-1.32779	-0.96726	8.25565e-13	-1.74147	-0.78358
134340279	rs4937897	1.50408e-12	-1.26582	-0.674302	3.30025e-11	-1.30827	-1.10535	9.87741e-13	-1.59656	-0.749142
134340403	rs10894829	1.29066e-12	-1.45928	-0.633871	2.78194e-11	-1.51448	-1.06999	8.93499e-13	-1.72768	-0.718298
134340457	rs10791372	1.29727e-12	-1.40802	-0.680024	2.93525e-11	-1.42984	-1.10098	9.18478e-13	-1.65648	-0.761923
134340748	rs11223851	4.61877e-11	-2.27905e-10	1.48441	7.19423e-10	-2.27905e-10	0.668247	4.25644e-11	-2.27905e-10	1.41765
134341183	rs11223852	1.78561e-12	-1.23004	-0.538503	3.86709e-11	-1.24248	-1.01263	1.16956e-12	-1.5531	-0.62364
134341424	rs139485257	3.96642e-12	-0.970439	-3.05587e-10	1.31071e-10	-1.03446	-3.05587e-10	1.17931e-11	0.134144	-3.05587e-10
134341435	rs117359673	5.58671e-13	-2.01502	-0.91548	2.21879e-11	-1.92607	-0.884587	8.11564e-13	-1.65787	-0.884285
134342005	rs12418947	2.92061e-12	0.112408	-1.38892	9.66921e-11	0.092325	-1.431	4.99522e-13	-1.63778	-1.38969
134342267	rs12282091	1.53655e-12	-1.91876	-3.05587e-10	5.47702e-11	-1.90706	-3.05587e-10	1.45328e-12	-1.95955	-3.05587e-10
134342532	rs75339183	2.60388e-12	-2.27905e-10	-1.3913	8.79689e-11	-2.27905e-10	-1.43322	2.5059e-12	-2.27905e-10	-1.41472
134342781	rs11223853	2.63832e-11	-2.27905e-10	0.924425	4.50877e-10	-2.27905e-10	0.20099	2.50851e-11	-2.27905e-10	0.888909
134342782	rs4128665	6.8353e-13	-1.52567	-1.20312	3.13125e-11	-1.38768	-1.0785	6.41385e-13	-1.61482	-1.16268
134343005	rs4128667	9.32142e-12	-0.11599	-3.05587e-10	3.41264e-10	-0.0775453	-3.05587e-10	1.23499e-10	2.48287	-3.05587e-10
134343048	rs4128666	1.33784e-12	-1.26263	-0.794617	3.43653e-11	-1.19847	-1.17469	8.73939e-13	-1.60672	-0.86139
134343388	rs117203407	1.57496e-12	-1.89408	-3.05587e-10	5.91463e-11	-1.83019	-3.05587e-10	5.63682e-12	-0.604047	-3.05587e-10
134343932	rs4579940	7.41857e-13	-1.34724	-1.29966	2.8225e-11	-1.36327	-1.20672	6.93772e-13	-1.43103	-1.26794
134343947	rs4567482	2.67215e-12	-0.0158633	-1.34956	6.35236e-11	-0.345676	-1.41312	6.0202e-13	-1.49605	-1.34478
134343958	rs4522185	7.56758e-13	-1.32159	-1.30543	2.87342e-11	-1.33791	-1.2142	7.06139e-13	-1.40696	-1.27435
134344068	rs35379631	2.24178e-12	-0.172642	-1.36839	6.86668e-11	-0.258416	-1.42252	4.59062e-13	-1.74779	-1.36415
134344525	rs4936232	7.55279e-13	-1.28734	-1.34163	2.84121e-11	-1.29127	-1.27212	7.31575e-13	-1.31176	-1.33416
134344729	rs4936233	7.62713e-13	-1.28224	-1.33693	2.86625e-11	-1.29901	-1.2556	7.07944e-13	-1.36999	-1.30877
134344843	rs11223854	2.25481e-11	-2.27905e-10	0.767346	3.91294e-10	-2.27905e-10	0.0592562	2.15502e-11	-2.27905e-10	0.737019
134345192	rs117856120	2.78925e-12	-2.27905e-10	-1.32253	9.02318e-11	-2.27905e-10	-1.40782	2.63585e-12	-2.27905e-10	-1.36416
134345274	rs117886721	2.03594e-12	-1.63735	-3.05587e-10	4.79863e-11	-2.03929	-3.05587e-10	3.05603e-12	-1.21625	-3.05587e-10
134345428	rs4245134	7.14409e-13	-1.33241	-1.3522	2.77963e-11	-1.28955	-1.29575	6.67015e-13	-1.41425	-1.32406
134345675	rs11223855	6.31043e-12	-0.506101	-3.05587e-10	1.48175e-10	-0.911808	-3.05587e-10	1.65934e-12	-1.82695	-3.05587e-10
134345870	rs117003879	2.60778e-12	-0.588375	-0.80143	4.72134e-11	-1.36337	-0.692158	1.24934e-12	-1.33028	-0.780479
134346119	rs7130091	3.71834e-11	0.841985	0.425572	2.99297e-09	1.87431	0.21951	1.36679e-11	-0.371445	0.653124
134346430	rs4937898	2.8139e-12	-0.740364	-0.57337	5.28831e-11	-0.939489	-1.00263	1.60987e-12	-1.21068	-0.646531
134346431	rs4937899	2.01584e-12	-1.11199	-0.535279	4.13775e-11	-1.21198	-0.975487	1.31654e-12	-1.44829	-0.61007
134346497	rs73036312	2.31527e-12	-0.156488	-1.35229	5.85439e-11	-0.410279	-1.43015	7.10834e-13	-1.29789	-1.37679
134347693	rs75517460	4.07272e-12	-0.943994	-3.05587e-10	2.41388e-10	-0.423796	-3.05587e-10	2.62485e-12	-1.36834	-3.05587e-10
134347921	rs4592433	1.43721e-12	-1.9856	-3.05587e-10	1.0173e-10	-1.28788	-3.05587e-10	1.43841e-12	-1.96983	-3.05587e-10
134347974	rs10791373	9.36294e-13	-1.97569	-0.438436	3.54675e-11	-1.85621	-0.485373	9.35075e-13	-2.01904	-0.381454
134348058	rs117239456	2.74093e-12	-2.27905e-10	-1.34001	9.94949e-11	-2.27905e-10	-1.3101	2.57467e-12	-2.27905e-10	-1.38765
134348134	rs4245135	6.53753e-13	-1.72742	-1.04591	3.64166e-11	-1.46033	-0.854846	6.56823e-13	-1.73708	-1.01663
134348139	rs11223856	5.56256e-13	-1.51038	-1.42445	2.22133e-11	-1.37256	-1.43695	4.54523e-13	-1.69177	-1.4301
134348154	rs12281937	2.97472e-12	-1.25815	-3.05587e-10	8.99746e-11	-1.41068	-3.05587e-10	2.52048e-12	-1.40892	-3.05587e-10
134348216	rs76450250	2.68768e-12	-2.27905e-10	-1.35963	8.87261e-11	-2.27905e-10	-1.42465	2.58232e-12	-2.27905e-10	-1.38468
134348291	rs10894830	7.96162e-13	-1.93617	-0.640084	2.37657e-11	-2.03863	-0.703332	7.07189e-13	-2.01795	-0.661871
134348426	rs10791374	1.04323e-12	-1.80515	-0.500825	4.65539e-11	-1.31373	-0.755861	1.78729e-12	-1.04657	-0.706093
134348650	rs11824640	1.58418e-12	-0.613548	-1.27469	2.40831e-11	-1.68783	-1.04086	9.95139e-13	-1.03644	-1.3018
134348704	rs11819954	1.89087e-12	-0.275162	-1.43611	2.01684e-11	-1.5206	-1.38549	1.54619e-12	-0.465306	-1.43227
134348726	rs60829123	3.55921e-13	-1.94713	-1.43423	1.67652e-11	-1.65587	-1.43503	3.18422e-13	-2.04174	-1.436
134348756	rs4281495	4.05715e-13	-1.87286	-1.37755	1.80167e-11	-1.7381	-1.2808	3.50617e-13	-2.02305	-1.35838
134348915	rs7941895	1.68049e-12	-0.452603	-1.37661	2.66135e-11	-1.494	-1.13479	1.20507e-12	-0.797129	-1.3497
134349208	rs61910482	1.20162e-12	-0.730687	-1.43395	6.65137e-11	-0.300548	-1.41225	4.46832e-13	-1.70613	-1.43281
134349224	rs11223857	1.11211e-12	-0.829807	-1.41224	4.17609e-11	-0.859982	-1.31826	7.65019e-12	1.10766	-1.4063
134349326	rs61910483	1.58513e-12	-0.450193	-1.43745	9.0546e-11	0.0206281	-1.42497	5.16207e-13	-1.55749	-1.43713
134349477	rs118055182	1.58112e-12	-1.89017	-3.05587e-10	4.85294e-11	-2.02803	-3.05587e-10	1.33879e-12	-2.0416	-3.05587e-10
134349542	rs7121146	5.7071e-12	0.820163	-1.42676	5.53995e-11	-0.547672	-1.34796	1.14398e-12	-0.761571	-1.43729
134349684	rs55987993	1.84374e-12	-1.73651	-3.05587e-10	4.85567e-11	-2.02747	-3.05587e-10	1.37256e-12	-2.01669	-3.05587e-10
134349754	rs10894831	8.82563e-13	-1.0526	-1.42063	3.47931e-11	-1.03453	-1.32625	5.62258e-12	0.809115	-1.41569
134350107	rs11223858	7.06227e-13	-1.63464	-1.06149	1.57985e-11	-1.82743	-1.32285	7.88803e-13	-1.52115	-1.04946
134350108	rs12419998	4.16689e-13	-1.94269	-1.28103	1.67961e-11	-1.9968	-1.09225	3.65874e-13	-2.03731	-1.30153
134350211	rs12285787	2.05271e-12	-1.62914	-3.05587e-10	7.00761e-11	-1.66062	-3.05587e-10	4.63047e-12	-0.800709	-3.05587e-10
134351054	rs75968835	9.99128e-12	-0.0465916	-3.05587e-10	2.73824e-10	-0.297719	-3.05587e-10	2.02244e-12	-1.62906	-3.05587e-10
134351075	rs56737742	5.34511e-13	-1.54402	-1.43069	1.35564e-11	-1.86598	-1.43736	3.34314e-13	-2.003	-1.42604
134351243	rs11223859	6.74938e-13	-1.33144	-1.41	2.0678e-11	-1.56604	-1.31509	2.1111e-12	-0.169235	-1.41692
134351260	rs77636696	9.03175e-12	-0.147559	-3.05587e-10	2.28935e-10	-0.476765	-3.05587e-10	1.90226e-12	-1.69033	-3.05587e-10
134351268	rs56291804	4.19227e-13	-1.82545	-1.3922	1.17448e-11	-2.0098	-1.43698	3.32225e-13	-2.03995	-1.39536
134351885	rs7925572	4.26107e-13	-1.85673	-1.34464	1.23137e-11	-2.03209	-1.3674	3.58376e-13	-2.04099	-1.31855
134352219	rs6590741	4.57398e-13	-1.6929	-1.43761	1.15567e-11	-2.02645	-1.43649	3.19161e-13	-2.0399	-1.43552
134352896	rs11606721	4.44714e-13	-1.73496	-1.42367	1.14849e-11	-2.03421	-1.43496	3.23184e-13	-2.04178	-1.42112
134352951	rs11600556	4.45419e-13	-1.73449	-1.42256	1.14805e-11	-2.03414	-1.43541	3.23577e-13	-2.04177	-1.41991
134352974	rs76131411	1.28913e-12	-0.83097	-1.26337	6.16984e-11	-0.633257	-1.15469	4.56266e-13	-1.89877	-1.21927
134352975	rs10894832	7.88842e-13	-1.71669	-0.868806	4.42329e-11	-1.44587	-0.67486	5.96133e-13	-1.94256	-0.908095
134353302	rs11223860	1.02378e-11	-0.0222189	-3.05587e-10	2.80136e-10	-0.274927	-3.05587e-10	2.04506e-12	-1.61794	-3.05587e-10
134353399	rs141912147	5.41638e-13	-1.72717	-1.23429	4.6595e-11	-0.919171	-1.14954	1.60288e-12	-0.644156	-1.21741
134353827	rs7111077	4.60761e-13	-1.75464	-1.36854	1.25185e-11	-2.03704	-1.34596	3.3408e-13	-2.04171	-1.38803
134353946	rs61349996	4.54985e-13	-1.76446	-1.37134	1.24633e-11	-2.03823	-1.34918	3.33386e-13	-2.04142	-1.3904
134353959	rs117976727	1.73728e-12	-1.79599	-3.05587e-10	4.79174e-11	-2.04073	-3.05587e-10	1.38604e-12	-2.00692	-3.05587e-10
134354140	rs75560348	4.52804e-13	-1.76446	-1.37614	1.23941e-11	-2.03823	-1.35475	3.32041e-13	-2.04142	-1.39444
134354443	rs4076615	9.79811e-13	-1.12144	-1.24726	4.54668e-11	-0.958953	-1.13427	4.36647e-13	-1.96071	-1.20129
134354512	rs4076616	4.49604e-13	-1.7693	-1.37839	1.23552e-11	-2.03876	-1.35736	3.31486e-13	-2.04121	-1.39632
134354531	rs11607792	4.4681e-13	-1.77886	-1.37507	1.23914e-11	-2.0397	-1.3535	3.32591e-13	-2.04067	-1.39354
134354648	rs4335563	7.75427e-13	-1.7488	-0.853841	5.95483e-11	-1.2924	-0.531013	5.85799e-13	-1.9764	-0.891742
134354659	rs11601681	4.36987e-13	-1.79287	-1.38329	1.21538e-11	-2.04079	-1.37177	3.31214e-13	-2.03954	-1.39882
134354718	rs11603653	3.63063e-13	-1.92731	-1.43417	1.13826e-11	-2.04173	-1.43639	3.27037e-13	-2.02244	-1.42861
134354733	rs11601698	1.64369e-12	-1.85136	-3.05587e-10	4.84423e-11	-2.02983	-3.05587e-10	1.36605e-12	-2.02144	-3.05587e-10
134355088	rs7116103	3.35418e-13	-2.01779	-1.4229	1.19869e-11	-2.00128	-1.42511	3.90382e-13	-1.86915	-1.40485
134355933	rs7119746	3.47534e-13	-1.97031	-1.43489	1.27965e-11	-1.92524	-1.43579	3.32064e-13	-2.01073	-1.42507
134356055	rs145236052	2.09196e-12	-1.6102	-3.05587e-10	5.189e-11	-1.96108	-3.05587e-10	7.5595e-12	-0.310562	-3.05587e-10
134356275	rs12279152	1.38313e-12	-2.02395	-3.05587e-10	4.79521e-11	-2.04	-3.05587e-10	2.21539e-12	-1.53794	-3.05587e-10
134356705	rs11602971	3.72953e-13	-1.91504	-1.41956	1.15905e-11	-2.038	-1.42202	3.32898e-13	-2.03332	-1.39996
134357023	rs12418713	9.29627e-13	-1.65947	-0.761809	3.43883e-11	-1.6765	-0.695983	1.09323e-12	-1.46795	-0.776283
134357078	rs77116101	9.52366e-13	-1.19336	-1.20375	4.91341e-11	-0.9543	-1.06135	4.67081e-13	-1.95387	-1.14074
134357150	rs12418724	9.24687e-13	-1.65947	-0.767138	3.41969e-11	-1.6765	-0.701565	1.08748e-12	-1.46795	-0.781554
134357710	rs11223862	1.67271e-11	0.468723	-3.05587e-10	3.89022e-10	0.0534341	-3.05587e-10	2.46991e-12	-1.42919	-3.05587e-10
134357770	rs59375486	1.05686e-12	-1.78753	-0.505471	2.4561e-11	-1.9428	-0.76624	1.45045e-12	-1.23951	-0.72198
134358205	rs148727964	1.38815e-12	-2.02033	-3.05587e-10	7.2581e-11	-1.6255	-3.05587e-10	2.41386e-12	-1.45214	-3.05587e-10
134359186	rs7119754	4.13647e-13	-1.82534	-1.40571	1.17696e-11	-2.03104	-1.41364	3.3895e-13	-2.02838	-1.38688
134359194	rs4457763	9.49958e-13	-1.63625	-0.763395	2.66976e-11	-1.94392	-0.681707	1.33517e-12	-1.2935	-0.750809
134359808	rs11223863	5.02833e-13	-1.59928	-1.43652	2.6446e-11	-1.19755	-1.43755	3.78342e-13	-1.87409	-1.43123
134359886	rs11223864	1.26798e-11	0.191707	-3.05587e-10	2.96267e-10	-0.218942	-3.05587e-10	2.39124e-12	-1.46156	-3.05587e-10
134360064	rs4469900	1.02152e-12	-2.03987	-0.287136	2.73057e-11	-2.03494	-0.56817	9.14726e-13	-1.9125	-0.509997
134360333	rs117555492	3.23269e-12	-2.27905e-10	-1.17499	1.4032e-10	-2.27905e-10	-0.966277	3.44323e-12	-2.27905e-10	-1.09696
134360350	rs113209969	5.19317e-13	-1.56816	-1.43538	2.85939e-11	-1.11993	-1.43708	3.93792e-13	-1.83652	-1.42878
134360586	rs111884379	5.35535e-13	-1.53901	-1.43378	2.69577e-11	-1.17912	-1.43681	4.07353e-13	-1.80539	-1.42605
134361597	rs113079643	1.2485e-12	-1.69296	-0.433403	2.73823e-11	-1.89543	-0.704874	1.75002e-12	-1.11507	-0.658668
134362138	rs11223867	1.31928e-11	0.231366	-3.05587e-10	3.13346e-10	-0.162896	-3.05587e-10	2.2032e-12	-1.54346	-3.05587e-10
134362384	rs4471437	3.25277e-12	-0.560811	-0.607985	9.02836e-11	-0.847958	-0.559289	3.33825e-12	-0.540115	-0.587804
134363035	rs184181614	4.47685e-12	-2.27905e-10	-0.849384	1.9489e-10	-2.27905e-10	-0.637768	4.75512e-12	-2.27905e-10	-0.774145
134364478	rs192571773	3.5766e-12	-1.07389	-3.05587e-10	6.97369e-11	-1.66547	-3.05587e-10	2.29734e-12	-1.50162	-3.05587e-10
134364797	rs61910487	4.18574e-13	-1.94033	-1.27888	2.19305e-11	-1.66035	-1.16197	3.9511e-13	-2.03914	-1.22281
134364999	rs138326487	4.63066e-12	-2.27905e-10	-0.815605	1.89486e-10	-2.27905e-10	-0.665889	4.28149e-12	-2.27905e-10	-0.879066
134365150	rs143730481	2.10265e-12	-1.60511	-3.05587e-10	1.04039e-10	-1.26544	-3.05587e-10	7.9985e-12	-0.254113	-3.05587e-10
134365975	rs11223869	3.23082e-12	-1.17557	-3.05587e-10	2.5406e-10	-0.372631	-3.05587e-10	4.44883e-12	-0.840725	-3.05587e-10
134366228	rs113242741	4.02882e-13	-1.91772	-1.3397	1.23711e-11	-2.04082	-1.35402	3.61914e-13	-2.04135	-1.30837
134366256	rs11223870	5.55269e-13	-1.54356	-1.39304	3.06288e-11	-1.08573	-1.40253	4.23989e-13	-1.82022	-1.3712
134366810	rs111671280	4.31306e-13	-1.86131	-1.32793	1.25149e-11	-2.04016	-1.34312	3.67591e-13	-2.03925	-1.2949
134366975	rs7116689	2.53625e-11	0.884966	-3.05587e-10	2.34387e-10	-0.453228	-3.05587e-10	8.33188e-12	-0.213278	-3.05587e-10
134367136	rs59254338	5.76499e-13	-1.51768	-1.38141	3.20748e-11	-1.05001	-1.39212	4.37525e-13	-1.80285	-1.35714
134367164	rs35231649	7.18377e-12	-0.37648	-3.05587e-10	2.21853e-10	-0.508186	-3.05587e-10	1.8858e-12	-1.69902	-3.05587e-10
134367330	rs11606333	1.32212e-12	-1.63297	-0.436096	2.84255e-11	-1.85574	-0.707175	1.92229e-12	-1.01881	-0.661039
134367484	rs7117302	5.51551e-13	-1.54356	-1.39976	3.04477e-11	-1.08573	-1.40846	4.20501e-13	-1.82022	-1.37946
134367642	rs73036335	8.52284e-13	-2.04182	-0.466318	2.30701e-11	-2.03872	-0.732951	7.80975e-13	-1.89296	-0.687624
134367663	rs4512874	5.7933e-13	-1.52638	-1.36781	3.20853e-11	-1.06199	-1.37982	4.42039e-13	-1.80871	-1.34102
134367664	rs4576835	5.79901e-13	-1.52638	-1.36682	3.21141e-11	-1.06199	-1.37892	4.42551e-13	-1.80871	-1.33986
134367820	rs4268526	5.81923e-13	-1.51768	-1.37204	3.23474e-11	-1.05001	-1.38366	4.42424e-13	-1.80285	-1.34601
134367977	rs4578403	3.99794e-13	-1.93308	-1.33203	1.24833e-11	-2.03888	-1.34693	3.65652e-13	-2.03986	-1.29958
134368005	rs7104774	6.80206e-12	-0.431079	-3.05587e-10	2.20288e-10	-0.515265	-3.05587e-10	1.82886e-12	-1.72968	-3.05587e-10
134368115	rs141377421	1.46727e-12	-1.9649	-3.05587e-10	4.90483e-11	-2.0174	-3.05587e-10	1.33853e-12	-2.04179	-3.05587e-10
134368252	rs12577387	4.32925e-13	-1.88978	-1.29571	2.36016e-11	-1.56714	-1.18175	3.88462e-13	-2.04145	-1.23748
134368274	rs75965086	3.58419e-12	-1.07177	-3.05587e-10	4.80126e-11	-2.03874	-3.05587e-10	2.53578e-12	-1.40287	-3.05587e-10
134368763	rs117994471	1.83785e-12	-1.73971	-3.05587e-10	4.90296e-11	-2.01778	-3.05587e-10	1.55485e-12	-1.89199	-3.05587e-10
134368765	rs79817170	3.9909e-13	-1.89276	-1.37411	1.20083e-11	-2.03906	-1.38554	3.47529e-13	-2.04182	-1.34845
134368766	rs77200068	4.00163e-13	-1.88814	-1.37605	1.19822e-11	-2.03949	-1.38729	3.46908e-13	-2.04131	-1.35075
134368792	rs11223871	5.55536e-13	-1.56458	-1.37154	2.81345e-11	-1.19	-1.38321	4.31234e-13	-1.82906	-1.34542
134368807	rs11223872	6.16881e-13	-1.49026	-1.34113	3.45512e-11	-1.01242	-1.35534	4.67264e-13	-1.78422	-1.31001
134369170	rs11223873	4.696e-13	-1.76842	-1.33575	1.24347e-11	-2.03933	-1.35038	3.65844e-13	-2.03507	-1.30385
134369417	rs7109883	4.13843e-12	-0.439472	-0.488515	1.00639e-10	-0.86971	-0.428953	4.49944e-12	-0.360215	-0.469199
134369628	rs11223874	5.96628e-13	-1.51768	-1.34708	3.30941e-11	-1.05001	-1.36084	4.55501e-13	-1.80285	-1.31688
134369755	rs11223875	6.01478e-13	-1.50007	-1.3566	3.36088e-11	-1.02583	-1.36958	4.55916e-13	-1.79091	-1.32791
134370291	rs7950968	3.19428e-12	-0.701401	-0.485541	7.78284e-11	-1.1266	-0.429096	3.42511e-12	-0.64794	-0.454293
134370292	rs11223876	1.11339e-11	-2.27905e-10	0.0616903	3.33392e-10	-2.27905e-10	-0.100885	9.61538e-12	-2.27905e-10	-0.0700036
134370433	rs4937902	1.35921e-12	-2.0414	-3.05587e-10	7.24992e-11	-1.62663	-3.05587e-10	1.35768e-12	-2.02759	-3.05587e-10
134370586	rs7936220	6.23997e-13	-1.4722	-1.34772	3.51979e-11	-0.987798	-1.36142	4.69509e-13	-1.77183	-1.31761
134370657	rs61910490	3.96494e-13	-1.96621	-1.30718	2.00985e-11	-1.71232	-1.19724	3.86544e-13	-2.03272	-1.25115
134371119	rs4937904	3.92907e-12	-0.527045	-0.452856	9.45073e-11	-0.966062	-0.395465	4.31116e-12	-0.45108	-0.421081
134371231	rs79999058	1.48648e-11	0.350695	-3.05587e-10	3.49301e-10	-0.0542685	-3.05587e-10	2.33169e-12	-1.48677	-3.05587e-10
134371265	rs59057270	6.54896e-13	-1.44272	-1.32887	3.56829e-11	-0.991539	-1.34399	4.96464e-13	-1.73765	-1.29597
134371311	rs11600295	2.77587e-12	-1.71022	0.382877	5.02366e-11	-1.9022	-0.0912612	4.63984e-12	-0.851189	0.0525023
134372217	rs118110327	4.0276e-12	-0.955133	-3.05587e-10	1.49781e-10	-0.901026	-3.05587e-10	3.82311e-12	-0.992304	-3.05587e-10
134372248	rs55981903	3.13122e-12	-0.31912	-0.887761	6.21152e-11	-0.77902	-1.00219	1.17952e-12	-1.32921	-0.839045
134372421	rs80179645	1.5485e-11	0.391567	-3.05587e-10	3.62564e-10	-0.0170009	-3.05587e-10	2.37826e-12	-1.467	-3.05587e-10
134372527	rs11223877	1.63701e-12	-0.777078	-1.07835	1.94912e-11	-1.77066	-1.16957	9.53012e-13	-1.34272	-1.03878
134373157	rs10791376	1.38178e-12	-2.02493	-3.05587e-10	8.5853e-11	-1.45757	-3.05587e-10	1.33879e-12	-2.0416	-3.05587e-10
134373319	rs77373036	1.42929e-11	0.31146	-3.05587e-10	3.37035e-10	-0.0900149	-3.05587e-10	2.28823e-12	-1.50559	-3.05587e-10
134373419	rs4937905	2.59759e-12	-0.913919	-0.479802	7.08738e-11	-1.22999	-0.419317	2.12451e-12	-1.11181	-0.468016
134373462	rs58327513	1.16886e-12	-1.98026	-0.212012	2.87166e-11	-2.03046	-0.522265	1.59821e-12	-1.36422	-0.500265
134373852	rs7116272	1.3838e-12	-2.02347	-3.05587e-10	1.26668e-10	-1.06864	-3.05587e-10	1.40467e-12	-1.99356	-3.05587e-10
134373881	rs11605721	4.18e-13	-2.03875	-1.18183	2.09078e-11	-1.82152	-1.04856	4.49149e-13	-2.04149	-1.09227
134374111	rs12804946	2.18334e-12	-1.10396	-0.463485	5.76572e-11	-1.44232	-0.413368	1.83028e-12	-1.27497	-0.453925
134374153	rs12804812	1.30255e-12	-1.21811	-0.865873	4.20784e-11	-1.39032	-0.78035	9.23246e-13	-1.53785	-0.875375
134374269	rs61191138	1.00326e-12	-1.94268	-0.402366	2.48049e-11	-2.01348	-0.685681	1.22031e-12	-1.46854	-0.665728
134374708	rs12574933	3.9394e-13	-1.9971	-1.28276	1.97593e-11	-1.77606	-1.15052	4.03147e-13	-2.01812	-1.2237
134374713	rs73036346	1.25347e-12	-2.03473	-0.0876597	3.16149e-11	-2.04105	-0.415518	1.25809e-12	-1.69549	-0.408285
134374772	rs4582990	4.92037e-13	-1.93188	-1.12563	1.91129e-11	-1.97394	-0.985905	5.91594e-13	-1.69807	-1.16023
134375308	rs11223878	3.16309e-12	-0.815658	-0.381096	9.63594e-11	-1.06286	-0.279254	2.80851e-12	-0.926207	-0.374506
134375557	rs61910491	3.95993e-13	-1.95335	-1.32131	1.87455e-11	-1.74758	-1.23167	3.75315e-13	-2.04045	-1.27291
134375575	rs61910492	3.92216e-13	-1.97159	-1.31266	1.93508e-11	-1.72726	-1.22021	3.79972e-13	-2.03839	-1.26264
134375776	rs4528346	4.05838e-13	-1.90138	-1.34872	2.1101e-11	-1.59213	-1.26875	3.63591e-13	-2.03922	-1.30587
134376082	rs75712899	3.85037e-13	-2.04063	-1.26209	1.51193e-11	-1.91277	-1.28146	4.87474e-13	-1.831	-1.22088
134376084	rs7946411	5.809e-12	0.0831888	-0.672084	4.3917e-10	0.963879	-0.789196	8.0872e-12	0.427559	-0.670644
134376325	rs10894834	5.34909e-12	-0.0279673	-0.64341	3.94972e-10	0.831398	-0.762785	7.38198e-12	0.307618	-0.641943
134376558	rs61910493	4.12879e-13	-1.89349	-1.33942	2.16737e-11	-1.57809	-1.25602	3.68144e-13	-2.03805	-1.2946
134376622	rs11604268	4.48693e-13	-1.92799	-1.22173	2.94553e-11	-1.39921	-1.12812	5.46113e-13	-1.79462	-1.14368
134376803	rs4936235	1.398e-12	-2.01326	-3.05587e-10	1.14476e-10	-1.16983	-3.05587e-10	1.39391e-12	-2.00125	-3.05587e-10
134376887	rs11602401	1.60351e-12	-1.87611	-3.05587e-10	5.26688e-11	-1.94618	-3.05587e-10	1.35153e-12	-2.03213	-3.05587e-10
134377227	rs77070540	6.14717e-13	-1.98948	-0.845414	2.11453e-11	-1.89436	-0.964421	7.48406e-13	-1.82828	-0.794897
134377708	rs12796502	1.89367e-12	-0.580159	-1.12963	4.19016e-11	-0.918531	-1.25635	2.0376e-12	-0.489408	-1.13219
134377889	rs75252979	5.40782e-13	-1.92534	-1.03771	1.30829e-11	-2.04182	-1.29708	4.53999e-13	-2.01191	-1.11112
134377915	rs61910496	4.39249e-13	-1.87948	-1.29152	2.00382e-11	-1.61053	-1.30203	4.12497e-13	-1.95539	-1.2635
134377975	rs66537956	3.48106e-13	-2.0224	-1.38115	1.31735e-11	-1.89838	-1.43362	3.34882e-13	-2.04133	-1.38601
134377978	rs35097692	1.2249e-12	-0.817161	-1.32828	3.36004e-11	-0.999609	-1.39606	1.05837e-12	-0.926735	-1.3499
134378235	rs73036358	4.28638e-13	-2.03862	-1.15682	1.27824e-11	-2.03073	-1.3314	4.99737e-13	-1.80329	-1.22375
134378236	rs79126357	6.02558e-13	-1.99175	-0.863124	2.08943e-11	-1.89049	-0.980237	7.31343e-13	-1.83289	-0.813352
134378245	rs77103005	1.42907e-12	-1.99128	-3.05587e-10	5.4604e-11	-1.9101	-3.05587e-10	1.33877e-12	-2.04162	-3.05587e-10
134378348	rs4937906	1.4532e-12	-0.801558	-1.17298	6.18089e-11	-0.519906	-1.26625	1.10173e-12	-1.06498	-1.1715
134378391	rs111425423	4.93299e-13	-2.03265	-1.02229	1.75874e-11	-1.99063	-1.05239	6.18719e-13	-1.8534	-0.960075
134378425	rs370946961	2.50529e-12	-0.321169	-1.10873	5.87869e-10	1.66202	-1.19572	1.46771e-12	-0.878848	-1.07082
134378477	rs117005362	1.36434e-12	-2.03764	-3.05587e-10	6.86179e-11	-1.68165	-3.05587e-10	1.38712e-12	-2.00614	-3.05587e-10
134378520	rs74826231	4.57993e-13	-2.03265	-1.09655	1.63757e-11	-1.99063	-1.12378	5.71211e-13	-1.8534	-1.03997
134378893	rs77167234	6.20134e-13	-1.99517	-0.830954	2.16356e-11	-1.88438	-0.951486	7.50959e-13	-1.83993	-0.779836
134379060	rs7937148	5.49045e-13	-1.52651	-1.42137	3.00203e-11	-1.1072	-1.40113	3.67296e-13	-1.90232	-1.43263
134379083	rs78958473	4.55121e-13	-2.03477	-1.10073	1.62259e-11	-1.99581	-1.12779	5.62948e-13	-1.86345	-1.04448
134379297	rs78153233	4.94952e-13	-2.03033	-1.02126	1.96044e-11	-1.81448	-1.11997	5.31987e-13	-1.98577	-0.978739
134379438	rs74451874	4.54078e-13	-2.02558	-1.11221	1.63811e-11	-1.97528	-1.13879	5.77872e-13	-1.82488	-1.05689
134379443	rs117433606	4.48642e-13	-2.01741	-1.13243	1.60558e-11	-1.9816	-1.15254	5.57639e-13	-1.82051	-1.0969
134379890	rs77035130	4.49299e-13	-2.02751	-1.12086	1.61815e-11	-1.97926	-1.14708	5.68367e-13	-1.83211	-1.06625
134379980	rs117129241	4.87157e-13	-2.03558	-1.03189	1.89233e-11	-1.84056	-1.12925	5.33576e-13	-1.97162	-0.989898
134380050	rs114321875	4.83887e-13	-2.03455	-1.03966	1.8903e-11	-1.83486	-1.13602	5.27493e-13	-1.97492	-0.998062
134380116	rs117149759	4.42169e-13	-2.03816	-1.12621	1.56845e-11	-2.00533	-1.1522	5.3718e-13	-1.88275	-1.07204
134380120	rs12276453	1.83696e-12	-0.614429	-1.12576	6.79853e-11	-0.382904	-1.30801	1.7454e-12	-0.662723	-1.11366
134380429	rs75493105	4.4856e-13	-2.02656	-1.12346	1.61732e-11	-1.97729	-1.14956	5.68814e-13	-1.82851	-1.06906
134380480	rs73036363	4.89601e-12	-0.759884	-3.05587e-10	1.44052e-10	-0.940026	-3.05587e-10	1.6622e-12	-1.82523	-3.05587e-10
134380488	rs75187237	3.96569e-13	-1.91585	-1.35736	1.97239e-11	-1.56408	-1.3643	1.28463e-12	-0.726611	-1.35628
134380711	rs3924981	4.24911e-13	-2.01264	-1.19154	1.55584e-11	-1.95102	-1.21458	5.53018e-13	-1.78258	-1.14315
134380739	rs117207410	2.1169e-12	-1.59835	-3.05587e-10	5.29218e-11	-1.94139	-3.05587e-10	1.54328e-12	-1.89946	-3.05587e-10
134380879	rs77547169	2.11162e-12	-1.60085	-3.05587e-10	5.2859e-11	-1.94257	-3.05587e-10	1.54109e-12	-1.90087	-3.05587e-10
134381231	rs4427580	1.73631e-12	-1.2211	-0.575443	4.36269e-11	-1.24392	-0.890609	1.99836e-12	-0.972485	-0.668558
134381546	rs4245136	1.85736e-12	-0.614429	-1.11472	6.80527e-11	-0.382904	-1.30702	1.74984e-12	-0.662723	-1.11112
134381569	rs4606492	5.63491e-13	-1.50493	-1.41698	2.71916e-11	-1.21261	-1.39468	3.56887e-13	-1.93362	-1.43008
134381582	rs4357701	5.63491e-13	-1.50493	-1.41698	2.71916e-11	-1.21261	-1.39468	3.56887e-13	-1.93362	-1.43008
134381739	rs11223879	3.54968e-13	-1.99969	-1.38434	1.33306e-11	-1.89795	-1.42219	3.99222e-13	-1.88436	-1.36724
134381842	rs61230581	5.65164e-13	-1.49604	-1.4229	2.69274e-11	-1.20157	-1.41549	3.56313e-13	-1.92961	-1.4357
134381912	rs148488042	1.36833e-12	-2.03471	-3.05587e-10	7.0278e-11	-1.65774	-3.05587e-10	1.39796e-12	-1.99835	-3.05587e-10
134381990	rs60718772	5.75244e-13	-1.4776	-1.42367	2.75238e-11	-1.17872	-1.41643	3.59239e-13	-1.92116	-1.43597
134381999	rs59652355	5.68144e-13	-1.49157	-1.42211	2.71032e-11	-1.19603	-1.41452	3.57143e-13	-1.92758	-1.43541
134382025	rs79359932	2.23067e-12	-1.546	-3.05587e-10	5.42984e-11	-1.91571	-3.05587e-10	1.59074e-12	-1.86917	-3.05587e-10
134382054	rs56668652	5.56348e-13	-1.51419	-1.42048	2.64047e-11	-1.22413	-1.41254	3.53755e-13	-1.93776	-1.43476
134382230	rs4444092	1.38414e-12	-2.02322	-3.05587e-10	4.90287e-11	-2.0178	-3.05587e-10	2.47131e-12	-1.42862	-3.05587e-10
134382314	rs56722435	5.84821e-13	-1.45822	-1.42653	2.80899e-11	-1.1548	-1.42	3.62184e-13	-1.91211	-1.43686
134382338	rs61464189	5.84821e-13	-1.45822	-1.42653	2.80899e-11	-1.1548	-1.42	3.62184e-13	-1.91211	-1.43686
134382365	rs57004182	5.6355e-13	-1.49527	-1.42653	2.68319e-11	-1.20061	-1.42	3.56027e-13	-1.92926	-1.43686
134382588	rs147799100	1.8319e-12	-1.74295	-3.05587e-10	6.68843e-11	-1.70724	-3.05587e-10	1.8332e-12	-1.72731	-3.05587e-10
134382646	rs59601502	5.82698e-13	-1.46849	-1.4199	2.79634e-11	-1.16747	-1.41184	3.61285e-13	-1.91693	-1.43452
134382848	rs73593238	1.41177e-12	-2.00346	-3.05587e-10	8.17074e-11	-1.50706	-3.05587e-10	1.48286e-12	-1.9394	-3.05587e-10
134383046	rs55991038	3.4911e-12	-1.09809	-3.05587e-10	1.29657e-10	-1.04531	-3.05587e-10	1.60874e-12	-1.85792	-3.05587e-10
134383072	rs61910520	5.73915e-13	-1.48212	-1.42146	2.75467e-11	-1.18432	-1.41	3.58926e-13	-1.92325	-1.43476
134383266	rs61910521	5.58764e-13	-1.50935	-1.42098	2.66481e-11	-1.2181	-1.40938	3.54592e-13	-1.9356	-1.43456
134383352	rs7925307	4.84196e-13	-1.65728	-1.41629	2.50337e-11	-1.28663	-1.40336	3.44804e-13	-1.96578	-1.43237
134383597	rs61910522	4.59025e-13	-1.69062	-1.43633	1.36105e-11	-1.86268	-1.43668	3.95804e-13	-1.83665	-1.42355
134383599	rs61910523	4.86994e-13	-1.63085	-1.43696	1.50475e-11	-1.76358	-1.4354	3.99006e-13	-1.82511	-1.42704
134383615	rs377250313	4.60107e-13	-1.68999	-1.43461	1.51069e-11	-1.75756	-1.43749	4.06843e-13	-1.81396	-1.41873
134383697	rs76042035	5.93227e-13	-1.44899	-1.42149	1.50867e-11	-1.76164	-1.43475	4.73935e-13	-1.6911	-1.38895
134383714	rs116896039	6.01992e-13	-1.4304	-1.42541	1.52659e-11	-1.74881	-1.43577	4.75317e-13	-1.67677	-1.40037
134383848	rs76026394	6.10744e-13	-1.41826	-1.42312	1.54098e-11	-1.74039	-1.43481	4.81692e-13	-1.66737	-1.39645
134383874	rs74872374	6.02899e-13	-1.4304	-1.42391	1.52753e-11	-1.74881	-1.43515	4.76552e-13	-1.67677	-1.39778
134384043	rs79327862	6.1366e-13	-1.40827	-1.42835	2.95579e-11	-1.08871	-1.43514	6.28712e-13	-1.39383	-1.40362
134384102	rs61910525	5.98818e-13	-1.43643	-1.42467	1.52069e-11	-1.75298	-1.43547	4.73719e-13	-1.68142	-1.39909
134384366	rs79208916	1.38083e-12	-2.02562	-3.05587e-10	7.42597e-11	-1.60263	-3.05587e-10	1.42587e-12	-1.97858	-3.05587e-10
134384387	rs10750572	4.05691e-13	-1.99515	-1.25532	1.36399e-11	-1.91905	-1.37815	5.10266e-13	-1.69304	-1.31315
134384580	rs12221828	6.41301e-13	-1.42146	-1.3711	4.83513e-11	-0.607034	-1.42468	8.26652e-13	-1.16929	-1.35445
134384604	rs146311759	9.96051e-12	-2.27905e-10	-0.0496756	2.77971e-10	-2.27905e-10	-0.282688	9.9527e-12	-2.27905e-10	-0.0355233
134384687	rs78800140	6.65368e-13	-2.00785	-0.747868	2.30025e-11	-1.85824	-0.916366	7.85462e-13	-1.8674	-0.707453
134385025	rs111793124	8.73939e-13	-1.87435	-0.608702	2.28838e-11	-1.98522	-0.794551	1.03173e-12	-1.73767	-0.564453
134385026	rs117786140	7.65543e-13	-1.94496	-0.670512	2.22359e-11	-1.95965	-0.84885	8.75504e-13	-1.8384	-0.627922
134385168	rs73036375	3.35524e-13	-2.0066	-1.43377	1.54844e-11	-1.80287	-1.3675	3.92033e-13	-1.84891	-1.42087
134385734	rs117404344	1.56141e-12	-1.90271	-3.05587e-10	4.95475e-11	-2.00727	-3.05587e-10	2.0501e-12	-1.61548	-3.05587e-10
134386180	rs116382317	2.1153e-12	-1.59911	-3.05587e-10	5.29028e-11	-1.94175	-3.05587e-10	1.54261e-12	-1.89989	-3.05587e-10
134386313	rs11223880	1.26459e-12	-0.783415	-1.33014	4.96419e-11	-0.576885	-1.42848	6.5024e-13	-1.42966	-1.33412
134386423	rs73036378	4.01032e-12	-0.959432	-3.05587e-10	1.21214e-10	-1.11264	-3.05587e-10	1.5525e-12	-1.8935	-3.05587e-10
134386512	rs118173946	3.89207e-12	-0.989363	-3.05587e-10	1.03208e-10	-1.27345	-3.05587e-10	4.4966e-12	-0.830046	-3.05587e-10
134386519	rs61910526	6.81629e-13	-1.29481	-1.43676	1.59734e-11	-1.72548	-1.4138	4.97631e-13	-1.59565	-1.43561
134386530	rs61910527	6.81503e-13	-1.29481	-1.43695	1.59573e-11	-1.72548	-1.41481	4.97784e-13	-1.59565	-1.43531
134386552	rs79048621	1.39467e-11	0.286939	-3.05587e-10	1.07001e-09	1.06522	-3.05587e-10	2.51657e-12	-1.41047	-3.05587e-10
134386613	rs12797672	1.32397e-12	-0.727826	-1.33984	7.41812e-11	-0.172842	-1.43085	1.2925e-12	-0.73041	-1.34638
134386701	rs7951177	6.76532e-13	-1.51023	-1.22885	1.61342e-11	-1.93627	-1.19299	5.23516e-13	-1.76648	-1.21407
134386905	rs73036381	4.16237e-12	-0.92222	-3.05587e-10	1.25469e-10	-1.07814	-3.05587e-10	1.57435e-12	-1.87953	-3.05587e-10
134387137	rs73036383	1.5271e-12	-1.92494	-3.05587e-10	5.87497e-11	-1.83692	-3.05587e-10	1.3972e-12	-1.99889	-3.05587e-10
134387373	rs58930470	2.8729e-12	-1.29298	-3.05587e-10	6.24886e-11	-1.77522	-3.05587e-10	1.86668e-12	-1.7092	-3.05587e-10
134387446	rs7933606	5.87731e-13	-1.44303	-1.43676	1.54694e-11	-1.75753	-1.4138	4.54412e-13	-1.68651	-1.43561
134387458	rs7933502	5.87731e-13	-1.44303	-1.43676	1.54694e-11	-1.75753	-1.4138	4.54412e-13	-1.68651	-1.43561
134387515	rs12419058	6.64335e-13	-1.32044	-1.43683	1.72002e-11	-1.65088	-1.4144	5.74544e-13	-1.45149	-1.43606
134387631	rs139634358	1.39004e-12	-2.01897	-3.05587e-10	4.99597e-11	-1.99899	-3.05587e-10	1.59663e-12	-1.86547	-3.05587e-10
134387826	rs61910528	5.80944e-13	-1.45493	-1.43648	1.53661e-11	-1.76572	-1.41232	4.50247e-13	-1.69566	-1.43566
134388029	rs61910529	7.24853e-13	-1.23361	-1.43648	1.56617e-11	-1.74667	-1.41232	5.03144e-13	-1.58458	-1.43566
134388552	rs3934863	5.84489e-13	-1.44899	-1.43633	1.54381e-11	-1.76164	-1.41173	4.52081e-13	-1.6911	-1.43616
134388717	rs4430529	1.36716e-12	-2.03557	-3.05587e-10	4.83819e-11	-2.03108	-3.05587e-10	1.40522e-12	-1.99318	-3.05587e-10
134388943	rs3935330	5.54322e-13	-1.50251	-1.43581	1.49186e-11	-1.79803	-1.40956	4.33776e-13	-1.73197	-1.43663
134388955	rs3935329	5.67916e-13	-1.47896	-1.43512	1.51962e-11	-1.78212	-1.40704	4.41429e-13	-1.71406	-1.43704
134389316	rs61910530	5.45296e-13	-1.51942	-1.43531	1.47758e-11	-1.80936	-1.40785	4.2822e-13	-1.74475	-1.43673
134389529	rs61910531	5.29756e-13	-1.54756	-1.43608	1.44623e-11	-1.828	-1.41066	4.19404e-13	-1.76588	-1.43641
134389535	rs61910532	5.29756e-13	-1.54756	-1.43608	1.44623e-11	-1.828	-1.41066	4.19404e-13	-1.76588	-1.43641
134389542	rs79863231	2.71817e-12	-1.34835	-3.05587e-10	6.0484e-11	-1.80782	-3.05587e-10	1.7997e-12	-1.74575	-3.05587e-10
134389808	rs61910533	5.63868e-13	-1.48475	-1.43649	1.50549e-11	-1.78605	-1.41245	4.39951e-13	-1.71847	-1.43598
134389902	rs12363840	4.08347e-12	-0.941356	-3.05587e-10	1.23262e-10	-1.09589	-3.05587e-10	1.563e-12	-1.88676	-3.05587e-10
134390215	rs61910534	5.57066e-13	-1.49624	-1.43714	1.48963e-11	-1.79381	-1.41527	4.36364e-13	-1.72721	-1.43543
134390316	rs61910535	5.6063e-13	-1.49051	-1.43649	1.49964e-11	-1.78995	-1.41245	4.38027e-13	-1.72286	-1.43598
134390759	rs114351283	2.50343e-12	-1.43064	-3.05587e-10	5.77233e-11	-1.85454	-3.05587e-10	1.70701e-12	-1.79862	-3.05587e-10
134390943	rs7948792	6.61381e-13	-1.32429	-1.43744	1.58047e-11	-1.73154	-1.41836	4.92277e-13	-1.60811	-1.43397
134391132	rs7949323	5.73972e-13	-1.46671	-1.43676	1.52201e-11	-1.77378	-1.4138	4.46219e-13	-1.7047	-1.43561
134391209	rs7949139	5.8468e-13	-1.44829	-1.4367	1.54183e-11	-1.76116	-1.41349	4.52532e-13	-1.69056	-1.4357
134391420	rs73036387	4.23956e-12	-0.903845	-3.05587e-10	1.27627e-10	-1.06109	-3.05587e-10	1.58547e-12	-1.87248	-3.05587e-10
134391551	rs7936175	6.83287e-13	-1.2915	-1.43764	1.61395e-11	-1.70986	-1.41908	5.05656e-13	-1.58254	-1.43273
134391593	rs12420612	7.45412e-13	-1.27692	-1.36521	4.31815e-11	-0.709644	-1.43515	6.56391e-13	-1.38744	-1.36692
134391603	rs61910536	5.66546e-13	-1.47896	-1.43754	1.50562e-11	-1.78212	-1.41629	4.42768e-13	-1.71406	-1.43401
134391747	rs7128583	3.83738e-13	-1.96473	-1.34137	1.609e-11	-1.71886	-1.41315	5.3048e-13	-1.57581	-1.39153
134392432	rs61910537	5.60808e-13	-1.49095	-1.43573	1.47153e-11	-1.79024	-1.43108	4.4333e-13	-1.72319	-1.42362
134392536	rs73036390	4.27893e-12	-0.894602	-3.05587e-10	1.28727e-10	-1.05251	-3.05587e-10	1.59115e-12	-1.86891	-3.05587e-10
134392906	rs10894835	3.89021e-13	-1.9137	-1.37872	1.68571e-11	-1.64779	-1.43764	4.89973e-13	-1.66493	-1.38184
134393025	rs57234634	6.02237e-13	-1.41914	-1.43626	1.55153e-11	-1.741	-1.42737	4.66913e-13	-1.66806	-1.42692
134395080	rs11223883	1.37485e-12	-2.02996	-3.05587e-10	8.4017e-11	-1.47918	-3.05587e-10	1.34631e-12	-2.036	-3.05587e-10
134395242	rs7936730	7.85085e-12	1.09592	-1.3836	1.04537e-09	2.47948	-1.43755	5.50075e-12	0.74245	-1.37093
134395301	rs79076856	2.62243e-12	-2.27905e-10	-1.3842	9.34385e-11	-2.27905e-10	-1.3729	2.5936e-12	-2.27905e-10	-1.38032
134395448	rs10894836	5.53008e-13	-1.5212	-1.41948	6.09042e-11	-0.363323	-1.43758	1.05684e-12	-0.847455	-1.43063
134395635	rs7952453	6.20709e-13	-1.38785	-1.43734	1.59197e-11	-1.71914	-1.42351	4.77285e-13	-1.64373	-1.42928
134395978	rs61910539	2.81746e-12	0.0930969	-1.40557	5.28883e-11	-0.506215	-1.4358	6.95569e-13	-1.32288	-1.37352
134396173	rs11600008	4.90464e-12	0.655456	-1.41358	8.04092e-10	2.21256	-1.43305	4.72204e-12	0.623777	-1.4049
134396888	rs11223884	4.45152e-12	-0.855059	-3.05587e-10	1.35744e-10	-0.999433	-3.05587e-10	1.56154e-12	-1.8877	-3.05587e-10
134397256	rs74751604	1.38498e-12	-2.02262	-3.05587e-10	9.54315e-11	-1.35179	-3.05587e-10	1.3598e-12	-2.02603	-3.05587e-10
134397357	rs61910540	6.90452e-13	-1.28112	-1.43759	1.69902e-11	-1.65539	-1.42218	5.55872e-13	-1.49053	-1.43005
134398295	rs79127612	7.83802e-13	-1.268	-1.3239	3.84629e-11	-0.842775	-1.41774	9.96895e-13	-0.956205	-1.38027
134398654	rs150138620	2.72612e-12	-2.27905e-10	-1.34542	9.72735e-11	-2.27905e-10	-1.33268	2.52826e-12	-2.27905e-10	-1.40584
134398777	rs73036394	6.07989e-12	-0.543318	-3.05587e-10	1.82012e-10	-0.706128	-3.05587e-10	1.76761e-12	-1.76374	-3.05587e-10
134398890	rs61910542	3.26394e-12	0.254225	-1.41959	1.37663e-10	0.387731	-1.37313	5.55937e-13	-1.48799	-1.43247
134399145	rs77356843	2.56582e-12	-2.27905e-10	-1.40603	9.02774e-11	-2.27905e-10	-1.40732	2.52322e-12	-2.27905e-10	-1.40783
134399594	rs4936236	3.765e-13	-2.04173	-1.28342	1.63791e-11	-1.74624	-1.36796	4.035e-13	-1.92778	-1.31316
134399736	rs4936237	5.18231e-13	-1.87758	-1.12805	1.59733e-11	-2.03531	-1.10397	5.69804e-13	-1.76093	-1.1349
134399760	rs4936238	5.00473e-13	-1.88611	-1.1544	2.22077e-11	-1.73412	-1.07564	5.02709e-13	-1.87875	-1.14237
134400805	rs76028987	2.93035e-12	-2.27905e-10	-1.27318	1.28612e-10	-2.27905e-10	-1.0534	3.06574e-12	-2.27905e-10	-1.21308
134400905	rs77018746	4.26598e-13	-1.79242	-1.4078	1.44657e-11	-1.88467	-1.35375	3.55991e-13	-1.96759	-1.39863
134401302	rs12418354	4.78059e-12	0.626457	-1.4102	3.92835e-11	-0.809697	-1.4297	1.28838e-12	-0.673137	-1.40684
134401754	rs10791377	4.72685e-13	-1.66351	-1.43412	1.85164e-11	-1.58795	-1.40359	4.32109e-13	-1.73594	-1.43651
134401780	rs10750573	1.03385e-12	-1.6014	-0.713612	2.20647e-11	-2.00786	-0.808368	1.00178e-12	-1.66438	-0.667201
134402107	rs11223887	3.17305e-12	-1.19361	-3.05587e-10	2.45014e-10	-0.408887	-3.05587e-10	1.37167e-12	-2.01734	-3.05587e-10
134402324	rs55659847	1.4507e-12	-1.65507	-0.321181	7.59621e-11	-1.7395	0.159533	1.43625e-12	-1.70726	-0.264065
134402611	rs7944093	2.34554e-12	-0.112853	-1.38294	1.27671e-11	-1.92743	-1.4359	1.68351e-12	-0.452706	-1.35978
134403004	rs33999186	9.97586e-13	-1.04381	-1.30691	4.29485e-10	1.42767	-1.27529	1.11936e-12	-0.903436	-1.31717
134403183	rs12273199	1.54665e-12	-1.64457	-0.267642	4.65645e-11	-1.82502	-0.244346	1.38523e-12	-1.82658	-0.180919
134403389	rs11223888	7.89531e-13	-1.38135	-1.20327	1.71798e-11	-1.98342	-1.08305	1.17933e-12	-0.97225	-1.19617
134403616	rs12287910	5.4427e-13	-1.56762	-1.389	1.35817e-11	-1.94145	-1.36002	8.02502e-13	-1.15623	-1.39715
134403863	rs34002219	7.10386e-12	-0.387667	-3.05587e-10	9.28074e-11	-1.37968	-3.05587e-10	2.86303e-12	-1.28149	-3.05587e-10
134404193	rs3924413	1.61439e-11	1.05985	-0.626616	4.2384e-11	-1.25864	-0.90479	4.79526e-11	2.0728	-0.535952
134404479	rs76546472	8.66689e-13	-1.05811	-1.43327	1.05673e-10	0.143874	-1.39373	1.06548e-12	-0.834462	-1.43548
134405033	rs4936239	8.25056e-12	0.660486	-0.898508	3.9151e-11	-1.12284	-1.11994	2.07493e-11	1.52329	-0.824144
134405729	rs140898628	2.13875e-12	-1.58808	-3.05587e-10	8.78535e-11	-1.43453	-3.05587e-10	1.60362e-12	-1.8611	-3.05587e-10
134405964	rs6590742	6.60669e-12	0.459541	-0.919762	3.8956e-11	-1.11157	-1.1362	1.98024e-11	1.49927	-0.846831
134405996	rs6590743	6.65024e-13	-1.89079	-0.865446	1.83062e-11	-2.03374	-0.969224	8.72537e-13	-1.62624	-0.843481
134406059	rs6590744	6.53541e-12	0.42792	-0.898989	3.98352e-11	-1.10515	-1.12031	2.00108e-11	1.48756	-0.824657
134406190	rs148221923	2.14024e-12	-1.58739	-3.05587e-10	1.07044e-10	-1.23696	-3.05587e-10	3.32161e-12	-1.13292	-3.05587e-10
134406309	rs7109085	4.86787e-13	-2.03388	-1.03435	1.6634e-11	-1.97811	-1.12064	6.44897e-13	-1.75615	-1.01588
134406386	rs147509803	1.03435e-11	-2.27905e-10	-0.0119495	3.7277e-10	-2.27905e-10	0.0107594	9.11936e-12	-2.27905e-10	-0.122967
134406709	rs111533208	1.63102e-12	-1.8591	-3.05587e-10	1.03242e-10	-1.27312	-3.05587e-10	2.47217e-12	-1.42827	-3.05587e-10
134406903	rs11602388	1.21532e-12	-0.830722	-1.32257	1.43665e-10	0.255448	-1.19817	1.19532e-12	-0.832932	-1.32202
134407108	rs10894837	6.99531e-12	0.546394	-0.949458	4.12559e-11	-1.03165	-1.15875	2.18392e-11	1.62892	-0.878578
134407305	rs11600683	1.2343e-12	-0.765097	-1.3727	1.41511e-10	0.345504	-1.30333	1.20817e-12	-0.767367	-1.37689
134407370	rs12272206	6.13959e-11	0.421125	1.34791	2.89578e-09	0.29766	1.76315	4.3129e-11	0.18634	1.24449
134407406	rs11600736	1.07197e-12	-0.890466	-1.38834	1.30337e-10	0.286215	-1.3263	1.15049e-12	-0.801192	-1.39198
134408098	rs75982612	1.68634e-12	-1.82574	-3.05587e-10	9.73246e-11	-1.33215	-3.05587e-10	3.34916e-12	-1.12466	-3.05587e-10
134408161	rs118011998	5.7773e-12	-0.594368	-3.05587e-10	4.82443e-11	-2.03393	-3.05587e-10	4.29109e-12	-0.876826	-3.05587e-10
134408246	rs113038685	1.61973e-12	-1.86605	-3.05587e-10	4.99347e-11	-1.99949	-3.05587e-10	3.49243e-12	-1.08277	-3.05587e-10
134408258	rs112326404	1.61973e-12	-1.86605	-3.05587e-10	4.99347e-11	-1.99949	-3.05587e-10	3.49243e-12	-1.08277	-3.05587e-10
134408559	rs75381052	1.70308e-12	-1.81586	-3.05587e-10	1.11717e-10	-1.19424	-3.05587e-10	2.50311e-12	-1.41583	-3.05587e-10
134408575	rs34796975	3.42658e-13	-2.04182	-1.37751	2.21098e-11	-1.40853	-1.40565	3.51546e-13	-2.00729	-1.37149
134408581	rs34791591	3.4748e-13	-2.04168	-1.36367	2.37045e-11	-1.34918	-1.39536	3.5799e-13	-2.00361	-1.35701
134408831	rs73593274	1.69149e-12	-1.8227	-3.05587e-10	1.17436e-10	-1.14431	-3.05587e-10	2.56719e-12	-1.39056	-3.05587e-10
134408935	rs6590745	4.43605e-13	-2.02786	-1.13327	1.49181e-11	-2.00008	-1.20755	7.00314e-13	-1.5724	-1.11719
134408988	rs7129387	6.34618e-13	-1.88475	-0.918281	1.74264e-11	-2.03531	-1.01691	9.01146e-13	-1.54011	-0.897345
134409243	rs35072498	5.88098e-13	-2.03896	-0.840205	3.07473e-11	-1.74224	-0.742157	5.396e-13	-2.04112	-0.909176
134409317	rs61911864	2.76462e-12	-1.3314	-3.05587e-10	4.39329e-10	0.175045	-3.05587e-10	2.42701e-12	-1.44671	-3.05587e-10
134409341	rs76022972	8.77489e-13	-1.07888	-1.40012	1.38297e-10	0.359953	-1.34075	1.07849e-12	-0.853472	-1.40433
134409652	rs12417998	6.20824e-13	-2.04093	-0.784081	3.38405e-11	-1.75102	-0.637526	5.71158e-13	-2.04161	-0.851847
134409677	rs61911865	3.36861e-12	-1.4407	0.306898	2.29629e-10	-0.85917	0.385433	3.94751e-12	-1.39079	0.430513
134409756	rs4319528	1.37484e-12	-2.02996	-3.05587e-10	9.47704e-11	-1.35875	-3.05587e-10	1.45784e-12	-1.95641	-3.05587e-10
134409981	rs11602023	8.94428e-13	-1.05821	-1.40166	1.4252e-10	0.392525	-1.34324	1.10192e-12	-0.830528	-1.40579
134410045	rs61911866	1.65942e-12	-1.78975	-0.0520881	6.75008e-11	-1.67132	-0.0267477	1.56607e-12	-1.92694	0.0421491
134410197	rs11223889	7.23576e-12	0.826347	-1.19562	3.06334e-11	-1.15944	-1.32867	1.3643e-11	1.43216	-1.1523
134410212	rs7103313	4.17428e-12	-0.705998	-0.213364	1.71478e-10	-0.966688	0.200939	5.20726e-12	-0.316477	-0.366836
134410451	rs4325325	7.25534e-13	-1.28638	-1.38277	1.31914e-11	-1.9808	-1.34983	8.31079e-13	-1.13688	-1.38151
134410483	rs36014265	2.4852e-12	-1.43795	-3.05587e-10	3.40001e-10	-0.0812557	-3.05587e-10	2.11959e-12	-1.58215	-3.05587e-10
134410565	rs4625482	1.94069e-12	-1.53775	-0.147512	1.04471e-10	-1.18143	-0.0798549	2.14449e-12	-1.52955	-0.0409127
134410606	rs12278035	1.51478e-12	-1.81285	-0.120183	6.12699e-11	-1.69944	-0.0954698	1.43728e-12	-1.94236	-0.0282515
134410837	rs10894838	7.40312e-12	0.820925	-1.16733	3.35498e-11	-1.08774	-1.30943	1.46849e-11	1.47511	-1.12165
134411391	rs7107863	1.88263e-12	-0.865536	-0.850099	5.83665e-11	-1.32172	-0.521738	2.38159e-12	-0.523196	-0.942404
134411434	rs12418737	3.02816e-12	-2.27905e-10	-1.24035	1.14701e-10	-2.27905e-10	-1.16787	2.81275e-12	-2.27905e-10	-1.29921
134411435	rs7930732	8.07932e-13	-1.22575	-1.33583	1.34265e-11	-2.0206	-1.29237	8.99911e-13	-1.1047	-1.33413
134411462	rs73593283	1.9716e-12	-1.66946	-3.05587e-10	1.36666e-10	-0.992666	-3.05587e-10	2.88619e-12	-1.27343	-3.05587e-10
134411731	rs7108293	7.35753e-13	-1.3065	-1.34866	1.66325e-11	-1.70524	-1.3936	5.28452e-13	-1.63235	-1.33882
134411781	rs3922657	3.4983e-12	-1.58386	0.487836	1.07385e-10	-1.61407	0.38029	6.91191e-12	-1.00213	0.602006
134411809	rs4491247	7.77972e-13	-1.71626	-0.883105	2.55762e-11	-1.70648	-0.962061	2.58513e-12	-0.531766	-0.851826
134411914	rs6590746	3.657e-13	-1.97991	-1.37433	2.6821e-11	-1.24715	-1.37387	4.15874e-13	-1.80952	-1.40122
134411948	rs4439525	1.36411e-12	-2.0378	-3.05587e-10	8.51216e-11	-1.46612	-3.05587e-10	1.40545e-12	-1.99301	-3.05587e-10
134412004	rs3922656	2.11672e-12	-1.59843	-3.05587e-10	1.53646e-10	-0.87555	-3.05587e-10	3.19189e-12	-1.17276	-3.05587e-10
134412059	rs12280153	1.25915e-12	-1.82372	-0.294142	4.5653e-11	-1.71277	-0.376368	1.09807e-12	-1.94948	-0.290336
134412112	rs11603227	8.91735e-13	-1.12645	-1.33644	1.62304e-10	0.386212	-1.20694	1.07286e-12	-0.928478	-1.33456
134412307	rs11223892	4.25157e-13	-2.02919	-1.17441	6.25515e-11	-0.530691	-1.24352	4.65877e-13	-1.94286	-1.15435
134412414	rs11223893	7.61448e-13	-1.28667	-1.33417	1.71616e-11	-1.69178	-1.37574	5.44449e-13	-1.61752	-1.32383
134412739	rs7934698	1.37108e-12	-2.03271	-3.05587e-10	8.21759e-11	-1.50134	-3.05587e-10	1.36771e-12	-2.02023	-3.05587e-10
134412774	rs10894839	9.19008e-13	-0.995812	-1.43695	2.08472e-11	-1.43864	-1.43435	1.11992e-12	-0.784194	-1.43592
134412800	rs11223894	8.87252e-13	-1.57913	-0.888804	3.76123e-11	-1.44317	-0.8397	1.49737e-12	-1.04993	-0.879728
134412867	rs75521445	8.12027e-13	-1.83704	-0.719488	2.05321e-11	-2.04108	-0.847136	8.6047e-13	-1.78298	-0.700668
134413683	rs77944592	6.14956e-12	-0.584862	0.0529392	7.47671e-10	-0.0167683	0.723528	2.39437e-12	-1.3786	-0.0816428
134413722	rs7938789	1.01599e-10	1.98617	0.286564	5.38118e-10	0.0976877	0.280187	1.03225e-10	2.14235	0.161194
134413972	rs7941918	4.28155e-13	-1.99352	-1.20306	3.22384e-11	-1.18574	-1.2513	4.43914e-13	-1.96875	-1.17674
134414325	rs73593289	2.75221e-12	-0.442355	-0.893547	3.17125e-10	0.878137	-1.02904	4.76538e-12	0.0895619	-0.861551
134414424	rs10791378	4.65189e-12	-1.83791	1.02688	1.55653e-10	-1.8196	0.957019	5.83979e-12	-1.60356	1.03489
134414496	rs11223895	3.46297e-12	-0.126499	-0.97968	2.68298e-11	-1.47271	-1.14798	6.20493e-12	0.474416	-0.982439
134414597	rs11223896	3.25146e-12	-0.185051	-0.984149	2.50462e-11	-1.53795	-1.15153	5.84236e-12	0.418663	-0.986894
134414622	rs11825319	5.78759e-13	-2.02945	-0.865726	2.19514e-11	-1.81648	-1.00489	6.49055e-13	-1.93267	-0.832934
134414657	rs7942818	9.47606e-12	-1.6866	1.58707	2.77489e-10	-1.93374	1.64932	8.57687e-12	-1.75854	1.57424
134414774	rs7945798	7.79635e-13	-1.52023	-1.07701	1.69058e-11	-1.99806	-1.08449	1.0945e-12	-1.20814	-1.03492
134414864	rs34599072	2.73304e-12	-1.34289	-3.05587e-10	5.35087e-10	0.372226	-3.05587e-10	1.75567e-12	-1.77051	-3.05587e-10
134415158	rs78636935	1.41988e-12	-1.99773	-3.05587e-10	1.10784e-10	-1.20262	-3.05587e-10	2.02796e-12	-1.62634	-3.05587e-10
134415541	rs118003852	7.32324e-13	-1.58711	-1.07273	1.66789e-11	-2.0158	-1.08026	1.00971e-12	-1.2933	-1.0304
134415543	rs4525252	3.78528e-13	-2.02762	-1.29215	2.85607e-11	-1.22862	-1.32955	4.15318e-13	-1.9408	-1.27127
134415578	rs73038339	2.08397e-12	-1.61403	-3.05587e-10	2.18777e-10	-0.522151	-3.05587e-10	1.41549e-12	-1.98589	-3.05587e-10
134416212	rs12287648	5.61711e-12	-1.74464	1.12215	1.68784e-10	-1.9646	1.18302	4.89379e-12	-1.81009	1.06469
134416360	rs34861820	1.06987e-12	-1.61992	-0.660852	7.00697e-11	-1.73462	0.0739045	1.12858e-12	-1.41861	-0.793797
134416490	rs61908863	4.89519e-12	-2.0273	1.26725	1.90617e-10	-2.02087	1.36093	4.07882e-12	-2.03632	1.10877
134416685	rs10791379	1.47271e-12	-0.862804	-1.0984	1.7319e-11	-1.80613	-1.25227	1.82755e-12	-0.615716	-1.11468
134416704	rs10791380	4.75868e-12	-1.80423	1.01589	1.61162e-10	-1.77563	0.947838	5.14655e-12	-1.67973	0.984693
134416758	rs76125015	3.41179e-12	-1.12107	-3.05587e-10	4.33734e-10	0.162229	-3.05587e-10	6.65492e-12	-0.43801	-3.05587e-10
134416860	rs10791381	1.62301e-12	-0.845605	-1.01842	1.74133e-11	-1.7984	-1.25457	1.98896e-12	-0.596807	-1.04895
134416897	rs73038346	2.08472e-12	-1.61367	-3.05587e-10	2.12489e-10	-0.551312	-3.05587e-10	1.4299e-12	-1.97576	-3.05587e-10
134417150	rs78705591	1.52526e-12	-1.92614	-3.05587e-10	5.00329e-11	-1.99752	-3.05587e-10	2.50803e-12	-1.41387	-3.05587e-10
134417759	rs7936692	5.53331e-13	-1.91114	-1.02896	8.76304e-11	-0.355294	-1.08178	5.12643e-13	-2.03241	-0.969129
134417928	rs80312081	4.38585e-12	-0.869921	-3.05587e-10	5.91838e-10	0.47303	-3.05587e-10	6.9484e-12	-0.394856	-3.05587e-10
134418432	rs78303050	3.67372e-11	1.25549	-3.05587e-10	3.26443e-08	4.48322	-3.05587e-10	4.46061e-11	1.4645	-3.05587e-10
134418452	rs76776526	1.58395e-12	-0.533833	-1.35455	2.58206e-10	1.04078	-1.39722	2.19269e-12	-0.214686	-1.33355
134418459	rs4937907	3.57385e-13	-1.98109	-1.39615	2.32631e-11	-2.01884	-0.744497	3.53936e-13	-1.95456	-1.41744
134418934	rs7940755	5.12012e-13	-1.94349	-1.07422	8.0255e-11	-0.428893	-1.0961	4.96973e-13	-2.02993	-1.00266
134419168	rs183119701	2.48784e-12	-2.27905e-10	-1.43689	9.02131e-11	-2.27905e-10	-1.40803	2.44944e-12	-2.27905e-10	-1.43751
134421308	rs185653746	1.63626e-12	-1.85589	-3.05587e-10	7.83959e-11	-1.54843	-3.05587e-10	1.33849e-12	-2.04183	-3.05587e-10
134421456	rs12806825	7.9589e-13	-1.90444	-0.672163	7.10737e-11	-1.88803	0.241545	8.55875e-13	-1.74565	-0.743352
134421798	rs12288735	1.03843e-12	-1.32619	-0.984404	8.53564e-11	-0.23512	-1.22825	6.43462e-13	-1.79237	-0.981885
134421889	rs117361488	2.19242e-12	-1.5633	-3.05587e-10	6.33539e-11	-1.76147	-3.05587e-10	5.42397e-12	-0.642539	-3.05587e-10
134421971	rs76904687	4.04809e-13	-1.83818	-1.41446	5.62505e-11	-0.601555	-1.27883	3.58261e-13	-1.93813	-1.42173
134422507	rs61908866	2.43057e-12	-1.46018	-3.05587e-10	4.68324e-10	0.238957	-3.05587e-10	1.45945e-12	-1.95531	-3.05587e-10
134422722	rs75201574	1.1399e-12	-1.16943	-1.04793	2.73647e-11	-1.60055	-1.0004	1.48917e-12	-0.956985	-0.978162
134422753	rs6590748	1.70664e-12	-1.81378	-3.05587e-10	4.87297e-11	-2.02391	-3.05587e-10	1.36416e-12	-2.02283	-3.05587e-10
134423048	rs77149270	1.91066e-12	-1.70086	-3.05587e-10	6.69362e-11	-1.70646	-3.05587e-10	2.93925e-12	-1.25521	-3.05587e-10
134423188	rs117494807	3.93348e-12	-0.97878	-3.05587e-10	1.16588e-09	1.15103	-3.05587e-10	7.03467e-12	-0.382516	-3.05587e-10
134423252	rs11223899	3.34958e-12	0.259387	-1.39886	2.0951e-11	-1.43893	-1.42908	2.45411e-12	-0.0646396	-1.37096
134423307	rs61908867	8.43018e-13	-1.48109	-1.03798	6.42985e-11	-0.490104	-1.25656	5.42878e-13	-1.91018	-1.03406
134423543	rs73038356	7.96441e-13	-1.52037	-1.05554	5.76753e-11	-0.591855	-1.26352	5.185e-13	-1.94044	-1.04975
134423761	rs112166515	1.12982e-12	-1.15321	-1.07303	2.73091e-11	-1.58899	-1.01399	1.48653e-12	-0.938909	-0.998012
134423823	rs4936240	2.96471e-12	-2.27905e-10	-1.26152	1.33314e-10	-2.27905e-10	-1.01749	3.02522e-12	-2.27905e-10	-1.22638
134424092	rs34944754	1.27821e-12	-1.60637	-0.496474	1.62218e-10	-1.39797	0.576706	1.28724e-12	-1.55654	-0.524326
134424745	rs80122627	1.92756e-11	0.610534	-3.05587e-10	9.75019e-09	3.27484	-3.05587e-10	2.64702e-11	0.942651	-3.05587e-10
134424773	rs111330466	2.24966e-12	-1.53753	-3.05587e-10	4.8392e-11	-2.03087	-3.05587e-10	1.90361e-12	-1.68962	-3.05587e-10
134424802	rs75152599	3.1677e-12	-2.27905e-10	-1.1953	1.46416e-10	-2.27905e-10	-0.92375	3.25045e-12	-2.27905e-10	-1.15457
134424952	rs116934354	2.95452e-12	-2.27905e-10	-1.26497	1.26004e-10	-2.27905e-10	-1.07389	2.97895e-12	-2.27905e-10	-1.24179
134425065	rs117997732	1.38417e-12	-2.0232	-3.05587e-10	5.56754e-11	-1.89067	-3.05587e-10	1.80566e-12	-1.74244	-3.05587e-10
134425301	rs79907142	4.02313e-12	-0.956245	-3.05587e-10	2.69641e-10	-0.313111	-3.05587e-10	1.64694e-12	-1.83445	-3.05587e-10
134425315	rs4597081	4.57729e-13	-1.80957	-1.32021	2.48597e-11	-1.33511	-1.36185	3.6983e-13	-2.02915	-1.29893
134425566	rs35766096	1.35933e-12	-2.04131	-3.05587e-10	6.00068e-11	-1.81575	-3.05587e-10	1.48407e-12	-1.93858	-3.05587e-10
134425567	rs111515971	2.15862e-12	-1.57884	-3.05587e-10	5.1301e-11	-1.97249	-3.05587e-10	1.67614e-12	-1.81687	-3.05587e-10
134425833	rs7118423	4.72666e-13	-1.78768	-1.30999	2.42002e-11	-1.37024	-1.3536	3.78113e-13	-2.01809	-1.28784
134426034	rs76051920	2.48723e-12	-2.27905e-10	-1.43713	8.77561e-11	-2.27905e-10	-1.43564	2.44966e-12	-2.27905e-10	-1.43742
134426265	rs61908868	1.78525e-12	-1.76875	-3.05587e-10	1.25284e-10	-1.07962	-3.05587e-10	1.35845e-12	-2.02702	-3.05587e-10
134426308	rs112478156	1.35916e-12	-2.04144	-3.05587e-10	5.86516e-11	-1.83859	-3.05587e-10	1.3401e-12	-2.04062	-3.05587e-10
134426461	rs13377274	5.22577e-13	-1.70298	-1.29431	1.78194e-11	-1.94067	-1.08925	3.99494e-13	-1.99283	-1.25809
134427088	rs34835978	1.78507e-12	-1.76885	-3.05587e-10	1.34006e-10	-1.01232	-3.05587e-10	1.35095e-12	-2.03256	-3.05587e-10
134427176	rs61908870	5.28107e-13	-1.74663	-1.24013	1.88999e-11	-1.96383	-1.00721	4.17652e-13	-2.0085	-1.19797
134427239	rs77245804	1.41974e-12	-1.99783	-3.05587e-10	1.574e-10	-0.851413	-3.05587e-10	2.1054e-12	-1.58886	-3.05587e-10
134427596	rs75555646	2.66537e-12	-2.27905e-10	-1.36796	1.06944e-10	-2.27905e-10	-1.2379	2.67012e-12	-2.27905e-10	-1.35124
134427657	rs11223900	4.12657e-13	-2.03071	-1.20274	2.7467e-11	-1.6408	-0.956412	4.41313e-13	-2.00175	-1.14962
134427765	rs79594901	3.05868e-12	-1.23032	-3.05587e-10	5.18417e-11	-1.96201	-3.05587e-10	1.96952e-12	-1.65558	-3.05587e-10
134428126	rs73595010	3.55704e-13	-1.98778	-1.39418	1.34284e-11	-1.96145	-1.35139	3.37968e-13	-2.01848	-1.39969
134428586	rs10894842	5.05098e-13	-1.87561	-1.1557	3.17276e-11	-1.6123	-0.840716	4.63232e-13	-1.95435	-1.14855
134429314	rs146628105	2.59138e-12	-1.39611	-3.05587e-10	6.83316e-11	-1.68583	-3.05587e-10	1.34284e-12	-2.03858	-3.05587e-10
134429683	rs74525686	2.11839e-12	-0.25201	-1.34564	1.14445e-11	-2.03707	-1.43562	1.81308e-12	-0.391186	-1.34715
134429821	rs12800764	5.52986e-13	-2.03164	-0.909086	1.28175e-10	-1.20915	0.152343	6.71429e-13	-1.86691	-0.864801
134429855	rs12800788	6.75816e-13	-1.98032	-0.759822	1.53895e-10	-1.31755	0.443614	6.46583e-13	-2.02596	-0.74346
134429924	rs73038361	1.45303e-12	-1.97465	-3.05587e-10	4.86555e-11	-2.02544	-3.05587e-10	1.48104e-12	-1.94062	-3.05587e-10
134430272	rs7113440	4.56475e-13	-2.02642	-1.1061	4.42062e-11	-1.54104	-0.5803	4.79542e-13	-1.91399	-1.1543
134430533	rs56306313	1.62008e-12	-1.86583	-3.05587e-10	1.16652e-10	-1.15101	-3.05587e-10	1.94528e-12	-1.66796	-3.05587e-10
134430642	rs79779799	1.36429e-12	-2.03767	-3.05587e-10	5.65834e-11	-1.87449	-3.05587e-10	1.47371e-12	-1.94559	-3.05587e-10
134430660	rs143685771	2.66524e-12	-2.27905e-10	-1.36801	9.34247e-11	-2.27905e-10	-1.37305	2.79363e-12	-2.27905e-10	-1.30602
134430826	rs11223901	7.19407e-13	-2.04127	-0.636364	1.28185e-10	-2.03501	0.978288	9.38102e-13	-1.86089	-0.536372
134431218	rs11223902	1.5372e-12	-0.67228	-1.24606	1.18864e-11	-2.00123	-1.43358	1.26586e-12	-0.866345	-1.23127
134431234	rs12788981	1.39685e-12	-2.01408	-3.05587e-10	5.50087e-10	0.399873	-3.05587e-10	1.37292e-12	-2.01643	-3.05587e-10
134431249	rs115679273	1.67806e-12	-1.83066	-3.05587e-10	1.33228e-10	-1.01814	-3.05587e-10	1.99349e-12	-1.64348	-3.05587e-10
134431368	rs61440209	9.30652e-13	-1.95483	-0.465346	1.65173e-10	-2.04019	1.23699	8.84196e-13	-2.03997	-0.416469
134431610	rs76006627	1.36133e-12	-2.03984	-3.05587e-10	5.75373e-11	-1.85777	-3.05587e-10	1.49265e-12	-1.93281	-3.05587e-10
134431676	rs12789838	7.19996e-13	-1.94693	-0.72988	4.10264e-09	1.66013	0.749051	7.65757e-13	-1.89927	-0.700989
134431715	rs11223903	4.33332e-13	-2.04163	-1.14293	6.31024e-10	0.817571	-0.280429	5.12885e-13	-1.83473	-1.16634
134431779	rs74804910	6.1889e-13	-1.9987	-0.829436	3.23194e-11	-1.65954	-0.775	5.41207e-13	-2.03939	-0.907934
134431834	rs11223904	4.37726e-13	-2.0336	-1.14086	8.26028e-10	1.06026	-0.253838	5.47564e-13	-1.7805	-1.15515
134431908	rs142927122	4.67099e-12	-2.27905e-10	-0.806932	1.7297e-10	-2.27905e-10	-0.757084	4.51823e-12	-2.27905e-10	-0.825247
134432050	rs4936241	7.24172e-13	-1.90345	-0.767578	7.10675e-09	2.2762	0.682397	8.37853e-13	-1.77082	-0.739459
134432080	rs11223906	5.54744e-13	-1.8769	-1.06065	2.68121e-11	-1.99436	-0.626986	5.38499e-13	-2.01518	-0.93716
134432107	rs73038365	1.56648e-12	-1.89948	-3.05587e-10	1.31154e-10	-1.03383	-3.05587e-10	1.84477e-12	-1.72101	-3.05587e-10
134432817	rs75822471	1.37477e-12	-2.03002	-3.05587e-10	5.46806e-11	-1.90869	-3.05587e-10	1.43665e-12	-1.97106	-3.05587e-10
134433004	rs12574383	6.31214e-13	-2.03024	-0.778176	8.66622e-11	-2.04067	0.592481	8.43766e-13	-1.77772	-0.725526
134433019	rs12575528	7.9781e-13	-1.88792	-0.686273	8.94483e-09	2.37319	0.815442	9.70323e-13	-1.68856	-0.674928
134433069	rs12574399	6.51174e-13	-2.00555	-0.771736	8.86702e-11	-2.02905	0.603769	8.02917e-13	-1.83404	-0.718834
134433221	rs78817699	6.45708e-13	-2.01398	-0.771736	8.82477e-11	-2.03382	0.603769	8.20828e-13	-1.81197	-0.718834
134433271	rs11223907	6.48896e-13	-2.00905	-0.771736	8.84892e-11	-2.03109	0.603769	8.09925e-13	-1.82535	-0.718834
134433420	rs113377801	1.3605e-12	-2.04045	-3.05587e-10	5.9289e-11	-1.82778	-3.05587e-10	1.51625e-12	-1.91713	-3.05587e-10
134433518	rs78338245	2.99234e-12	-1.25225	-3.05587e-10	3.04082e-10	-0.192905	-3.05587e-10	1.79642e-12	-1.74757	-3.05587e-10
134433610	rs73038367	1.7613e-12	-1.78225	-3.05587e-10	7.56183e-11	-1.5845	-3.05587e-10	1.35007e-12	-2.03321	-3.05587e-10
134433670	rs75706939	3.60078e-13	-2.00933	-1.36041	3.83533e-11	-0.945982	-1.31738	3.3648e-13	-2.02427	-1.39831
134434045	rs141435516	3.13449e-12	-2.27905e-10	-1.20584	1.20567e-10	-2.27905e-10	-1.118	3.17558e-12	-2.27905e-10	-1.17788
134434086	rs60813067	6.60175e-13	-2.00555	-0.758008	9.1775e-11	-2.02905	0.638185	8.19159e-13	-1.83404	-0.698808
134434365	rs61908871	1.37216e-12	-2.03192	-3.05587e-10	1.46743e-10	-0.92152	-3.05587e-10	1.78084e-12	-1.75628	-3.05587e-10
134434549	rs12786284	1.7573e-12	-1.78452	-3.05587e-10	3.55552e-09	2.26605	-3.05587e-10	1.47309e-12	-1.946	-3.05587e-10
134434697	rs79081419	3.63438e-13	-2.00933	-1.35112	3.87978e-11	-0.945982	-1.30586	3.38743e-13	-2.02427	-1.39161
134435090	rs77522230	3.63158e-13	-2.0124	-1.34882	3.82054e-11	-0.964207	-1.30302	3.38555e-13	-2.02651	-1.38992
134435178	rs78410889	3.66864e-13	-2.00374	-1.34733	4.25905e-11	-0.857385	-1.30119	3.46812e-13	-2.00351	-1.38883
134435263	rs115857977	1.63002e-12	-1.85971	-3.05587e-10	1.45202e-10	-0.93208	-3.05587e-10	1.95585e-12	-1.66254	-3.05587e-10
134435383	rs78605372	1.2904e-12	-0.798923	-1.29443	2.41589e-11	-1.38373	-1.34182	1.02297e-12	-1.08279	-1.22787
134435720	rs77074429	7.31811e-13	-2.02485	-0.635683	1.55521e-10	-2.03903	1.17561	9.67711e-13	-1.77554	-0.590653
134435790	rs75524069	7.33696e-13	-2.02485	-0.633111	1.5725e-10	-2.03903	1.18667	9.68352e-13	-1.77554	-0.589992
134435870	rs58575564	3.80653e-13	-1.99875	-1.31542	4.38602e-11	-0.866677	-1.26252	3.51746e-13	-2.01348	-1.36473
134436003	rs73038373	1.51698e-12	-1.93158	-3.05587e-10	4.83557e-11	-2.03162	-3.05587e-10	1.498e-12	-1.92924	-3.05587e-10
134436048	rs74624226	3.71856e-13	-2.00773	-1.32982	4.01874e-11	-0.93681	-1.27984	3.44563e-13	-2.0231	-1.37575
134436323	rs56952827	7.54837e-13	-2.0227	-0.606862	1.68435e-10	-2.03493	1.25128	9.92646e-13	-1.78452	-0.556225
134436368	rs12787203	5.18395e-12	-0.702737	-3.05587e-10	7.80077e-09	3.05177	-3.05587e-10	1.26732e-11	0.206122	-3.05587e-10
134436529	rs79198148	3.84772e-13	-1.99137	-1.31204	4.57113e-11	-0.829387	-1.25847	3.54804e-13	-2.00744	-1.36211
134436599	rs61908906	5.72481e-13	-1.91344	-0.992638	2.86939e-11	-2.02495	-0.528564	5.97209e-13	-1.98963	-0.859222
134436646	rs7931782	1.35918e-12	-2.04142	-3.05587e-10	5.87853e-11	-1.83631	-3.05587e-10	1.50127e-12	-1.92705	-3.05587e-10
134437138	rs7929054	7.49246e-13	-2.03463	-0.602358	1.70096e-10	-2.01451	1.24067	1.04356e-12	-1.72198	-0.568745
134437385	rs6590749	6.22018e-13	-2.03037	-0.792722	9.63315e-10	0.302065	0.658113	6.26168e-13	-1.94609	-0.85541
134437873	rs4937908	6.57966e-13	-2.01522	-0.751687	7.31606e-10	-0.0254109	0.710449	6.21511e-13	-1.99256	-0.816411
134438203	rs56203349	2.15113e-12	-1.58231	-3.05587e-10	6.34015e-09	2.84445	-3.05587e-10	1.60358e-12	-1.86113	-3.05587e-10
134438221	rs76980607	5.6039e-12	-0.624841	-3.05587e-10	3.01528e-10	-0.201339	-3.05587e-10	4.16428e-12	-0.906825	-3.05587e-10
134438262	rs76331104	1.3464e-12	-0.749672	-1.30119	2.49058e-11	-1.34777	-1.34734	1.05953e-12	-1.03947	-1.23607
134438362	rs73038376	2.15254e-12	-1.58166	-3.05587e-10	2.60971e-10	-0.345795	-3.05587e-10	2.54875e-12	-1.39776	-3.05587e-10
134438961	rs12287452	5.62521e-13	-1.95411	-0.969523	2.89899e-11	-2.02213	-0.521121	6.18716e-13	-1.98588	-0.827597
134438991	rs4132239	1.01882e-12	-1.98104	-0.34862	2.37366e-10	-2.01402	1.57342	1.11993e-12	-1.9014	-0.318699
134439125	rs4129604	1.33997e-12	-1.82025	-0.235408	3.36614e-08	2.67194	1.84196	1.60451e-12	-1.60186	-0.258689
134439165	rs61908908	1.37336e-12	-2.03104	-3.05587e-10	2.35239e-10	-0.4496	-3.05587e-10	1.49344e-12	-1.93228	-3.05587e-10
134439166	rs74718041	3.76919e-13	-2.01739	-1.30664	4.74764e-11	-0.797932	-1.25204	3.55946e-13	-2.00843	-1.35791
134439251	rs4337056	1.42008e-12	-1.99759	-3.05587e-10	4.79579e-11	-2.03988	-3.05587e-10	1.35251e-12	-2.0314	-3.05587e-10
134439669	rs57497809	1.40017e-12	-2.01171	-3.05587e-10	5.23723e-11	-1.95183	-3.05587e-10	1.38532e-12	-2.00744	-3.05587e-10
134439681	rs149733594	2.68309e-12	-2.27905e-10	-1.36134	1.36773e-10	-2.27905e-10	-0.991884	2.67458e-12	-2.27905e-10	-1.34957
134440132	rs10894843	5.81564e-13	-1.94757	-0.942764	3.01866e-11	-2.01898	-0.483827	6.34689e-13	-1.99088	-0.797103
134440192	rs11223908	1.02257e-12	-1.9651	-0.360893	2.35158e-10	-2.00294	1.55299	1.08212e-12	-1.9233	-0.33114
134440263	rs76705841	4.08251e-13	-1.97185	-1.27233	7.51013e-11	-0.379791	-1.21157	3.98876e-13	-1.92177	-1.33071
134440491	rs34070697	2.33052e-12	-1.50221	-3.05587e-10	6.20089e-09	2.82225	-3.05587e-10	1.63119e-12	-1.84406	-3.05587e-10
134440850	rs117259126	5.55753e-12	-0.63315	-3.05587e-10	6.14587e-11	-1.79184	-3.05587e-10	3.36409e-12	-1.12021	-3.05587e-10
134441030	rs61908909	1.37424e-12	-2.03041	-3.05587e-10	4.87864e-11	-2.02275	-3.05587e-10	3.71203e-12	-1.02179	-3.05587e-10
134441249	rs139365293	3.75975e-12	-1.02395	-3.05587e-10	4.93438e-11	-2.01139	-3.05587e-10	2.27912e-12	-1.50958	-3.05587e-10
134441438	rs117168003	1.32902e-12	-0.751445	-1.31242	2.46486e-11	-1.34906	-1.35642	1.04349e-12	-1.04103	-1.24976
134441821	rs4937909	1.10469e-12	-1.95971	-0.289027	2.60145e-10	-1.99908	1.65012	1.14802e-12	-1.92979	-0.26554
134442061	rs73038382	1.48718e-12	-1.95142	-3.05587e-10	4.82034e-11	-2.03477	-3.05587e-10	1.34191e-12	-2.03928	-3.05587e-10
134442104	rs12798731	2.65353e-12	-1.37241	-3.05587e-10	1.25322e-08	3.52585	-3.05587e-10	1.87223e-12	-1.70624	-3.05587e-10
134442208	rs148706998	2.83691e-12	-2.27905e-10	-1.30559	1.54825e-10	-2.27905e-10	-0.867909	2.83806e-12	-2.27905e-10	-1.29025
134442417	rs4497424	1.0325e-12	-1.98749	-0.328833	2.36516e-10	-2.0247	1.58051	1.14416e-12	-1.89088	-0.30781
134442493	rs4362161	1.02369e-12	-1.98749	-0.3374	2.33194e-10	-2.0247	1.56636	1.13431e-12	-1.89088	-0.316458
134443183	rs117378328	1.38655e-12	-2.02149	-3.05587e-10	1.04206e-10	-1.26384	-3.05587e-10	1.3737e-12	-2.01586	-3.05587e-10
134443429	rs61908910	1.49737e-12	-1.9446	-3.05587e-10	3.9011e-10	0.0562253	-3.05587e-10	1.36931e-12	-2.01906	-3.05587e-10
134443468	rs4937911	1.26269e-12	-1.78891	-0.326148	5.65537e-09	1.13746	1.5927	1.50036e-12	-1.61821	-0.309452
134443554	rs11223909	5.24212e-13	-1.79413	-1.20003	1.95294e-11	-1.97126	-0.96702	1.17536e-12	-1.06025	-1.11155
134443857	rs182049155	7.31296e-12	-0.358656	-3.05587e-10	4.30123e-10	0.153869	-3.05587e-10	2.26706e-12	-1.51488	-3.05587e-10
134443881	rs73038390	2.42886e-12	-1.46088	-3.05587e-10	7.95919e-11	-1.53329	-3.05587e-10	2.01918e-12	-1.63068	-3.05587e-10
134444050	rs4612821	1.15312e-12	-1.85248	-0.353354	5.10895e-09	1.01031	1.61824	1.14324e-12	-1.8176	-0.3819
134444056	rs73038394	2.41627e-12	-1.46608	-3.05587e-10	3.06079e-10	-0.186361	-3.05587e-10	3.08782e-12	-1.2059	-3.05587e-10
134444142	rs73038395	2.79179e-12	-1.32162	-3.05587e-10	3.1439e-10	-0.15957	-3.05587e-10	3.48927e-12	-1.08367	-3.05587e-10
134444758	rs55684306	2.64511e-12	-1.37559	-3.05587e-10	3.02818e-10	-0.197071	-3.05587e-10	3.3473e-12	-1.12521	-3.05587e-10
134444801	rs12099351	1.18042e-12	-0.886596	-1.29584	6.02952e-08	6.33754	-1.24074	5.6274e-13	-1.55306	-1.35525
134444923	rs4937912	8.29701e-13	-1.6474	-0.887593	8.53908e-11	-1.85965	0.396686	5.38512e-13	-1.99377	-0.958544
134444986	rs56301156	2.427e-12	-1.3445	-0.11715	1.02908e-09	-0.850481	1.8767	1.44506e-12	-1.87229	-0.0929237
134444987	rs56059242	2.50056e-12	-1.35772	-0.07407	1.06719e-09	-0.857396	1.91998	1.49256e-12	-1.88342	-0.0494544
134445018	rs7946099	6.27536e-13	-1.74542	-1.06883	1.73349e-11	-2.04082	-1.01666	5.15497e-13	-1.85961	-1.13638
134445075	rs55850119	1.9017e-12	-1.70556	-3.05587e-10	2.15793e-10	-0.535883	-3.05587e-10	2.08912e-12	-1.59662	-3.05587e-10
134445139	rs76529930	1.06482e-12	-1.96201	-0.323492	2.46374e-10	-2.00479	1.60144	1.11448e-12	-1.92519	-0.299795
134445140	rs75580958	1.06482e-12	-1.96201	-0.323492	2.46374e-10	-2.00479	1.60144	1.11448e-12	-1.92519	-0.299795
134445199	rs35327266	1.37951e-12	-2.00224	-0.0243304	1.3176e-09	-0.767817	2.04118	1.37092e-12	-2.02801	0.0101271
134445234	rs73040303	2.29485e-12	-1.51764	-3.05587e-10	2.37727e-10	-0.43908	-3.05587e-10	2.82942e-12	-1.29329	-3.05587e-10
134445315	rs34655993	1.49659e-12	-1.97258	0.0274652	6.60861e-09	0.656453	2.22947	1.41704e-12	-1.9896	0.0048006
134445343	rs11223911	6.63733e-13	-1.65573	-1.10245	2.75036e-11	-1.88435	-0.711533	5.02739e-13	-2.04015	-0.980905
134445424	rs79812921	1.05569e-12	-1.97341	-0.320692	2.45521e-10	-2.01644	1.60962	1.14074e-12	-1.91218	-0.289506
134445655	rs73040307	1.40882e-12	-2.00555	-3.05587e-10	4.9704e-11	-2.00412	-3.05587e-10	1.37351e-12	-2.016	-3.05587e-10
134445695	rs78926050	3.51574e-13	-2.0253	-1.36834	4.28022e-11	-0.826279	-1.32733	3.42881e-13	-1.99983	-1.40391
134445801	rs73040310	2.39264e-12	-1.47591	-3.05587e-10	1.40935e-10	-0.961908	-3.05587e-10	2.17901e-12	-1.5545	-3.05587e-10
134445846	rs34802094	4.6577e-12	-0.809783	-3.05587e-10	2.87181e-08	4.35508	-3.05587e-10	1.94725e-12	-1.66695	-3.05587e-10
134445954	rs61908914	5.86346e-12	-0.579565	-3.05587e-10	3.86948e-08	4.65326	-3.05587e-10	2.32402e-12	-1.49007	-3.05587e-10
134446120	rs34949447	5.78133e-12	-0.59367	-3.05587e-10	5.90421e-08	5.0758	-3.05587e-10	2.37739e-12	-1.46736	-3.05587e-10
134446211	rs4937913	1.23459e-12	-1.9354	-0.202168	3.04253e-10	-1.99165	1.7993	1.22977e-12	-1.95457	-0.171966
134446272	rs35121889	5.86909e-12	-0.578605	-3.05587e-10	6.10444e-08	5.10915	-3.05587e-10	2.40009e-12	-1.45786	-3.05587e-10
134446393	rs34120367	5.61943e-12	-0.622075	-3.05587e-10	5.54293e-08	5.01266	-3.05587e-10	2.33536e-12	-1.4852	-3.05587e-10
134446469	rs4937914	1.13162e-12	-1.94609	-0.278564	2.77818e-10	-1.9989	1.71566	1.13886e-12	-1.94435	-0.258988
134446470	rs4937915	8.1322e-13	-1.94426	-0.6108	5.97352e-10	-0.396626	0.87893	6.68196e-13	-2.0382	-0.698344
134446506	rs4937916	1.11714e-12	-1.94314	-0.294399	2.60513e-10	-1.99691	1.64936	1.12264e-12	-1.94729	-0.270396
134446549	rs73040313	2.1403e-12	-1.58736	-3.05587e-10	2.44797e-10	-0.409775	-3.05587e-10	2.66409e-12	-1.3535	-3.05587e-10
134446641	rs61908917	2.07741e-12	-1.61718	-3.05587e-10	1.00531e-09	1.00285	-3.05587e-10	1.33883e-12	-2.04157	-3.05587e-10
134447404	rs10894844	1.14392e-12	-0.850749	-1.36309	5.88962e-11	-0.626217	-1.20821	2.48532e-12	-0.101244	-1.32172
134447602	rs61908918	7.54063e-12	-0.327998	-3.05587e-10	7.6399e-08	5.33352	-3.05587e-10	2.8618e-12	-1.28192	-3.05587e-10
134447845	rs147103972	4.32948e-12	-2.27905e-10	-0.882857	1.7252e-10	-2.27905e-10	-0.759689	3.9297e-12	-2.27905e-10	-0.964805
134448128	rs7936986	6.25645e-12	-0.514691	-3.05587e-10	1.14123e-10	-1.17293	-3.05587e-10	4.49078e-12	-0.83134	-3.05587e-10
134448375	rs11604010	1.47589e-12	-1.95904	-3.05587e-10	1.04939e-10	-1.25683	-3.05587e-10	2.17082e-12	-1.55826	-3.05587e-10
134448470	rs10894845	1.39209e-12	-1.56132	-0.456173	3.50447e-10	-1.85094	1.79995	1.0786e-12	-1.75984	-0.497864
134448564	rs73040321	1.54216e-12	-1.91512	-3.05587e-10	4.80291e-11	-2.03839	-3.05587e-10	1.62805e-12	-1.84599	-3.05587e-10
134448815	rs10894846	1.10966e-12	-2.01224	-0.232018	6.15084e-10	-1.68611	2.19766	1.01341e-12	-2.04177	-0.278274
134448844	rs12785691	2.66465e-12	-1.36823	-3.05587e-10	8.33666e-09	3.11821	-3.05587e-10	1.68568e-12	-1.8112	-3.05587e-10
134448887	rs11604071	1.47589e-12	-1.95904	-3.05587e-10	1.04939e-10	-1.25683	-3.05587e-10	2.17082e-12	-1.55826	-3.05587e-10
134448928	rs9919597	3.95827e-13	-2.02665	-1.24843	2.10333e-08	2.03046	2.0132	4.06202e-13	-2.03638	-1.19789
134448982	rs149713350	7.93539e-12	-2.27905e-10	-0.276972	2.72526e-10	-2.27905e-10	-0.302469	6.91131e-12	-2.27905e-10	-0.400208
134449111	rs9919596	4.76962e-13	-2.0383	-1.05033	8.78044e-08	2.64768	2.82498	5.14142e-13	-2.0227	-0.975918
134449247	rs9919607	4.78823e-13	-2.02491	-1.05982	9.55499e-08	2.79597	2.76123	5.05266e-13	-2.03615	-0.979888
134449345	rs11600437	1.39898e-12	-2.01256	-3.05587e-10	5.78548e-11	-1.85227	-3.05587e-10	1.52599e-12	-1.91072	-3.05587e-10
134449645	rs77025048	3.18235e-12	-1.19068	-3.05587e-10	1.12822e-09	1.11819	-3.05587e-10	2.73289e-12	-1.32801	-3.05587e-10
134449758	rs11223912	1.69179e-12	-1.48237	-0.340149	4.59956e-10	-1.80007	2.02099	1.29055e-12	-1.69865	-0.379648
134449779	rs58123928	1.71075e-12	-1.48237	-0.329004	4.64948e-10	-1.80007	2.03179	1.30788e-12	-1.69865	-0.366308
134450267	rs35546913	3.86256e-12	-0.996974	-3.05587e-10	3.18851e-08	4.45969	-3.05587e-10	2.09554e-12	-1.59356	-3.05587e-10
134450545	rs73040326	1.53825e-12	-1.91766	-3.05587e-10	4.93437e-11	-2.01139	-3.05587e-10	1.33856e-12	-2.04177	-3.05587e-10
134451578	rs75823873	3.0081e-12	-1.247	-3.05587e-10	1.28177e-09	1.24579	-3.05587e-10	2.86244e-12	-1.28169	-3.05587e-10
134451765	rs149663319	3.86846e-12	-0.995448	-3.05587e-10	1.29451e-09	1.25569	-3.05587e-10	9.6904e-12	-0.0622311	-3.05587e-10
134451870	rs12807438	6.94263e-13	-1.44418	-1.26903	2.02541e-11	-1.83532	-1.06653	2.12891e-12	-0.384369	-1.19339
134451935	rs4482042	9.36204e-13	-1.62011	-0.79412	1.8485e-11	-1.81393	-1.17931	7.22025e-13	-1.76796	-0.891099
134451979	rs148795828	2.61804e-12	-2.27905e-10	-1.38588	8.77624e-11	-2.27905e-10	-1.43557	2.60513e-12	-2.27905e-10	-1.37588
134452124	rs12806964	6.38447e-13	-1.515	-1.28202	1.90725e-11	-1.87603	-1.08592	1.85985e-12	-0.503796	-1.20908
134452397	rs78915334	2.61628e-12	-1.38655	-3.05587e-10	9.91655e-10	0.989172	-3.05587e-10	2.53736e-12	-1.40224	-3.05587e-10
134452456	rs4620733	2.96212e-12	-1.2624	-3.05587e-10	1.50268e-10	-0.897785	-3.05587e-10	3.36141e-12	-1.12101	-3.05587e-10
134453307	rs73040329	1.7417e-12	-1.79344	-3.05587e-10	4.91939e-11	-2.01443	-3.05587e-10	1.36792e-12	-2.02008	-3.05587e-10
134453680	rs7122711	9.95883e-13	-1.54411	-0.808322	1.75047e-11	-1.86434	-1.1834	7.57195e-13	-1.70611	-0.905392
134454235	rs61908920	4.24777e-12	-0.901909	-3.05587e-10	4.52118e-08	4.80891	-3.05587e-10	2.10284e-12	-1.59008	-3.05587e-10
134454503	rs10791382	5.54042e-13	-1.97197	-0.966853	1.59474e-11	-1.86611	-1.27479	5.78904e-13	-1.82368	-1.05631
134454647	rs35839531	1.61503e-12	-1.4887	-0.380246	4.6089e-10	-1.73774	1.9607	1.14026e-12	-1.78063	-0.421486
134454718	rs139773899	2.59335e-12	-2.27905e-10	-1.39535	1.08008e-10	-2.27905e-10	-1.228	2.62227e-12	-2.27905e-10	-1.36933
134454789	rs7936271	5.07648e-13	-1.95473	-1.07154	3.01227e-07	3.92936	2.77606	4.91732e-13	-2.03967	-1.00352
134454806	rs117553346	3.10175e-12	-1.21634	-3.05587e-10	4.50232e-10	0.19956	-3.05587e-10	1.39132e-12	-2.00311	-3.05587e-10
134454811	rs77351446	3.22127e-12	-1.17853	-3.05587e-10	1.47112e-09	1.38358	-3.05587e-10	3.06076e-12	-1.2147	-3.05587e-10
134455143	rs73040336	1.59303e-12	-1.88267	-3.05587e-10	5.02609e-11	-1.99297	-3.05587e-10	1.34053e-12	-2.0403	-3.05587e-10
134455203	rs6590750	5.05654e-13	-1.9624	-1.06781	3.15844e-07	3.96412	2.78869	4.95273e-13	-2.03655	-0.999463
134455278	rs4937917	5.73135e-13	-1.95284	-0.952097	1.58745e-11	-1.87943	-1.26607	5.85095e-13	-1.82633	-1.04302
134455371	rs4937918	5.72081e-13	-1.95983	-0.946954	1.60795e-11	-1.86966	-1.263	5.81415e-13	-1.83728	-1.03838
134455436	rs61908921	1.71796e-12	-1.80717	-3.05587e-10	6.5619e-10	0.576247	-3.05587e-10	1.36621e-12	-2.02133	-3.05587e-10
134455747	rs10894848	1.36388e-12	-1.67905	-0.358923	4.01566e-10	-1.92643	2.0116	1.11632e-12	-1.82253	-0.400798
134455749	rs4411287	4.16949e-13	-2.03967	-1.18343	1.84597e-08	1.54101	2.37213	4.91e-13	-1.91841	-1.12627
134455926	rs35115231	4.09706e-12	-0.938035	-3.05587e-10	2.95069e-08	4.38217	-3.05587e-10	2.01337e-12	-1.63356	-3.05587e-10
134456288	rs73040345	1.61578e-12	-1.86849	-3.05587e-10	6.9574e-11	-1.66781	-3.05587e-10	1.37293e-12	-2.01642	-3.05587e-10
134456657	rs113356750	1.9403e-12	-1.68546	-3.05587e-10	5.51944e-11	-1.89934	-3.05587e-10	1.6024e-12	-1.86186	-3.05587e-10
134457145	rs11606886	3.12197e-12	-1.20984	-3.05587e-10	2.93634e-09	2.07472	-3.05587e-10	1.45816e-12	-1.95619	-3.05587e-10
134457599	rs12799211	3.2933e-12	-0.926977	-0.229436	9.33243e-10	-1.28005	2.20852	1.66701e-12	-1.54641	-0.275925
134457783	rs10894849	4.24055e-13	-2.00559	-1.2006	9.89954e-08	3.29554	2.29709	4.25071e-13	-2.04174	-1.14713
134457975	rs7112435	3.75552e-12	-1.02508	-3.05587e-10	2.02392e-08	4.00517	-3.05587e-10	1.8914e-12	-1.69605	-3.05587e-10
134458102	rs7949949	2.77227e-12	-1.32864	-3.05587e-10	1.08319e-09	1.07746	-3.05587e-10	2.64292e-12	-1.36148	-3.05587e-10
134458118	rs4245137	1.04282e-12	-1.7339	-0.572474	2.34245e-11	-1.71479	-1.04163	8.10359e-13	-1.85793	-0.685715
134458153	rs4245138	3.24411e-12	-0.950236	-0.221226	9.28633e-10	-1.29926	2.22277	1.6547e-12	-1.56187	-0.267874
134458171	rs7934933	2.90621e-12	-1.28146	-3.05587e-10	1.19903e-09	1.17906	-3.05587e-10	3.09889e-12	-1.20232	-3.05587e-10
134458364	rs4427582	1.52277e-12	-1.92777	-3.05587e-10	4.85832e-11	-2.02692	-3.05587e-10	1.33995e-12	-2.04073	-3.05587e-10
134458748	rs11223914	2.79196e-12	-0.973255	-0.348305	7.29041e-10	-1.31822	1.99975	1.43885e-12	-1.5771	-0.392425
134458788	rs61908922	1.74684e-12	-1.79049	-3.05587e-10	6.9331e-10	0.631274	-3.05587e-10	1.36e-12	-2.02589	-3.05587e-10
134459608	rs36064214	3.41348e-12	-1.12057	-3.05587e-10	1.72286e-08	3.84412	-3.05587e-10	1.77797e-12	-1.7579	-3.05587e-10
134459707	rs56076615	1.66715e-12	-1.83719	-3.05587e-10	5.02103e-11	-1.99398	-3.05587e-10	1.34984e-12	-2.03338	-3.05587e-10
134459957	rs55798634	1.63395e-12	-1.8573	-3.05587e-10	5.06366e-11	-1.98553	-3.05587e-10	1.35703e-12	-2.02807	-3.05587e-10
134459981	rs77801868	2.74581e-12	-1.33823	-3.05587e-10	1.19705e-09	1.17741	-3.05587e-10	2.77132e-12	-1.31404	-3.05587e-10
134460034	rs80326185	2.72781e-12	-1.34481	-3.05587e-10	1.1803e-09	1.16332	-3.05587e-10	2.75284e-12	-1.32073	-3.05587e-10
134460164	rs150357023	2.87185e-12	-2.27905e-10	-1.29335	1.28705e-10	-2.27905e-10	-1.05268	2.96625e-12	-2.27905e-10	-1.24607
134460324	rs10894850	7.0572e-13	-2.01738	-0.679462	2.11543e-11	-1.75294	-1.10541	6.55553e-13	-1.9625	-0.793143
134460659	rs73040355	1.67368e-12	-1.83328	-3.05587e-10	4.96502e-11	-2.0052	-3.05587e-10	1.36996e-12	-2.01858	-3.05587e-10
134461105	rs76670863	3.1906e-12	-2.27905e-10	-1.18809	1.47915e-10	-2.27905e-10	-0.913562	3.17199e-12	-2.27905e-10	-1.17901
134461226	rs12801679	3.59112e-12	-1.06984	-3.05587e-10	1.5506e-08	3.73878	-3.05587e-10	1.74245e-12	-1.77807	-3.05587e-10
134461344	rs55933015	1.7285e-12	-1.80105	-3.05587e-10	6.69681e-10	0.596599	-3.05587e-10	1.36381e-12	-2.02309	-3.05587e-10
134461426	rs112556389	1.64575e-12	-1.85011	-3.05587e-10	6.88667e-11	-1.67803	-3.05587e-10	4.8463e-12	-0.755151	-3.05587e-10
134462087	rs75391778	1.37814e-12	-2.02757	-3.05587e-10	4.80141e-11	-2.03871	-3.05587e-10	1.987e-12	-1.64674	-3.05587e-10
134462210	rs77746587	2.60613e-12	-1.39044	-3.05587e-10	1.10791e-09	1.10003	-3.05587e-10	2.77677e-12	-1.31208	-3.05587e-10
134462426	rs66468974	3.5351e-12	-1.08556	-3.05587e-10	1.88133e-08	3.93212	-3.05587e-10	1.81312e-12	-1.73832	-3.05587e-10
134462533	rs4131399	1.84782e-12	-1.7343	-3.05587e-10	5.30569e-11	-1.93884	-3.05587e-10	1.38987e-12	-2.00415	-3.05587e-10
134462769	rs11606213	1.628e-12	-1.86095	-3.05587e-10	5.0535e-11	-1.98754	-3.05587e-10	1.3557e-12	-2.02905	-3.05587e-10
134462915	rs11606238	1.687e-12	-1.82535	-3.05587e-10	4.98341e-11	-2.0015	-3.05587e-10	1.34503e-12	-2.03695	-3.05587e-10
134463311	rs11602494	6.07939e-12	-0.543401	-3.05587e-10	1.69299e-08	3.82664	-3.05587e-10	4.04816e-12	-0.935104	-3.05587e-10
134463411	rs4245139	1.04167e-12	-1.71239	-0.595089	3.09525e-11	-1.46765	-1.0101	7.48627e-13	-1.88177	-0.741116
134463519	rs118073102	2.88138e-12	-1.29003	-3.05587e-10	3.98301e-10	0.0770053	-3.05587e-10	1.37114e-12	-2.01772	-3.05587e-10
134464014	rs10791383	8.12859e-13	-1.8439	-0.7116	3.03645e-11	-1.40513	-1.0918	7.36257e-13	-1.7872	-0.852343
134464532	rs7108471	1.04934e-12	-1.70505	-0.595089	3.03114e-11	-1.48858	-1.0101	7.57661e-13	-1.86977	-0.741116
134464533	rs34135450	1.29e-12	-0.778337	-1.31532	2.83808e-11	-1.40763	-1.15686	2.3416e-12	-0.233335	-1.2492
134465118	rs117110769	1.85619e-12	-1.72978	-3.05587e-10	8.20202e-11	-1.50324	-3.05587e-10	1.52204e-12	-1.91332	-3.05587e-10
134465166	rs76866690	1.38693e-12	-2.02121	-3.05587e-10	6.42129e-11	-1.748	-3.05587e-10	1.34029e-12	-2.04048	-3.05587e-10
134465220	rs4937919	8.61353e-13	-1.785	-0.712551	1.61952e-11	-2.04121	-1.08428	7.43766e-13	-1.7742	-0.855198
134465744	rs4937920	2.02554e-12	-1.83938	0.196917	1.41607e-09	-1.82242	3.16786	1.6801e-12	-2.03061	0.216098
134466278	rs7925548	8.58991e-13	-1.78153	-0.718774	1.61219e-11	-2.04141	-1.08862	7.44193e-13	-1.76805	-0.860773
134466656	rs7926027	9.66145e-13	-1.76768	-0.615063	3.3021e-11	-1.38877	-1.02429	7.07911e-13	-1.91954	-0.759266
134467067	rs10894851	1.07145e-12	-2.03239	-0.246897	1.00897e-09	-1.32528	2.33176	9.56855e-13	-2.02897	-0.348501
134468099	rs117320654	2.66001e-12	-1.36998	-3.05587e-10	3.83179e-10	0.038298	-3.05587e-10	1.58262e-12	-1.87428	-3.05587e-10
134468463	rs10894852	9.36014e-13	-1.12656	-1.28787	6.83063e-11	-1.66212	-0.0240838	5.79004e-13	-1.5721	-1.30771
134470178	rs12279808	4.01848e-13	-1.93825	-1.32174	3.19449e-07	4.52756	2.23659	3.76069e-13	-2.02696	-1.28439
134470208	rs73040368	1.38458e-12	-2.0229	-3.05587e-10	1.05861e-10	-1.24807	-3.05587e-10	1.34008e-12	-2.04064	-3.05587e-10
134470507	rs10791384	5.03152e-13	-1.80981	-1.22536	1.26216e-10	0.36509	-1.4373	4.37566e-13	-1.85934	-1.30055
134470563	rs141801863	4.66936e-12	-0.807282	-3.05587e-10	1.20976e-08	3.49056	-3.05587e-10	3.86923e-12	-0.980312	-3.05587e-10
134470583	rs7934008	1.36918e-12	-2.03409	-3.05587e-10	8.9622e-11	-1.4146	-3.05587e-10	1.34432e-12	-2.03748	-3.05587e-10
134470917	rs7937048	4.57951e-12	-0.826712	-3.05587e-10	1.16091e-08	3.44934	-3.05587e-10	3.80016e-12	-0.998324	-3.05587e-10
134471681	rs11827000	1.37574e-12	-2.02931	-3.05587e-10	9.31372e-11	-1.37613	-3.05587e-10	1.34085e-12	-2.04006	-3.05587e-10
134472661	rs4300405	7.73274e-13	-1.4462	-1.15922	9.79281e-09	4.71543	-1.43623	5.01225e-13	-1.77493	-1.24914
134472736	rs66501666	1.38259e-12	-2.02435	-3.05587e-10	9.63181e-11	-1.34255	-3.05587e-10	1.33912e-12	-2.04136	-3.05587e-10
134473168	rs150843600	2.88148e-12	-2.27905e-10	-1.29	9.41745e-11	-2.27905e-10	-1.36505	2.7356e-12	-2.27905e-10	-1.32702
134473319	rs11825830	1.38259e-12	-2.02435	-3.05587e-10	9.63181e-11	-1.34255	-3.05587e-10	1.33912e-12	-2.04136	-3.05587e-10
134473365	rs10894854	1.59107e-12	-0.961719	-0.922178	2.42788e-10	-1.23153	0.813516	1.14806e-12	-1.2038	-0.991494
134473628	rs61908934	3.2699e-12	-1.16354	-3.05587e-10	5.7473e-10	0.443697	-3.05587e-10	1.61931e-12	-1.85137	-3.05587e-10
134473872	rs10750575	4.64591e-13	-2.02613	-1.08877	3.54947e-11	-0.912855	-1.42796	4.41977e-13	-1.95532	-1.19454
134473947	rs7113773	5.53031e-13	-1.74084	-1.1998	2.01808e-10	0.831922	-1.43481	4.50099e-13	-1.86412	-1.26754
134474053	rs73040374	1.38769e-12	-2.02067	-3.05587e-10	1.0737e-10	-1.23393	-3.05587e-10	1.34089e-12	-2.04003	-3.05587e-10
134474169	rs7128409	7.98658e-13	-1.3878	-1.18533	1.18684e-08	4.90893	-1.43749	5.10422e-13	-1.73538	-1.27051
134474364	rs113937925	4.7128e-12	-0.798023	-3.05587e-10	1.23368e-08	3.51014	-3.05587e-10	3.9026e-12	-0.971725	-3.05587e-10
134474445	rs143431378	2.95303e-12	-2.27905e-10	-1.26547	1.32493e-10	-2.27905e-10	-1.02367	3.05534e-12	-2.27905e-10	-1.21648
134474758	rs9988879	4.23504e-13	-1.88837	-1.31913	4.59469e-07	4.87359	2.25404	3.72522e-13	-2.0398	-1.28103
134475308	rs4411286	5.31978e-13	-1.70148	-1.27798	2.43393e-10	1.0124	-1.42792	4.30949e-13	-1.84331	-1.33182
134475339	rs55678025	3.27516e-12	-1.16194	-3.05587e-10	3.76018e-09	2.32202	-3.05587e-10	1.45589e-12	-1.95775	-3.05587e-10
134475491	rs56277140	3.3087e-12	-1.15175	-3.05587e-10	3.84633e-09	2.34467	-3.05587e-10	1.46052e-12	-1.95458	-3.05587e-10
134475495	rs142629826	1.02252e-11	-2.27905e-10	-0.0234519	3.81406e-10	-2.27905e-10	0.0336625	9.16058e-12	-2.27905e-10	-0.118458
134475682	rs4315093	5.43759e-13	-1.72362	-1.23394	2.25542e-10	0.945344	-1.43704	4.33662e-13	-1.86013	-1.30873
134475781	rs6421618	5.44918e-13	-1.72362	-1.23181	2.25612e-10	0.945344	-1.43673	4.32453e-13	-1.86013	-1.31152
134475793	rs7929012	1.37976e-12	-2.02639	-3.05587e-10	9.50488e-11	-1.35581	-3.05587e-10	1.33967e-12	-2.04095	-3.05587e-10
134475837	rs7928820	1.36151e-12	-2.03971	-3.05587e-10	4.84818e-11	-2.02902	-3.05587e-10	1.53631e-12	-1.90399	-3.05587e-10
134476280	rs139372637	2.85605e-12	-2.27905e-10	-1.29886	8.97976e-11	-2.27905e-10	-1.41265	2.87003e-12	-2.27905e-10	-1.27904
134476352	rs61908937	4.53519e-12	-0.836437	-3.05587e-10	6.71357e-08	5.20427	-3.05587e-10	2.06419e-12	-1.60863	-3.05587e-10
134476362	rs7107009	5.05774e-13	-1.74065	-1.28932	1.12077e-06	5.63205	2.38727	3.93446e-13	-2.01798	-1.2482
134476412	rs7106815	5.06427e-13	-1.78036	-1.24832	1.88802e-10	0.765759	-1.43526	4.09291e-13	-1.90232	-1.32437
134476810	rs35705393	2.06696e-12	-1.62223	-3.05587e-10	8.78304e-10	0.86779	-3.05587e-10	2.76834e-12	-1.31512	-3.05587e-10
134476970	rs78340072	5.90202e-12	-0.573009	-3.05587e-10	1.96403e-08	3.97513	-3.05587e-10	4.8116e-12	-0.762337	-3.05587e-10
134477024	rs7118368	4.96235e-13	-1.81724	-1.23177	1.50838e-10	0.543218	-1.43721	3.88459e-13	-1.96737	-1.31157
134477025	rs73040383	1.38115e-12	-2.02538	-3.05587e-10	9.56798e-11	-1.3492	-3.05587e-10	1.33937e-12	-2.04117	-3.05587e-10
134477591	rs7104740	2.02062e-12	-1.6449	-3.05587e-10	1.95935e-10	-0.632421	-3.05587e-10	1.73094e-12	-1.7847	-3.05587e-10
134477767	rs76987945	1.93465e-12	-1.68838	-3.05587e-10	4.93941e-11	-2.01037	-3.05587e-10	1.47753e-12	-1.943	-3.05587e-10
134477854	rs11825064	2.09393e-12	-1.60926	-3.05587e-10	2.30902e-10	-0.468209	-3.05587e-10	2.15347e-12	-1.56629	-3.05587e-10
134477893	rs34669406	4.4829e-12	-0.848033	-3.05587e-10	6.65669e-08	5.19576	-3.05587e-10	2.06803e-12	-1.60677	-3.05587e-10
134477952	rs80266720	4.66936e-12	-0.807282	-3.05587e-10	1.20976e-08	3.49056	-3.05587e-10	3.86923e-12	-0.980312	-3.05587e-10
134477985	rs11820355	3.54333e-12	-1.08324	-3.05587e-10	8.36852e-09	3.12203	-3.05587e-10	2.32758e-12	-1.48854	-3.05587e-10
134478093	rs73040388	1.39641e-12	-2.0144	-3.05587e-10	1.11376e-10	-1.1973	-3.05587e-10	1.34373e-12	-2.03792	-3.05587e-10
134478386	rs78180225	2.74583e-12	-2.27905e-10	-1.33822	1.11064e-10	-2.27905e-10	-1.20009	2.84644e-12	-2.27905e-10	-1.2873
134478435	rs11828056	1.99147e-12	-1.65943	-3.05587e-10	1.90618e-10	-0.65993	-3.05587e-10	1.71085e-12	-1.79637	-3.05587e-10
134478665	rs56296358	2.28917e-12	-1.52012	-3.05587e-10	2.64496e-10	-0.332377	-3.05587e-10	2.09612e-12	-1.59328	-3.05587e-10
134478760	rs67343751	1.37488e-12	-2.02994	-3.05587e-10	6.91828e-11	-1.67345	-3.05587e-10	1.35119e-12	-2.03238	-3.05587e-10
134478830	rs56373923	1.37142e-12	-2.03246	-3.05587e-10	7.2015e-11	-1.63333	-3.05587e-10	1.36245e-12	-2.02408	-3.05587e-10
134478839	rs11828122	1.38461e-12	-2.02289	-3.05587e-10	7.12947e-11	-1.64338	-3.05587e-10	1.37154e-12	-2.01744	-3.05587e-10
134479167	rs117595179	3.20994e-12	-1.18205	-3.05587e-10	6.44491e-10	0.558258	-3.05587e-10	1.49112e-12	-1.93384	-3.05587e-10
134479291	rs1944864	1.16274e-12	-1.08314	-1.11438	1.33515e-07	7.32291	-1.43115	5.12114e-13	-1.7878	-1.21478
134479371	rs1944865	4.29871e-13	-2.03252	-1.16005	3.746e-11	-0.850799	-1.43613	4.10461e-13	-1.97144	-1.2524
134479441	rs78690751	6.28931e-12	-0.509453	-3.05587e-10	2.2321e-08	4.10308	-3.05587e-10	5.10589e-12	-0.702973	-3.05587e-10
134479589	rs61908939	1.29783e-11	0.214973	-3.05587e-10	6.76656e-07	7.51472	-3.05587e-10	5.17877e-12	-0.6888	-3.05587e-10
134479753	rs61908940	1.75838e-12	-1.78391	-3.05587e-10	9.27565e-11	-1.38023	-3.05587e-10	1.45695e-12	-1.95702	-3.05587e-10
134479892	rs4550236	4.86718e-13	-1.90685	-1.16153	1.15279e-11	-2.02999	-1.43545	4.68584e-13	-1.83951	-1.2519
134479900	rs56234949	1.39826e-12	-2.01307	-3.05587e-10	1.12189e-10	-1.19002	-3.05587e-10	1.34441e-12	-2.03741	-3.05587e-10
134480099	rs3017971	5.11226e-13	-1.72819	-1.29105	7.3413e-07	5.18598	2.41026	3.94859e-13	-2.01371	-1.24889
134480264	rs55930649	2.27108e-12	-1.52805	-3.05587e-10	2.01035e-10	-0.606722	-3.05587e-10	2.37605e-12	-1.46793	-3.05587e-10
134480291	rs3017972	5.53011e-13	-1.66354	-1.27714	2.00885e-06	6.11661	2.48626	4.00052e-13	-2.01249	-1.23703
134480516	rs3017973	5.40919e-13	-1.69291	-1.26988	1.81229e-06	5.97808	2.52182	4.00194e-13	-2.02024	-1.22893
134480751	rs76034627	1.38375e-12	-2.02351	-3.05587e-10	4.98689e-11	-2.00081	-3.05587e-10	1.65485e-12	-1.82966	-3.05587e-10
134481001	rs76144535	1.36573e-12	-2.03662	-3.05587e-10	4.78658e-11	-2.0418	-3.05587e-10	1.42703e-12	-1.97777	-3.05587e-10
134481005	rs77786544	1.39945e-12	-2.01223	-3.05587e-10	5.06843e-11	-1.98459	-3.05587e-10	1.71408e-12	-1.79449	-3.05587e-10
134481078	rs3019689	1.44001e-12	-0.994806	-0.988847	1.77893e-10	-1.37697	0.647951	9.76326e-13	-1.3013	-1.05603
134481403	rs3017974	5.89988e-13	-1.83571	-1.04025	2.64696e-09	1.43563	0.53533	4.57742e-13	-2.01151	-1.10331
134481541	rs12365376	2.81981e-12	-1.31164	-3.05587e-10	2.53464e-10	-0.374982	-3.05587e-10	2.25084e-12	-1.52206	-3.05587e-10
134482466	rs1944866	5.22944e-13	-1.74485	-1.25174	1.16873e-11	-2.0169	-1.4348	4.43944e-13	-1.81632	-1.3291
134482493	rs144917586	1.81066e-12	-1.75461	-3.05587e-10	4.80322e-11	-2.03833	-3.05587e-10	2.26012e-12	-1.51795	-3.05587e-10
134482756	rs7113634	4.17811e-13	-1.91378	-1.30725	1.46599e-10	0.499238	-1.42174	3.6614e-13	-1.96988	-1.36822
134482794	rs74442558	6.51696e-12	-0.473895	-3.05587e-10	3.53108e-08	4.56174	-3.05587e-10	4.02303e-12	-0.941331	-3.05587e-10
134482822	rs187521497	2.28032e-12	-1.52399	-3.05587e-10	5.58476e-11	-1.88758	-3.05587e-10	1.81516e-12	-1.73719	-3.05587e-10
134483015	rs9667811	4.18201e-13	-1.91378	-1.30632	1.4659e-10	0.499238	-1.4218	3.66535e-13	-1.96988	-1.36715
134483046	rs112175954	6.51696e-12	-0.473895	-3.05587e-10	3.53108e-08	4.56174	-3.05587e-10	4.02303e-12	-0.941331	-3.05587e-10
134483079	rs58664545	4.23473e-13	-1.90396	-1.30361	1.52907e-10	0.542349	-1.42272	3.69994e-13	-1.96248	-1.36516
134483176	rs57687175	4.2138e-13	-1.90892	-1.30361	1.49639e-10	0.520747	-1.42272	3.6861e-13	-1.96623	-1.36516
134483198	rs61154338	4.23704e-13	-1.90892	-1.29811	1.49376e-10	0.520747	-1.42449	3.7011e-13	-1.96623	-1.3611
134483272	rs78767978	5.79948e-12	-0.590536	-3.05587e-10	1.89547e-08	3.93961	-3.05587e-10	4.73355e-12	-0.778691	-3.05587e-10
134483394	rs3017976	1.22701e-12	-1.17103	-0.972693	1.66957e-10	-1.47508	0.682609	9.80215e-13	-1.31223	-1.04112
134483618	rs12807546	2.12156e-12	-1.59615	-3.05587e-10	9.40118e-10	0.935802	-3.05587e-10	2.86462e-12	-1.28093	-3.05587e-10
134483871	rs3019687	3.98535e-13	-2.00532	-1.26295	2.57584e-07	4.0129	2.536	4.04951e-13	-2.01751	-1.21985
134483904	rs117958217	1.83236e-12	-1.7427	-3.05587e-10	6.37434e-11	-1.75534	-3.05587e-10	2.42922e-12	-1.4458	-3.05587e-10
134483960	rs7118231	2.29748e-12	-1.51649	-3.05587e-10	1.874e-10	-0.676959	-3.05587e-10	2.21823e-12	-1.53666	-3.05587e-10
134484003	rs11223918	2.94793e-12	-2.27905e-10	-1.2672	1.52898e-10	-2.27905e-10	-0.880429	2.81374e-12	-2.27905e-10	-1.29885
134484115	rs117858576	2.56949e-12	-1.4046	-3.05587e-10	1.71747e-10	-0.76418	-3.05587e-10	1.44373e-12	-1.96613	-3.05587e-10
134484141	rs3019686	2.64207e-12	-0.335184	-1.04156	3.1439e-10	-0.674242	0.514675	1.71007e-12	-0.693685	-1.10315
134484246	rs2156701	3.91459e-13	-2.01135	-1.27482	2.28625e-07	3.93196	2.49767	4.0125e-13	-2.01209	-1.23445
134484487	rs4245140	4.08636e-13	-1.92785	-1.31538	1.25358e-10	0.34173	-1.42076	3.70595e-13	-1.95154	-1.37447
134484547	rs2156702	3.93399e-13	-2.01135	-1.26988	2.34214e-07	3.93196	2.52182	4.03469e-13	-2.01209	-1.22893
134484711	rs2156703	4.665e-13	-2.0346	-1.0762	3.45568e-10	-0.52266	0.457647	4.77132e-13	-1.94096	-1.13237
134484992	rs11600468	5.28152e-12	-0.68409	-3.05587e-10	8.45071e-08	5.43439	-3.05587e-10	2.43399e-12	-1.44383	-3.05587e-10
134485021	rs2156704	4.10237e-13	-1.92277	-1.31656	1.41475e-10	0.458627	-1.41671	3.604e-13	-1.97658	-1.37733
134485101	rs2000856	3.96519e-13	-2.0217	-1.25164	2.04254e-07	3.70746	2.60946	4.18255e-13	-2.00154	-1.20349
134485114	rs73041925	1.62679e-12	-1.8617	-3.05587e-10	1.91626e-10	-0.654655	-3.05587e-10	1.48405e-12	-1.93859	-3.05587e-10
134485352	rs3019685	4.69112e-13	-2.03995	-1.06527	3.62323e-10	-0.49676	0.479093	4.82168e-13	-1.93661	-1.12622
134485458	rs2000858	3.99001e-13	-1.89892	-1.36818	1.63651e-10	0.564043	-1.37651	3.57402e-13	-1.95864	-1.40362
134485499	rs2000859	3.99486e-13	-1.89378	-1.3721	1.6789e-10	0.585831	-1.37272	3.57832e-13	-1.95471	-1.40635
134485571	rs78767721	1.41511e-12	-2.0011	-3.05587e-10	5.14569e-11	-1.96946	-3.05587e-10	1.76715e-12	-1.764	-3.05587e-10
134485625	rs67824656	3.98214e-13	-1.89892	-1.37016	1.63959e-10	0.564043	-1.37463	3.5691e-13	-1.95864	-1.405
134485782	rs34061097	5.2919e-12	-0.682127	-3.05587e-10	9.73499e-08	5.57586	-3.05587e-10	2.26847e-12	-1.51426	-3.05587e-10
134485997	rs77854805	1.40882e-12	-2.00555	-3.05587e-10	5.11502e-11	-1.97544	-3.05587e-10	1.74635e-12	-1.77584	-3.05587e-10
134486132	rs61908941	3.66393e-12	-1.04977	-3.05587e-10	4.80733e-09	2.56769	-3.05587e-10	1.51077e-12	-1.92075	-3.05587e-10
134486351	rs74678563	1.61665e-12	-1.86795	-3.05587e-10	8.9326e-10	0.884674	-3.05587e-10	1.71717e-12	-1.79269	-3.05587e-10
134486772	rs76253546	1.45035e-12	-1.9765	-3.05587e-10	5.44912e-11	-1.91216	-3.05587e-10	1.36065e-12	-2.0254	-3.05587e-10
134486796	rs2226891	4.2684e-13	-1.83319	-1.36646	1.48656e-10	0.469952	-1.37852	3.59669e-13	-1.95384	-1.4021
134486859	rs2097112	4.06377e-13	-2.00243	-1.24635	2.9469e-07	4.04951	2.63397	4.13139e-13	-2.01977	-1.19757
134487029	rs11606878	3.92735e-12	-0.980339	-3.05587e-10	5.01427e-09	2.60984	-3.05587e-10	1.52403e-12	-1.91201	-3.05587e-10
134487221	rs56167774	3.94597e-13	-1.96032	-1.31787	1.16915e-10	0.265872	-1.41463	3.51701e-13	-2.00077	-1.37757
134487480	rs11821186	4.39939e-13	-1.86357	-1.30586	1.6326e-10	0.605847	-1.42071	3.71128e-13	-1.95462	-1.36996
134487496	rs143857172	3.40745e-12	-2.27905e-10	-1.12234	1.65045e-10	-2.27905e-10	-0.803983	3.6467e-12	-2.27905e-10	-1.03954
134487605	rs3019684	9.99581e-13	-1.34388	-1.00485	2.15964e-10	-1.10598	0.570886	5.24769e-13	-1.92465	-1.05351
134487653	rs139661099	1.68605e-12	-1.82592	-3.05587e-10	4.94036e-11	-2.01018	-3.05587e-10	1.45502e-12	-1.95835	-3.05587e-10
134488163	rs3019683	4.96934e-13	-2.04074	-1.00686	5.01838e-10	-0.326729	0.634804	4.84575e-13	-1.97889	-1.07896
134488249	rs117527190	2.27987e-12	-1.52419	-3.05587e-10	4.79962e-11	-2.03908	-3.05587e-10	1.62344e-12	-1.84882	-3.05587e-10
134488572	rs2097113	3.86875e-13	-1.99507	-1.30289	1.00282e-08	1.00102	2.30193	4.89811e-13	-1.77884	-1.26826
134488595	rs7950440	5.00732e-13	-2.02931	-1.01068	4.01908e-10	-0.530974	0.616993	5.01741e-13	-1.94022	-1.08282
134488644	rs2097114	3.87172e-13	-1.97286	-1.32433	6.36707e-09	0.668568	2.18012	4.65634e-13	-1.80853	-1.28919
134488690	rs3019682	4.95185e-13	-2.03405	-1.01708	4.24269e-10	-0.472163	0.612328	4.91806e-13	-1.95477	-1.08827
134489259	rs77025955	6.09153e-12	-0.541404	-3.05587e-10	2.09341e-08	4.03893	-3.05587e-10	4.9557e-12	-0.732828	-3.05587e-10
134489279	rs3017978	4.96241e-13	-2.02767	-1.02133	3.96732e-10	-0.548395	0.621452	4.98688e-13	-1.93564	-1.0935
134489717	rs3019681	4.90085e-13	-2.03538	-1.0261	4.32129e-10	-0.452305	0.610826	4.84888e-13	-1.95937	-1.09784
134489902	rs138447219	3.78962e-12	-2.27905e-10	-1.01604	1.24811e-10	-2.27905e-10	-1.08341	3.61807e-12	-2.27905e-10	-1.04743
134490000	rs3019680	4.1215e-13	-1.97019	-1.26448	2.13419e-07	3.75724	2.60357	3.99402e-13	-2.02899	-1.22216
134490077	rs3019679	4.7645e-13	-2.03863	-1.05107	4.33921e-10	-0.391972	0.554632	4.6788e-13	-1.97242	-1.12049
134490127	rs3019678	2.0513e-12	-0.588552	-1.04128	2.68998e-10	-0.892277	0.576778	1.25469e-12	-0.994859	-1.11162
134490169	rs111912033	1.56381e-12	-1.90118	-3.05587e-10	5.82034e-11	-1.84626	-3.05587e-10	2.18579e-12	-1.55139	-3.05587e-10
134490388	rs3017979	2.18443e-12	-0.535581	-1.03137	2.77079e-10	-0.88495	0.599052	1.13654e-12	-1.10276	-1.10262
134490523	rs117235040	1.82695e-12	-1.74566	-3.05587e-10	6.35592e-11	-1.75823	-3.05587e-10	2.41909e-12	-1.44997	-3.05587e-10
134490531	rs142370288	3.43694e-12	-2.27905e-10	-1.11372	1.45589e-10	-2.27905e-10	-0.929415	3.47425e-12	-2.27905e-10	-1.08799
134490599	rs3019677	4.81598e-13	-2.03767	-1.04128	4.3475e-10	-0.41221	0.576778	4.74049e-13	-1.96819	-1.11162
134490641	rs2000860	4.13758e-13	-1.94651	-1.28427	3.13494e-11	-1.05814	-1.40687	3.93507e-13	-1.90125	-1.36478
134490687	rs3019676	4.48862e-13	-2.03405	-1.11529	3.1894e-10	-0.472163	0.326964	4.59357e-13	-1.95477	-1.15653
134490977	rs4937922	3.90687e-13	-1.98397	-1.30418	3.61779e-11	-0.918196	-1.40356	3.78918e-13	-1.94774	-1.35606
134490998	rs3019675	4.45578e-13	-2.0326	-1.12409	3.06312e-10	-0.491893	0.306296	4.57757e-13	-1.95004	-1.16474
134491299	rs139884218	2.8798e-12	-1.29058	-3.05587e-10	6.24031e-11	-1.77659	-3.05587e-10	1.38653e-12	-2.00657	-3.05587e-10
134491369	rs3019674	4.42896e-13	-2.03405	-1.12867	3.09052e-10	-0.472163	0.295468	4.53657e-13	-1.95477	-1.16901
134491488	rs3019673	4.42896e-13	-2.03405	-1.12867	3.09052e-10	-0.472163	0.295468	4.53657e-13	-1.95477	-1.16901
134491664	rs79071997	1.3861e-12	-2.02181	-3.05587e-10	1.02735e-10	-1.27805	-3.05587e-10	1.38741e-12	-2.00593	-3.05587e-10
134492106	rs75617828	1.35863e-12	-2.04183	-3.05587e-10	4.80801e-11	-2.03734	-3.05587e-10	1.4877e-12	-1.93613	-3.05587e-10
134492509	rs3017980	4.71905e-13	-2.03804	-1.06124	4.15756e-10	-0.411561	0.531457	4.63025e-13	-1.97364	-1.1297
134492540	rs140309251	2.16026e-12	-1.57808	-3.05587e-10	5.74526e-11	-1.85924	-3.05587e-10	1.86791e-12	-1.70855	-3.05587e-10
134492684	rs3019672	4.60051e-13	-2.04157	-1.08316	4.46899e-10	-0.323976	0.516106	4.50547e-13	-1.98575	-1.14491
134492920	rs3017982	4.16324e-13	-2.0333	-1.1913	2.69694e-10	-0.489307	0.176392	4.29854e-13	-1.9566	-1.22108
134493110	rs2187463	2.04583e-12	-0.460785	-1.17172	2.0374e-10	-0.819288	0.225931	1.09107e-12	-1.04351	-1.20269
134493127	rs2187464	4.22918e-13	-2.03013	-1.17875	2.67199e-10	-0.528429	0.20622	4.38522e-13	-1.94712	-1.21059
134493161	rs2187465	1.72867e-12	-0.633511	-1.16744	2.06378e-10	-0.817082	0.236591	1.04021e-12	-1.09527	-1.19868
134493327	rs2156705	4.53372e-13	-2.03597	-1.10338	3.76489e-10	-0.449678	0.470365	4.52459e-13	-1.96558	-1.16085
134493688	rs79185239	5.65377e-12	-0.615981	-3.05587e-10	1.46027e-08	3.67876	-3.05587e-10	4.35773e-12	-0.861415	-3.05587e-10
134493977	rs3017983	4.44193e-13	-2.03813	-1.12167	4.36069e-10	-0.258715	0.426312	4.46811e-13	-1.96152	-1.17747
134494054	rs3019671	3.68247e-13	-2.01232	-1.33499	8.47902e-09	0.944309	2.19084	4.09556e-13	-1.9258	-1.30025
134494068	rs11223920	4.55525e-12	-0.832024	-3.05587e-10	7.83299e-10	0.753312	-3.05587e-10	2.60072e-12	-1.37758	-3.05587e-10
134494188	rs56275520	6.11184e-12	-0.538076	-3.05587e-10	1.69143e-07	6.1283	-3.05587e-10	2.48622e-12	-1.4226	-3.05587e-10
134494462	rs140012583	2.62876e-12	-2.27905e-10	-1.38179	9.32179e-11	-2.27905e-10	-1.37526	2.50642e-12	-2.27905e-10	-1.41451
134494468	rs3019670	6.39989e-13	-1.76856	-1.02605	4.23335e-08	4.0936	0.64953	4.80303e-13	-1.97659	-1.09012
134494910	rs58623219	3.98852e-12	-0.964883	-3.05587e-10	6.33497e-09	2.84364	-3.05587e-10	2.83741e-12	-1.29048	-3.05587e-10
134494968	rs12799142	7.16112e-12	-0.379638	-3.05587e-10	2.43416e-07	6.49232	-3.05587e-10	2.75621e-12	-1.31951	-3.05587e-10
134495011	rs3017984	2.45515e-12	-0.304322	-1.14579	2.49337e-10	-0.681257	0.289859	1.267e-12	-0.918422	-1.17829
134495250	rs73596940	3.83944e-12	-1.00298	-3.05587e-10	5.839e-09	2.76211	-3.05587e-10	2.7487e-12	-1.32224	-3.05587e-10
134495285	rs73596941	3.91293e-12	-0.984018	-3.05587e-10	6.08138e-09	2.80278	-3.05587e-10	2.79246e-12	-1.30644	-3.05587e-10
134495764	rs3019669	1.96706e-12	-0.511971	-1.15979	2.04044e-10	-0.826613	0.234747	1.15679e-12	-0.990425	-1.1973
134495874	rs3019668	1.89678e-12	-0.54103	-1.16712	1.99359e-10	-0.852497	0.237404	1.12807e-12	-1.01449	-1.19837
134496258	rs2000861	6.08759e-12	-0.542051	-3.05587e-10	2.21905e-08	4.09722	-3.05587e-10	3.23117e-12	-1.16052	-3.05587e-10
134496330	rs61393915	3.73719e-12	-1.02997	-3.05587e-10	5.72448e-09	2.7423	-3.05587e-10	2.72687e-12	-1.33021	-3.05587e-10
134496459	rs2000862	2.25746e-12	-0.263717	-1.27035	9.43208e-07	9.2748	-1.42796	7.21957e-13	-1.31044	-1.34871
134496674	rs3019667	5.63814e-13	-1.66747	-1.25386	1.93536e-05	8.26776	2.60042	4.23943e-13	-1.978	-1.21352
134496895	rs80332462	7.3548e-12	-0.352952	-3.05587e-10	3.04203e-08	4.41266	-3.05587e-10	5.91167e-12	-0.556439	-3.05587e-10
134496974	rs79389752	7.60875e-12	-0.319005	-3.05587e-10	3.25024e-08	4.47886	-3.05587e-10	6.10296e-12	-0.524593	-3.05587e-10
134498065	rs1944879	4.17072e-13	-1.95331	-1.26949	3.12383e-11	-1.03576	-1.4328	4.02404e-13	-1.90954	-1.33413
134498120	rs1944878	2.34147e-12	-0.47014	-1.02738	3.47327e-10	-0.772218	0.71228	1.66841e-12	-0.740559	-1.08093
134498385	rs1944877	4.7515e-12	0.258181	-1.04802	4.26066e-10	-0.536574	0.680966	3.34331e-12	-0.0280362	-1.09837
134498637	rs72653411	4.32116e-13	-1.94159	-1.24578	2.99829e-11	-1.0737	-1.43587	4.16074e-13	-1.89528	-1.31498
134498639	rs117893360	3.22543e-12	-2.27905e-10	-1.17724	1.50295e-10	-2.27905e-10	-0.897601	3.33313e-12	-2.27905e-10	-1.12945
134499106	rs7122771	1.00807e-12	-0.984237	-1.35603	6.51565e-07	8.87013	-1.3932	4.59961e-13	-1.72317	-1.38681
134500531	rs3019638	4.33441e-13	-1.94694	-1.23736	4.26864e-06	6.59201	2.76459	4.05616e-13	-2.03681	-1.19891
134500536	rs11603590	7.61203e-12	-0.318574	-3.05587e-10	2.79342e-07	6.62999	-3.05587e-10	2.86996e-12	-1.27907	-3.05587e-10
134500922	rs7115305	1.78049e-12	-0.398919	-1.3725	6.33077e-07	8.83491	-1.38677	5.65318e-13	-1.49269	-1.41104
134501177	rs7115692	6.69468e-11	1.85559	-3.05587e-10	0.00353525	16.0758	-3.05587e-10	1.0313e-11	4.05098e-05	-3.05587e-10
134501203	rs10894855	4.00597e-13	-1.85857	-1.40453	1.98623e-06	6.64792	1.94363	3.38694e-13	-2.0418	-1.37423
134501719	rs144701259	1.44677e-12	-1.97897	-3.05587e-10	4.78727e-11	-2.04166	-3.05587e-10	2.02165e-12	-1.62945	-3.05587e-10
134501763	rs3019639	5.63417e-13	-1.50317	-1.41887	6.21811e-10	-1.22873	1.75116	9.54698e-13	-0.966063	-1.41366
134501885	rs3019640	6.48386e-13	-1.35335	-1.42822	0.0110838	15.521	1.69754	3.29075e-13	-2.02227	-1.42256
134502040	rs3019641	3.66222e-13	-1.92673	-1.42609	1.52719e-06	6.6048	1.72394	3.6268e-13	-1.92586	-1.42174
134502090	rs78655969	1.36971e-12	-2.03371	-3.05587e-10	4.80835e-11	-2.03726	-3.05587e-10	1.38545e-12	-2.00734	-3.05587e-10
134502223	rs7119913	3.90505e-12	-0.986034	-3.05587e-10	2.98879e-08	4.395	-3.05587e-10	3.28104e-12	-1.14521	-3.05587e-10
134502285	rs3019642	3.72552e-13	-1.90799	-1.42769	2.66987e-06	7.09498	1.79236	3.54401e-13	-1.94695	-1.42374
134502422	rs77630771	1.37012e-12	-2.0334	-3.05587e-10	4.80727e-11	-2.03749	-3.05587e-10	1.38459e-12	-2.00796	-3.05587e-10
134502530	rs3017970	5.99979e-13	-1.42897	-1.43019	6.06534e-10	-1.24659	1.74414	1.02836e-12	-0.878663	-1.42674
134502649	rs3017969	3.43729e-13	-1.9812	-1.435	8.94657e-07	6.17326	1.62073	4.03332e-13	-1.80855	-1.43281
134502656	rs77708699	1.36971e-12	-2.03371	-3.05587e-10	4.80835e-11	-2.03726	-3.05587e-10	1.38545e-12	-2.00734	-3.05587e-10
134503079	rs3017968	3.44226e-13	-1.98457	-1.43019	9.72786e-07	6.13357	1.74414	4.08536e-13	-1.80181	-1.42674
134503242	rs3019643	3.46497e-13	-1.98457	-1.42362	9.91243e-07	6.13357	1.76294	4.11764e-13	-1.80181	-1.41887
134503875	rs3019644	3.63498e-13	-1.93345	-1.42684	2.19885e-06	6.87494	1.8183	3.63224e-13	-1.92305	-1.42305
134503922	rs6590752	2.661e-12	-1.3696	-3.05587e-10	6.59292e-09	2.88355	-3.05587e-10	2.06928e-12	-1.60616	-3.05587e-10
134504018	rs4936242	6.68792e-13	-1.32506	-1.42553	5.98473e-10	-1.35626	1.84044	1.191e-12	-0.737039	-1.42154
134504060	rs4343039	6.9039e-13	-1.29815	-1.42065	0.0237715	16.0403	1.94124	3.42251e-13	-1.99131	-1.41427
134504133	rs4937923	6.57298e-13	-1.34669	-1.42123	6.6795e-10	-1.31212	1.90613	1.06026e-12	-0.858229	-1.41663
134504134	rs4937924	6.50086e-13	-1.36418	-1.41477	6.70876e-10	-1.29398	1.89236	1.04398e-12	-0.881086	-1.40924
134504148	rs144572213	1.35865e-12	-2.04181	-3.05587e-10	4.91352e-11	-2.01563	-3.05587e-10	1.44766e-12	-1.96342	-3.05587e-10
134504235	rs148455696	2.55127e-12	-2.27905e-10	-1.41171	1.10111e-10	-2.27905e-10	-1.20871	2.49717e-12	-2.27905e-10	-1.41821
134504239	rs4466855	5.95998e-13	-1.44055	-1.42527	0.00761091	14.9713	1.87131	3.24649e-13	-2.03863	-1.41975
134504278	rs4545574	6.69657e-13	-1.33753	-1.41176	0.0165068	15.5624	2.05441	3.40871e-13	-2.00562	-1.404
134504398	rs4529891	3.31244e-13	-2.02926	-1.42395	5.2161e-08	3.05943	1.89246	3.88376e-13	-1.86098	-1.41816
134504584	rs3017967	5.8966e-13	-1.4536	-1.42291	0.00811664	14.9987	1.90826	3.26456e-13	-2.03589	-1.41694
134504614	rs2187466	5.97218e-13	-1.44086	-1.42291	0.00868993	15.067	1.90826	3.26894e-13	-2.03455	-1.41694
134504774	rs76516420	1.35867e-12	-2.0418	-3.05587e-10	4.89869e-11	-2.01865	-3.05587e-10	1.44001e-12	-1.96871	-3.05587e-10
134504819	rs3017966	5.39338e-13	-1.57757	-1.38815	0.00539669	14.2043	2.29457	3.37777e-13	-2.04042	-1.37832
134504859	rs3019645	6.29825e-13	-1.43859	-1.37203	0.0170569	15.2238	2.4258	3.47468e-13	-2.02967	-1.36078
134504867	rs75686794	1.35864e-12	-2.04182	-3.05587e-10	4.90361e-11	-2.01765	-3.05587e-10	1.44257e-12	-1.96694	-3.05587e-10
134505056	rs3019646	5.43484e-13	-1.5562	-1.40186	0.00491495	14.2384	2.16698	3.32467e-13	-2.04115	-1.39343
134505063	rs75762143	2.10393e-12	-1.6045	-3.05587e-10	6.25424e-11	-1.77436	-3.05587e-10	1.56788e-12	-1.88364	-3.05587e-10
134505118	rs77167303	7.68589e-12	-2.27905e-10	-0.308918	2.63993e-10	-2.27905e-10	-0.334281	7.55731e-12	-2.27905e-10	-0.310852
134505134	rs3019647	7.0728e-13	-1.28864	-1.40599	7.4743e-10	-1.39098	2.09742	1.27767e-12	-0.688063	-1.40026
134505510	rs12788924	6.17892e-12	-0.527161	-3.05587e-10	2.45746e-07	6.50185	-3.05587e-10	2.13915e-12	-1.57296	-3.05587e-10
134505804	rs7106125	3.09541e-11	1.0842	-3.05587e-10	0.00168557	15.3352	-3.05587e-10	6.57041e-12	-0.45079	-3.05587e-10
134505872	rs3019648	8.51034e-13	-1.12312	-1.38649	7.21158e-10	-1.61038	2.28103	1.25369e-12	-0.733685	-1.37359
134506052	rs3019649	6.148e-13	-1.47742	-1.35735	0.0133287	14.8694	2.53355	3.50063e-13	-2.03806	-1.34495
134506483	rs3019650	8.31477e-13	-1.18706	-1.3458	1.14928e-09	-1.44698	2.58367	1.3865e-12	-0.670373	-1.33621
134506955	rs3017965	6.97635e-13	-1.4758	-1.23257	0.00695442	14.6744	2.07808	3.90016e-13	-2.04087	-1.23406
134507055	rs7939984	1.48927e-12	-1.95001	-3.05587e-10	5.30341e-11	-1.93927	-3.05587e-10	1.33864e-12	-2.04171	-3.05587e-10
134507171	rs7940245	6.22226e-12	-0.520172	-3.05587e-10	1.14686e-07	5.73975	-3.05587e-10	2.00125e-12	-1.6396	-3.05587e-10
134507329	rs949113	1.82782e-12	-1.74518	-3.05587e-10	4.78737e-11	-2.04164	-3.05587e-10	1.52539e-12	-1.91112	-3.05587e-10
134507376	rs114464315	1.43314e-12	-1.98843	-3.05587e-10	5.37192e-11	-1.92643	-3.05587e-10	1.35046e-12	-2.03292	-3.05587e-10
134507408	rs3017964	7.29317e-13	-1.24702	-1.41694	6.06544e-10	-1.51791	2.01549	1.04613e-12	-0.882394	-1.40588
134507482	rs949112	6.16126e-13	-1.41424	-1.41836	0.0107866	15.1743	2.01712	3.31115e-13	-2.03001	-1.40864
134507623	rs3019651	6.09374e-13	-1.42928	-1.41434	0.0108539	15.1285	2.06907	3.32198e-13	-2.03323	-1.40217
134507926	rs949111	5.87177e-13	-1.46494	-1.41579	0.00913738	14.9374	2.08802	3.29355e-13	-2.03698	-1.40701
134507993	rs117388701	2.70785e-12	-2.27905e-10	-1.35215	1.14314e-10	-2.27905e-10	-1.17125	2.68781e-12	-2.27905e-10	-1.34464
134508150	rs78588320	2.57401e-12	-2.27905e-10	-1.40284	9.25568e-11	-2.27905e-10	-1.38238	2.6287e-12	-2.27905e-10	-1.36688
134508438	rs3017963	8.25639e-13	-1.15736	-1.38255	8.45789e-10	-1.47129	2.30136	1.39258e-12	-0.632821	-1.36939
134508966	rs3019652	5.65684e-13	-1.53235	-1.38567	0.00745462	14.5296	2.29232	3.39681e-13	-2.04091	-1.3722
134509305	rs60121522	1.7464e-11	0.51184	-3.05587e-10	0.000293478	13.5871	-3.05587e-10	4.24928e-12	-0.886617	-3.05587e-10
134509603	rs3019653	1.37678e-12	-2.02856	-3.05587e-10	6.14717e-11	-1.79163	-3.05587e-10	2.44747e-12	-1.43831	-3.05587e-10
134509641	rs3019654	5.40452e-13	-1.55862	-1.40503	0.00652099	14.4759	2.21214	3.319e-13	-2.04183	-1.39446
134509727	rs80265266	4.97872e-12	-0.743132	-3.05587e-10	3.62511e-08	4.58802	-3.05587e-10	3.65308e-12	-1.0378	-3.05587e-10
134510022	rs77886449	2.70712e-12	-1.35242	-3.05587e-10	8.98343e-10	0.890349	-3.05587e-10	1.79811e-12	-1.74663	-3.05587e-10
134510309	rs3018015	5.37667e-13	-1.56872	-1.4001	0.00691566	14.4517	2.29517	3.33785e-13	-2.04178	-1.38884
134510563	rs3019655	3.82583e-13	-1.87218	-1.43693	2.82261e-11	-1.89046	-0.679491	5.44154e-13	-1.51186	-1.43003
134510741	rs3019656	5.41014e-13	-1.56872	-1.3939	0.00734139	14.4517	2.35491	3.36144e-13	-2.04178	-1.3818
134510864	rs61910765	4.75021e-12	-0.790116	-3.05587e-10	1.28788e-08	3.55314	-3.05587e-10	1.62041e-12	-1.85069	-3.05587e-10
134511210	rs11223922	5.80474e-13	-1.48242	-1.40979	3.42935e-11	-1.42094	-0.954307	4.88374e-13	-1.67832	-1.37172
134511261	rs3018014	5.38855e-13	-1.56872	-1.39789	0.00699022	14.4517	2.3059	3.33569e-13	-2.04178	-1.38949
134511647	rs3019657	5.93035e-13	-1.46567	-1.40514	1.04473e-09	-1.13778	2.17909	8.86276e-13	-1.05446	-1.39964
134512159	rs77092254	4.02368e-12	-0.956108	-3.05587e-10	2.92174e-08	4.37232	-3.05587e-10	3.18791e-12	-1.174	-3.05587e-10
134512228	rs78781241	1.53351e-12	-1.92075	-3.05587e-10	4.845e-11	-2.02967	-3.05587e-10	2.31241e-12	-1.49508	-3.05587e-10
134512290	rs73596977	3.6702e-12	-1.04806	-3.05587e-10	2.56085e-08	4.24048	-3.05587e-10	3.09899e-12	-1.20229	-3.05587e-10
134512385	rs80169340	1.55518e-12	-1.90671	-3.05587e-10	4.86788e-11	-2.02496	-3.05587e-10	2.38138e-12	-1.46569	-3.05587e-10
134512646	rs67161990	1.48678e-12	-1.95169	-3.05587e-10	2.52857e-10	-0.377377	-3.05587e-10	1.55153e-12	-1.89413	-3.05587e-10
134512715	rs3018013	5.25793e-13	-1.60106	-1.3901	0.00619297	14.2579	2.37854	3.36518e-13	-2.04153	-1.38094
134512956	rs3019658	4.3542e-13	-1.74238	-1.43737	2.6194e-11	-1.97746	-0.667218	6.74391e-13	-1.2965	-1.43082
134512957	rs3018012	4.35564e-13	-1.74238	-1.43704	2.58308e-11	-1.97746	-0.681179	6.75325e-13	-1.2965	-1.42943
134513044	rs11223923	5.92205e-13	-1.4612	-1.41101	3.33781e-11	-1.44289	-0.95941	4.95889e-13	-1.66117	-1.3736
134513162	rs11223924	5.86486e-13	-1.47212	-1.40979	3.39265e-11	-1.4317	-0.954307	4.92452e-13	-1.67	-1.37172
134513438	rs11223925	5.45183e-13	-1.54753	-1.40741	3.72426e-11	-1.34821	-0.944536	4.65275e-13	-1.73041	-1.36808
134513448	rs3019659	5.46649e-13	-1.56872	-1.38353	0.00795863	14.4517	2.43564	3.38845e-13	-2.04178	-1.3738
134513571	rs77914414	4.2494e-12	-0.901527	-3.05587e-10	3.33304e-08	4.50402	-3.05587e-10	3.34756e-12	-1.12513	-3.05587e-10
134514080	rs11824296	1.59845e-11	0.423318	-3.05587e-10	0.000184988	13.1256	-3.05587e-10	3.77885e-12	-1.00395	-3.05587e-10
134514282	rs949110	5.07048e-13	-1.62585	-1.4016	0.00423569	13.9918	2.26485	3.37715e-13	-2.02711	-1.39181
134514575	rs79399259	3.05393e-12	-2.27905e-10	-1.23188	1.32565e-10	-2.27905e-10	-1.02313	2.99252e-12	-2.27905e-10	-1.23725
134514669	rs11600381	7.72626e-12	-0.303679	-3.05587e-10	2.22166e-07	6.40098	-3.05587e-10	2.19681e-12	-1.54636	-3.05587e-10
134514679	rs3018011	3.44941e-13	-1.97586	-1.43682	2.69655e-11	-1.92753	-0.68811	4.46659e-13	-1.71063	-1.42869
134514747	rs3018010	1.43531e-12	-1.98693	-3.05587e-10	6.19531e-11	-1.78383	-3.05587e-10	2.21153e-12	-1.53968	-3.05587e-10
134515510	rs3018009	1.41016e-12	-0.567061	-1.43754	0.000167908	13.6653	-0.636591	4.95905e-13	-1.5997	-1.43504
134515724	rs3019660	3.42347e-13	-1.98365	-1.43659	2.71497e-11	-1.91672	-0.692114	4.38644e-13	-1.72838	-1.42906
134515806	rs7126414	1.41315e-12	-2.00248	-3.05587e-10	1.20886e-10	-1.11535	-3.05587e-10	1.47549e-12	-1.94438	-3.05587e-10
134515899	rs61910767	4.87424e-12	-0.764341	-3.05587e-10	1.16045e-07	5.75153	-3.05587e-10	1.8476e-12	-1.71948	-3.05587e-10
134516063	rs184832932	4.07427e-12	-0.943613	-3.05587e-10	1.26729e-10	-1.06815	-3.05587e-10	3.45707e-12	-1.09295	-3.05587e-10
134516348	rs3019661	3.41442e-13	-1.98552	-1.43737	2.79115e-11	-1.91394	-0.667218	4.35968e-13	-1.73274	-1.43082
134516413	rs67296766	1.50935e-12	-1.93662	-3.05587e-10	2.69255e-10	-0.314545	-3.05587e-10	1.58149e-12	-1.875	-3.05587e-10
134516427	rs3018008	3.41442e-13	-1.98552	-1.43737	2.79115e-11	-1.91394	-0.667218	4.35968e-13	-1.73274	-1.43082
134516440	rs76146326	5.4053e-12	-0.660924	-3.05587e-10	3.11507e-10	-0.16878	-3.05587e-10	2.08549e-12	-1.59837	-3.05587e-10
134516789	rs61910768	5.02678e-12	-0.733524	-3.05587e-10	1.80446e-08	3.8904	-3.05587e-10	1.6691e-12	-1.82108	-3.05587e-10
134517052	rs3018007	3.40201e-13	-1.98889	-1.43763	3.30214e-11	-1.7658	-0.647244	4.62588e-13	-1.67193	-1.43235
134517234	rs73041988	5.83934e-12	-0.583686	-3.05587e-10	1.79721e-07	6.18896	-3.05587e-10	2.02913e-12	-1.62576	-3.05587e-10
134517478	rs11223926	5.82809e-13	-1.48604	-1.40216	3.90576e-11	-1.32119	-0.92398	4.4433e-13	-1.78432	-1.36023
134517639	rs76857718	1.49598e-12	-1.94553	-3.05587e-10	5.8886e-11	-1.8346	-3.05587e-10	1.36492e-12	-2.02227	-3.05587e-10
134517903	rs74765580	3.49471e-12	-1.09705	-3.05587e-10	4.215e-08	4.73879	-3.05587e-10	4.6367e-12	-0.799363	-3.05587e-10
134518738	rs3019662	4.61992e-13	-1.89493	-1.22559	9.72552e-08	2.25597	3.31892	7.97454e-13	-1.35714	-1.20255
134518868	rs12806052	5.00447e-12	-0.737972	-3.05587e-10	1.01501e-07	5.61762	-3.05587e-10	1.82954e-12	-1.7293	-3.05587e-10
134519606	rs2226892	6.13863e-13	-1.47489	-1.3614	0.0473758	16.0624	2.6088	3.62797e-13	-1.99736	-1.34991
134519653	rs7117773	1.05191e-11	0.00488624	-3.05587e-10	0.000225532	13.3238	-3.05587e-10	4.34218e-12	-0.864991	-3.05587e-10
134520403	rs7121394	1.19599e-11	0.133253	-3.05587e-10	0.000225162	13.3221	-3.05587e-10	4.63005e-12	-0.800799	-3.05587e-10
134520818	rs61910769	3.52695e-13	-2.02546	-1.365	1.98548e-11	-2.04179	-0.879973	5.36715e-13	-1.58112	-1.37454
134521015	rs7946593	1.2093e-11	0.144327	-3.05587e-10	0.000306976	13.6321	-3.05587e-10	4.77214e-12	-0.770573	-3.05587e-10
134521051	rs3019663	6.00278e-13	-1.50957	-1.34909	0.0423647	15.8638	2.69555	3.64196e-13	-2.00668	-1.33675
134521301	rs11532042	5.47287e-13	-1.55709	-1.39399	3.99461e-11	-1.33679	-0.885887	4.71299e-13	-1.73799	-1.34764
134521476	rs11821359	1.23324e-11	0.163929	-3.05587e-10	0.000323494	13.6845	-3.05587e-10	4.84406e-12	-0.755615	-3.05587e-10
134522365	rs115112203	1.50153e-12	-1.94182	-3.05587e-10	5.92058e-11	-1.82918	-3.05587e-10	1.36722e-12	-2.02059	-3.05587e-10
134522597	rs35025195	5.00709e-12	-0.737449	-3.05587e-10	1.23989e-07	5.81774	-3.05587e-10	1.87286e-12	-1.7059	-3.05587e-10
134523498	rs3018005	9.75161e-13	-0.938041	-1.43542	0.000272555	14.0753	-0.562143	4.02466e-13	-1.80601	-1.43751
134523500	rs3018004	1.00784e-12	-0.904479	-1.43602	0.000302603	14.2028	-0.5851	4.08997e-13	-1.79036	-1.43706
134524351	rs61910771	6.18551e-12	-0.526095	-3.05587e-10	4.36278e-08	4.77325	-3.05587e-10	1.65825e-12	-1.82761	-3.05587e-10
134524430	rs78180382	3.07002e-12	-2.27905e-10	-1.22662	1.33555e-10	-2.27905e-10	-1.01569	3.00808e-12	-2.27905e-10	-1.23207
134524449	rs11603151	1.74821e-12	-0.441009	-1.3487	0.00457739	17.1075	-0.773291	7.80737e-13	-1.29504	-1.28584
134524633	rs117801553	2.90122e-12	-1.28317	-3.05587e-10	4.9716e-11	-2.00388	-3.05587e-10	1.74304e-12	-1.77774	-3.05587e-10
134524663	rs3018003	6.57954e-13	-1.41324	-1.35368	0.0820144	16.5758	2.64412	3.73765e-13	-1.97336	-1.34414
134524879	rs73041997	1.68628e-12	-1.82578	-3.05587e-10	4.80591e-11	-2.03777	-3.05587e-10	1.56783e-12	-1.88368	-3.05587e-10
134525273	rs34407612	9.11323e-12	-0.138577	-3.05587e-10	6.08746e-07	7.40895	-3.05587e-10	2.28376e-12	-1.50755	-3.05587e-10
134525406	rs3019664	5.99383e-13	-1.42868	-1.43148	2.21762e-11	-2.03916	-0.772023	1.24813e-12	-0.694956	-1.41676
134525509	rs68085330	1.35886e-12	-2.04165	-3.05587e-10	5.2566e-11	-1.94813	-3.05587e-10	1.63645e-12	-1.84084	-3.05587e-10
134525634	rs3019665	1.05173e-12	-0.860835	-1.43704	0.000172757	13.671	-0.613814	3.99907e-13	-1.81384	-1.43605
134525648	rs11223927	6.33502e-13	-1.42977	-1.37503	3.6852e-11	-1.47181	-0.831482	5.65427e-13	-1.58156	-1.32198
134525680	rs181269440	2.95687e-12	-2.27905e-10	-1.26417	8.94584e-11	-2.27905e-10	-1.41643	2.72968e-12	-2.27905e-10	-1.32918
134525953	rs74341855	2.95139e-12	-1.26603	-3.05587e-10	2.79255e-08	4.32709	-3.05587e-10	3.73808e-12	-1.0148	-3.05587e-10
134526280	rs3018001	6.91816e-13	-1.2793	-1.43744	0.000373464	12.761	1.06708	4.39301e-13	-1.71889	-1.43704
134526951	rs112667605	2.48613e-12	-2.27905e-10	-1.43758	9.11239e-11	-2.27905e-10	-1.39798	2.44914e-12	-2.27905e-10	-1.43763
134526983	rs114529218	5.80956e-13	-1.51632	-1.37507	4.16098e-11	-1.35026	-0.831609	4.97341e-13	-1.70981	-1.32204
134527421	rs11223928	6.79268e-13	-1.38054	-1.35451	0.117647	16.9227	2.65806	3.7736e-13	-1.96539	-1.34253
134527562	rs1123501	4.31031e-13	-1.75226	-1.43762	2.73348e-11	-1.9378	-0.664241	6.2191e-13	-1.37513	-1.4332
134527609	rs76472145	2.97352e-12	-1.25856	-3.05587e-10	2.85286e-08	4.34846	-3.05587e-10	3.77033e-12	-1.0062	-3.05587e-10
134528286	rs75113790	2.88193e-12	-1.28984	-3.05587e-10	2.60743e-08	4.2585	-3.05587e-10	3.63693e-12	-1.04223	-3.05587e-10
134528720	rs73044012	1.17566e-11	0.116113	-3.05587e-10	4.39468e-08	4.78053	-3.05587e-10	9.39e-12	-0.0937215	-3.05587e-10
134528873	rs60471450	5.68796e-13	-1.52813	-1.38441	3.95442e-11	-1.37079	-0.861999	4.88984e-13	-1.71498	-1.33382
134529205	rs35032478	1.83756e-12	-1.73986	-3.05587e-10	3.54763e-10	-0.0387525	-3.05587e-10	2.06374e-12	-1.60885	-3.05587e-10
134529499	rs3019637	7.34854e-13	-1.25423	-1.40216	8.29361e-10	-1.36482	2.17527	9.48581e-13	-0.987247	-1.39891
134530076	rs118027393	2.52691e-12	-2.27905e-10	-1.42131	9.98972e-11	-2.27905e-10	-1.30606	2.51471e-12	-2.27905e-10	-1.41121
134530291	rs3017987	5.20681e-13	-1.60639	-1.39453	0.0158378	15.3227	2.25279	3.34632e-13	-2.03535	-1.39275
134530396	rs74856908	5.72687e-13	-1.51334	-1.39238	3.78561e-11	-1.38746	-0.888947	4.89258e-13	-1.70316	-1.34508
134530726	rs999786	5.27237e-13	-1.59779	-1.39062	0.019221	15.4808	2.28828	3.36588e-13	-2.03351	-1.38876
134531267	rs999785	5.35676e-13	-1.57664	-1.39588	0.0208932	15.6123	2.24016	3.35827e-13	-2.0304	-1.39413
134531294	rs73044019	1.42985e-12	-1.99074	-3.05587e-10	9.9625e-11	-1.30879	-3.05587e-10	1.35422e-12	-2.03014	-3.05587e-10
134531587	rs117958245	3.66494e-12	-2.27905e-10	-1.04949	1.65616e-10	-2.27905e-10	-0.800532	3.6729e-12	-2.27905e-10	-1.03238
134531636	rs3017988	5.43794e-13	-1.5745	-1.38299	0.0293517	15.8109	2.38155	3.44666e-13	-2.02025	-1.3783
134531650	rs3017989	5.36403e-13	-1.57664	-1.39453	0.0211587	15.6123	2.25279	3.36292e-13	-2.0304	-1.39275
134531652	rs117649968	2.66466e-12	-1.36823	-3.05587e-10	1.87945e-08	3.93112	-3.05587e-10	3.49262e-12	-1.08271	-3.05587e-10
134531882	rs3017990	5.43449e-13	-1.55866	-1.39946	0.00453693	14.1233	2.20202	3.52971e-13	-1.97864	-1.39609
134531891	rs3017991	8.62722e-13	-1.08082	-1.41515	6.06638e-10	-1.57355	2.07128	1.1817e-12	-0.755765	-1.41065
134532595	rs1893868	5.2914e-13	-1.5957	-1.3891	0.0245166	15.6785	2.3339	3.41511e-13	-2.02461	-1.38313
134532685	rs1893867	2.94546e-12	-1.26804	-3.05587e-10	2.73267e-08	4.30542	-3.05587e-10	3.82107e-12	-0.992837	-3.05587e-10
134532846	rs1944876	2.65198e-12	-0.0654672	-1.30753	8.1775e-10	-2.04056	2.83691	3.67273e-12	0.262155	-1.29459
134533210	rs75358483	1.65441e-12	-1.84486	-3.05587e-10	1.68764e-10	-0.7817	-3.05587e-10	1.65666e-12	-1.82856	-3.05587e-10
134533344	rs12799360	1.45297e-12	-1.9747	-3.05587e-10	4.90727e-11	-2.0169	-3.05587e-10	2.21865e-12	-1.53647	-3.05587e-10
134533379	rs12286733	3.0442e-12	-1.23506	-3.05587e-10	1.69232e-10	-0.778935	-3.05587e-10	9.89763e-12	-0.0410722	-3.05587e-10
134533494	rs949109	5.32809e-13	-1.82857	-1.14933	1.41518e-07	2.40085	3.54913	1.12296e-12	-1.08085	-1.13655
134533537	rs56238628	1.38487e-12	-2.0227	-3.05587e-10	7.45128e-11	-1.59923	-3.05587e-10	1.33908e-12	-2.04139	-3.05587e-10
134533576	rs12799798	6.07411e-13	-1.77612	-1.07073	4.92486e-11	-1.72386	-0.289462	1.09525e-12	-1.25502	-0.987364
134533588	rs12800919	1.84284e-12	-1.737	-3.05587e-10	3.57386e-10	-0.0313864	-3.05587e-10	2.07083e-12	-1.60542	-3.05587e-10
134533655	rs11825823	1.41668e-12	-1.99999	-3.05587e-10	5.13451e-11	-1.97163	-3.05587e-10	2.02795e-12	-1.62634	-3.05587e-10
134533704	rs76186275	5.3665e-13	-1.53579	-1.43492	2.99423e-11	-1.3647	-1.14623	4.49154e-13	-1.7094	-1.42436
134533774	rs76089077	5.23729e-13	-1.5598	-1.43529	3.06849e-11	-1.33629	-1.15014	4.40161e-13	-1.7288	-1.42518
134533822	rs11825865	9.71846e-12	-0.0742767	-3.05587e-10	2.73335e-08	4.30567	-3.05587e-10	7.60203e-12	-0.304952	-3.05587e-10
134533862	rs11828282	1.41176e-12	-2.00347	-3.05587e-10	7.89835e-11	-1.54096	-3.05587e-10	1.33888e-12	-2.04153	-3.05587e-10
134533869	rs11223929	9.29547e-13	-1.5976	-0.823763	2.08306e-11	-1.99328	-0.880501	2.28417e-12	-0.798026	-0.70934
134534009	rs58525585	9.56116e-12	-0.090595	-3.05587e-10	2.65433e-08	4.27633	-3.05587e-10	7.48638e-12	-0.320282	-3.05587e-10
134534711	rs35232768	7.43103e-12	-0.34264	-3.05587e-10	2.30849e-07	6.43931	-3.05587e-10	2.18256e-12	-1.55287	-3.05587e-10
134534721	rs11223930	8.35847e-12	-0.225028	-3.05587e-10	1.78497e-08	3.87954	-3.05587e-10	6.05885e-12	-0.531847	-3.05587e-10
134534894	rs11223931	8.50616e-12	-0.207513	-3.05587e-10	1.84225e-08	3.91113	-3.05587e-10	6.15639e-12	-0.515876	-3.05587e-10
134534904	rs73044042	1.44577e-12	-1.97966	-3.05587e-10	8.54381e-11	-1.46241	-3.05587e-10	1.34518e-12	-2.03684	-3.05587e-10
134534942	rs3017992	5.753e-13	-1.87354	-1.02763	2.70372e-07	2.66913	3.92822	1.04291e-12	-1.26136	-1.03
134535003	rs949108	8.03631e-13	-2.02756	-0.539359	3.71271e-10	-0.734242	0.74097	7.0234e-13	-2.02107	-0.665635
134535172	rs7925030	1.4943e-12	-1.94665	-3.05587e-10	4.8025e-11	-2.03848	-3.05587e-10	2.10193e-12	-1.59051	-3.05587e-10
134535289	rs116998863	5.17845e-12	-2.27905e-10	-0.703798	2.37809e-10	-2.27905e-10	-0.438736	4.97958e-12	-2.27905e-10	-0.728022
134535365	rs34659273	6.94979e-12	-0.409592	-3.05587e-10	1.86905e-07	6.22815	-3.05587e-10	2.07074e-12	-1.60546	-3.05587e-10
134535429	rs59613820	5.42526e-13	-1.52406	-1.43576	2.92729e-11	-1.36674	-1.1668	4.44758e-13	-1.71843	-1.42516
134535457	rs34453616	5.7936e-13	-1.45945	-1.43469	1.62193e-07	7.22326	-1.13692	3.35972e-13	-2.00258	-1.42152
134535498	rs73044048	1.39551e-12	-2.01505	-3.05587e-10	7.55418e-11	-1.58552	-3.05587e-10	1.33879e-12	-2.0416	-3.05587e-10
134535544	rs3019635	3.41413e-13	-2.01669	-1.40628	6.22096e-11	-1.38671	-0.39298	3.37851e-13	-1.98976	-1.42875
134536000	rs949107	5.9752e-13	-1.8447	-1.01857	2.46376e-07	2.58499	3.91942	1.11389e-12	-1.2071	-1.01841
134536089	rs117606022	1.83304e-12	-1.74233	-3.05587e-10	1.37671e-10	-0.985336	-3.05587e-10	1.93395e-12	-1.6738	-3.05587e-10
134536199	rs56155831	1.06344e-11	0.0157883	-3.05587e-10	2.74045e-08	4.30826	-3.05587e-10	7.55133e-12	-0.311643	-3.05587e-10
134536481	rs77902622	2.43014e-12	-1.46036	-3.05587e-10	1.45269e-08	3.67355	-3.05587e-10	3.00845e-12	-1.23194	-3.05587e-10
134536645	rs76357751	2.60329e-12	-1.39153	-3.05587e-10	1.79516e-08	3.88523	-3.05587e-10	3.2619e-12	-1.15106	-3.05587e-10
134536737	rs7929550	7.90183e-12	-0.28121	-3.05587e-10	2.25291e-07	6.41494	-3.05587e-10	2.32854e-12	-1.48813	-3.05587e-10
134536766	rs79167984	5.07929e-12	-2.27905e-10	-0.723133	1.1949e-09	-2.27905e-10	1.17561	5.59423e-12	-2.27905e-10	-0.611631
134536937	rs3019634	6.36678e-13	-1.87879	-0.921	3.82519e-07	2.7596	4.18473	1.13861e-12	-1.27896	-0.924603
134537075	rs7939971	1.46583e-12	-1.96588	-3.05587e-10	4.83383e-11	-2.03198	-3.05587e-10	1.99078e-12	-1.64484	-3.05587e-10
134537108	rs3019633	6.41124e-13	-1.85644	-0.936397	3.59418e-07	2.74837	4.13367	1.08367e-12	-1.31307	-0.939946
134537383	rs3017993	4.33656e-13	-1.98352	-1.20028	4.10104e-10	-0.182	0.288208	5.60014e-13	-1.65461	-1.25855
134537592	rs55914913	1.40831e-12	-2.00591	-3.05587e-10	7.82803e-11	-1.54991	-3.05587e-10	1.33864e-12	-2.04171	-3.05587e-10
134537662	rs61910793	7.54912e-12	-0.326874	-3.05587e-10	2.39114e-07	6.47449	-3.05587e-10	2.20114e-12	-1.54439	-3.05587e-10
134537720	rs35156693	7.32679e-12	-0.356766	-3.05587e-10	2.23669e-07	6.40772	-3.05587e-10	2.16612e-12	-1.56043	-3.05587e-10
134537732	rs3017994	4.33533e-13	-1.98381	-1.20028	3.88533e-10	-0.236033	0.288208	5.93547e-13	-1.59645	-1.25855
134537826	rs12791109	7.2132e-12	-0.372391	-3.05587e-10	2.15969e-07	6.37269	-3.05587e-10	2.14814e-12	-1.56877	-3.05587e-10
134538005	rs11223932	8.44459e-12	-0.214778	-3.05587e-10	1.86412e-08	3.92293	-3.05587e-10	5.6152e-12	-0.607891	-3.05587e-10
134538124	rs113715049	2.37576e-12	-1.48299	-3.05587e-10	6.85011e-11	-1.68335	-3.05587e-10	2.72046e-12	-1.33256	-3.05587e-10
134538212	rs11223933	3.84146e-13	-2.03838	-1.26666	2.16116e-11	-1.97888	-0.858094	4.68778e-13	-1.78945	-1.30154
134538378	rs74733798	1.9671e-12	-1.67175	-3.05587e-10	1.67955e-09	1.51608	-3.05587e-10	2.3376e-12	-1.48424	-3.05587e-10
134538498	rs11605130	1.43974e-12	-1.98384	-3.05587e-10	4.8625e-11	-2.02606	-3.05587e-10	1.92797e-12	-1.6769	-3.05587e-10
134538795	rs1944875	3.53914e-13	-2.02957	-1.35744	7.9293e-10	0.918121	-0.152589	3.32412e-13	-2.03964	-1.39511
134538843	rs3016419	5.4275e-13	-1.63875	-1.32066	5.08216e-11	-1.99592	0.0140336	7.79584e-13	-1.21836	-1.364
134538874	rs12797910	7.00365e-12	-0.401873	-3.05587e-10	2.02103e-07	6.30633	-3.05587e-10	2.11482e-12	-1.5844	-3.05587e-10
134538968	rs111788974	1.39139e-12	-2.018	-3.05587e-10	4.8711e-11	-2.0243	-3.05587e-10	1.3391e-12	-2.04137	-3.05587e-10
134538994	rs1944873	9.19286e-12	-0.129877	-3.05587e-10	2.54308e-08	4.23351	-3.05587e-10	8.17002e-12	-0.232896	-3.05587e-10
134539174	rs4442566	1.46814e-12	-1.9643	-3.05587e-10	4.8236e-11	-2.0341	-3.05587e-10	2.02049e-12	-1.63003	-3.05587e-10
134539212	rs2096773	3.6911e-13	-1.98721	-1.35775	1.8051e-09	1.74221	-0.154043	3.35611e-13	-2.02983	-1.39534
134539404	rs948044	4.46291e-13	-1.99895	-1.15614	4.16093e-09	1.63935	0.783944	4.00758e-13	-2.03496	-1.21281
134539450	rs11601492	1.47439e-12	-1.96006	-3.05587e-10	4.8175e-11	-2.03536	-3.05587e-10	2.0402e-12	-1.62032	-3.05587e-10
134539716	rs3017995	6.35441e-13	-1.66074	-1.141	1.14418e-10	-2.00789	0.837549	9.10265e-13	-1.22519	-1.20219
134539744	rs78584303	3.94522e-13	-1.88462	-1.39377	4.92745e-11	-0.599791	-1.41301	3.94917e-13	-1.85048	-1.41196
134539911	rs7951841	5.45664e-12	-0.651472	-3.05587e-10	1.03909e-07	5.64107	-3.05587e-10	1.83929e-12	-1.72399	-3.05587e-10
134540453	rs6590757	3.61534e-13	-2.02142	-1.34428	1.16785e-11	-2.01481	-1.43764	4.12758e-13	-1.94133	-1.27693
134540578	rs3019632	4.67087e-13	-1.9505	-1.15905	1.42123e-07	2.77919	3.17505	6.03898e-13	-1.70336	-1.13436
134540867	rs12787566	1.42026e-11	0.305121	-3.05587e-10	2.50124e-06	8.8221	-3.05587e-10	2.58977e-12	-1.3818	-3.05587e-10
134540899	rs12787586	1.4931e-11	0.355139	-3.05587e-10	2.78458e-06	8.92941	-3.05587e-10	2.65971e-12	-1.35515	-3.05587e-10
134540942	rs12788101	1.42026e-11	0.305121	-3.05587e-10	2.50124e-06	8.8221	-3.05587e-10	2.58977e-12	-1.3818	-3.05587e-10
134541247	rs3017996	4.74935e-13	-1.94193	-1.15095	5.74778e-09	1.94873	0.797631	4.17658e-13	-1.99597	-1.21049
134541267	rs3019631	4.74935e-13	-1.94193	-1.15095	5.74778e-09	1.94873	0.797631	4.17658e-13	-1.99597	-1.21049
134541433	rs76189767	5.35417e-13	-1.62221	-1.3508	2.55623e-11	-1.24362	-1.42546	4.29919e-13	-1.79492	-1.38261
134541894	rs7946497	3.58417e-13	-1.9953	-1.37906	1.15344e-11	-2.03157	-1.4333	4.20202e-13	-1.87657	-1.32382
134542279	rs10894856	3.52283e-13	-1.9685	-1.42313	1.17761e-11	-2.04163	-1.4025	4.04493e-13	-1.84742	-1.39107
134542909	rs11223934	3.5296e-13	-1.99854	-1.39116	1.15994e-11	-2.02997	-1.42929	4.12275e-13	-1.88272	-1.33671
134542941	rs12274504	3.6051e-13	-2.00556	-1.36299	1.93199e-10	0.624228	-1.27071	4.3347e-13	-1.79857	-1.37073
134543085	rs3016427	4.58592e-13	-1.95703	-1.17087	6.08378e-09	2.06428	0.738895	4.12104e-13	-1.99061	-1.22924
134543139	rs3019630	4.79894e-13	-1.90826	-1.17423	1.14059e-07	2.62167	3.11259	6.04361e-13	-1.68674	-1.15021
134543293	rs61910795	8.63328e-13	-1.08996	-1.4053	1.96628e-06	9.96585	-1.3844	3.6864e-13	-1.90771	-1.42359
134543389	rs117623017	3.48793e-12	-1.099	-3.05587e-10	4.99077e-11	-2.00003	-3.05587e-10	2.3057e-12	-1.49798	-3.05587e-10
134543459	rs56657264	2.11034e-12	-1.60146	-3.05587e-10	2.30483e-09	1.83256	-3.05587e-10	2.87361e-12	-1.2778	-3.05587e-10
134543633	rs11608127	1.3953e-11	0.287388	-3.05587e-10	2.40752e-06	8.78391	-3.05587e-10	2.56557e-12	-1.39119	-3.05587e-10
134544301	rs3016428	4.66458e-13	-1.94888	-1.16201	6.59549e-09	2.11988	0.764061	4.18003e-13	-1.98423	-1.2214
134544426	rs11602502	1.3953e-11	0.287388	-3.05587e-10	2.40752e-06	8.78391	-3.05587e-10	2.56557e-12	-1.39119	-3.05587e-10
134544536	rs11600343	1.37329e-11	0.271488	-3.05587e-10	2.32632e-06	8.7496	-3.05587e-10	2.54414e-12	-1.39958	-3.05587e-10
134544904	rs1939727	4.81453e-13	-1.69705	-1.3822	3.57687e-11	-0.925212	-1.40792	4.78287e-13	-1.66498	-1.40593
134545237	rs77220772	2.26263e-12	-1.53178	-3.05587e-10	7.43029e-11	-1.60205	-3.05587e-10	1.84493e-12	-1.72092	-3.05587e-10
134545302	rs12797790	1.4692e-11	0.339002	-3.05587e-10	2.69001e-06	8.89485	-3.05587e-10	2.63687e-12	-1.36377	-3.05587e-10
134545418	rs11223935	3.54343e-13	-2.00327	-1.38253	1.15695e-11	-2.02955	-1.43229	4.06638e-13	-1.90452	-1.32868
134545553	rs80204957	2.11034e-12	-1.60146	-3.05587e-10	2.30483e-09	1.83256	-3.05587e-10	2.87361e-12	-1.2778	-3.05587e-10
134545646	rs10894857	3.51803e-13	-1.9953	-1.39768	1.16192e-11	-2.03157	-1.42597	4.09147e-13	-1.87657	-1.35048
134545980	rs11825627	3.58083e-13	-1.97489	-1.4004	1.16298e-11	-2.03221	-1.42443	4.17706e-13	-1.85183	-1.35452
134546035	rs11820994	3.54181e-13	-1.98688	-1.39937	1.163e-11	-2.03159	-1.42503	4.06699e-13	-1.88006	-1.35299
134546077	rs192471287	6.25817e-12	-2.27905e-10	-0.514416	3.37934e-10	-2.27905e-10	-0.0873522	6.23313e-12	-2.27905e-10	-0.503488
134546306	rs12791408	3.57619e-13	-1.98324	-1.39336	1.15767e-11	-2.03308	-1.42814	4.12866e-13	-1.87386	-1.34414
134546319	rs77126359	1.75954e-12	-1.78325	-3.05587e-10	1.64682e-09	1.4964	-3.05587e-10	5.5666e-12	-0.616582	-3.05587e-10
134546560	rs61910796	1.45196e-11	0.327193	-3.05587e-10	4.23116e-07	7.0452	-3.05587e-10	2.15989e-12	-1.56331	-3.05587e-10
134546566	rs55662799	1.80268e-12	-0.348926	-1.4101	4.52592e-09	3.92485	-1.41748	8.39957e-13	-1.1384	-1.36937
134546567	rs55980538	1.85059e-12	-0.313858	-1.41894	4.87757e-09	3.99053	-1.40833	8.49467e-13	-1.11273	-1.38378
134546621	rs73044092	2.04514e-12	-1.63284	-3.05587e-10	3.13704e-09	2.14083	-3.05587e-10	2.39208e-12	-1.46121	-3.05587e-10
134546676	rs56205450	3.70955e-12	0.381265	-1.41866	8.32046e-10	2.22237	-1.40869	7.10777e-13	-1.29147	-1.3833
134546684	rs61910798	1.41635e-11	0.302366	-3.05587e-10	2.48646e-06	8.81617	-3.05587e-10	2.58599e-12	-1.38326	-3.05587e-10
134546993	rs78875342	1.53128e-12	-1.9222	-3.05587e-10	1.2088e-10	-1.1154	-3.05587e-10	1.6277e-12	-1.8462	-3.05587e-10
134547092	rs61910799	1.09864e-11	0.0483518	-3.05587e-10	1.80303e-06	8.49478	-3.05587e-10	2.30461e-12	-1.49845	-3.05587e-10
134547276	rs61910800	2.01766e-12	-0.224829	-1.42154	4.31108e-09	3.86361	-1.40487	8.67486e-13	-1.08727	-1.38825
134547308	rs73044093	1.37435e-12	-2.03032	-3.05587e-10	7.0223e-11	-1.65853	-3.05587e-10	1.34534e-12	-2.03672	-3.05587e-10
134547554	rs1939728	4.85822e-13	-1.85333	-1.21689	6.60474e-08	2.27907	2.90885	6.03691e-13	-1.64464	-1.19342
134547857	rs75090534	4.42662e-13	-1.7835	-1.37976	3.82788e-11	-0.855721	-1.40959	4.45147e-13	-1.74022	-1.4025
134547958	rs11603224	3.71575e-13	-2.01017	-1.32814	1.71533e-10	0.54909	-1.31452	4.68074e-13	-1.75494	-1.33756
134548147	rs1939730	5.65848e-13	-1.80851	-1.10923	1.38505e-10	-1.94148	0.962182	7.25356e-13	-1.48885	-1.16561
134548453	rs1939731	5.56845e-13	-1.81993	-1.11385	1.37845e-10	-1.93375	0.949676	7.09671e-13	-1.50651	-1.16981
134548813	rs11223936	3.62708e-13	-2.00115	-1.36131	4.86155e-10	1.71397	-1.43764	3.58567e-13	-1.95999	-1.39901
134548876	rs76585640	4.44797e-13	-1.77868	-1.37976	3.50442e-11	-0.944005	-1.40959	4.42931e-13	-1.74521	-1.4025
134548918	rs3016429	4.2465e-13	-2.01876	-1.18604	3.3358e-09	1.5071	0.695163	3.90489e-13	-2.0311	-1.24262
134549010	rs10894858	3.58678e-13	-1.96405	-1.40958	1.1666e-11	-2.03418	-1.41935	4.19815e-13	-1.83968	-1.36162
134549157	rs1892992	4.68654e-13	-1.90216	-1.20404	8.1977e-08	2.46685	2.93714	6.12857e-13	-1.63517	-1.18782
134549478	rs1892993	3.54226e-13	-1.97244	-1.41369	1.1761e-11	-2.03123	-1.41418	4.08579e-13	-1.85335	-1.37509
134549569	rs1892994	3.5728e-13	-1.9683	-1.40924	1.16958e-11	-2.03276	-1.41821	4.14277e-13	-1.84658	-1.36801
134549629	rs66801766	1.3953e-11	0.287388	-3.05587e-10	2.40752e-06	8.78391	-3.05587e-10	2.56557e-12	-1.39119	-3.05587e-10
134549947	rs78466887	3.32156e-12	-2.27905e-10	-1.14787	1.40667e-10	-2.27905e-10	-0.96381	3.26497e-12	-2.27905e-10	-1.15012
134550051	rs3019629	4.64565e-13	-1.90925	-1.20571	1.01695e-07	2.64091	2.97862	5.84228e-13	-1.6877	-1.18313
134550057	rs3017997	5.53844e-13	-1.79669	-1.14248	1.23456e-10	-1.96081	0.866484	6.98073e-13	-1.49355	-1.19925
134550058	rs151326091	1.40305e-12	-2.00966	-3.05587e-10	1.08994e-10	-1.21891	-3.05587e-10	1.50999e-12	-1.92126	-3.05587e-10
134550127	rs11600281	1.3953e-11	0.287388	-3.05587e-10	2.40752e-06	8.78391	-3.05587e-10	2.56557e-12	-1.39119	-3.05587e-10
134550660	rs2155295	4.37348e-13	-1.78372	-1.39161	3.34253e-11	-1.00061	-1.40027	4.58896e-13	-1.69936	-1.41294
134551169	rs1944895	4.23244e-12	0.215399	-1.12092	5.58237e-09	4.11195	-1.39478	1.28214e-12	-1.0763	-1.00854
134551259	rs3016420	4.00608e-13	-1.94426	-1.31882	2.05658e-09	1.42972	0.288876	3.54415e-13	-2.01524	-1.35542
134551575	rs4439527	5.58227e-13	-1.95934	-0.971955	1.29212e-11	-2.02041	-1.33093	6.61307e-13	-1.90941	-0.837491
134551700	rs1944893	3.98528e-13	-1.94426	-1.32402	2.01585e-09	1.42972	0.268873	3.52887e-13	-2.01524	-1.35974
134551866	rs75037851	4.72064e-13	-1.70439	-1.39455	2.90407e-11	-1.14398	-1.39753	5.01323e-13	-1.60879	-1.41508
134551901	rs138452727	2.49e-12	-2.27905e-10	-1.43602	8.76863e-11	-2.27905e-10	-1.43644	2.5081e-12	-2.27905e-10	-1.41384
134552340	rs61327677	2.32365e-12	-1.50517	-3.05587e-10	3.52469e-09	2.25734	-3.05587e-10	2.37553e-12	-1.46815	-3.05587e-10
134552398	rs66533569	1.39062e-12	-2.01856	-3.05587e-10	5.74704e-11	-1.85893	-3.05587e-10	1.39897e-12	-1.99763	-3.05587e-10
134552637	rs79693696	4.71295e-13	-1.70875	-1.39182	2.92065e-11	-1.13683	-1.39898	4.99888e-13	-1.61373	-1.41301
134553300	rs1893869	4.07742e-13	-2.00527	-1.24016	1.5601e-09	0.992943	0.449362	3.69405e-13	-2.04007	-1.28916
134553466	rs3016421	2.64592e-12	-2.27905e-10	-1.37528	3.5574e-10	-2.27905e-10	-0.0360032	2.53211e-12	-2.27905e-10	-1.40431
134553798	rs2155296	6.53098e-12	0.717121	-1.18887	1.40311e-08	5.05966	-1.42083	1.59242e-12	-0.779768	-1.08835
134553822	rs76184956	5.15146e-13	-1.81327	-1.19834	4.16936e-11	-1.54545	-0.634408	4.52306e-13	-1.96914	-1.15762
134554076	rs34559680	3.72517e-13	-1.89822	-1.43756	9.37535e-11	-0.730227	-0.639308	3.181e-13	-2.04122	-1.43754
134554100	rs2000863	1.26441e-12	-1.0646	-1.0491	1.59855e-09	-1.97903	3.44568	2.60803e-12	-0.359754	-1.01502
134554692	rs3017998	5.54443e-13	-1.82691	-1.11118	2.50876e-08	1.05237	3.16755	7.65145e-13	-1.51956	-1.0815
134554799	rs7111841	2.85731e-12	-0.0997659	-1.19866	5.16663e-09	4.06685	-1.42708	9.17993e-13	-1.25661	-1.16232
134554964	rs2096774	5.49492e-13	-1.85067	-1.0964	2.80546e-08	1.20524	3.12646	7.23435e-13	-1.57796	-1.07915
134555061	rs11607328	9.1447e-12	-0.13513	-3.05587e-10	6.2316e-07	7.43236	-3.05587e-10	1.90771e-12	-1.68746	-3.05587e-10
134555097	rs11607329	1.00978e-11	-0.0359886	-3.05587e-10	7.7608e-07	7.65181	-3.05587e-10	1.99243e-12	-1.64401	-3.05587e-10
134555214	rs2156707	9.02451e-13	-1.40621	-1.04474	1.97882e-09	-1.71534	3.39539	1.61606e-12	-0.838896	-1.01448
134555348	rs2155299	7.15943e-13	-1.41246	-1.26999	1.8102e-09	-1.12171	2.7127	1.07296e-12	-1.00001	-1.26294
134555526	rs3016425	5.59294e-13	-1.84853	-1.08086	3.03651e-08	1.14432	3.26653	7.4538e-13	-1.57523	-1.052
134555641	rs61910808	1.27558e-11	0.197685	-3.05587e-10	9.98201e-07	7.90351	-3.05587e-10	2.17518e-12	-1.55626	-3.05587e-10
134555673	rs61910809	8.75785e-12	-0.178354	-3.05587e-10	4.43365e-07	7.09195	-3.05587e-10	1.84271e-12	-1.72213	-3.05587e-10
134556240	rs3017999	7.96798e-13	-1.47783	-1.09763	1.69752e-09	-1.67837	3.20509	1.46479e-12	-0.882211	-1.06944
134556266	rs12098913	4.11599e-13	-1.9989	-1.23711	1.14685e-11	-2.03677	-1.43383	4.54663e-13	-1.91785	-1.20372
134556580	rs3737494	3.83096e-13	-1.87366	-1.43411	6.24424e-11	-0.556875	-1.21908	3.64273e-13	-1.91909	-1.42413
134556622	rs3737493	3.894e-13	-1.85551	-1.43595	5.71735e-11	-0.627881	-1.23623	4.30293e-13	-1.74917	-1.42749
134556655	rs1939721	7.76699e-13	-1.48995	-1.11105	1.63077e-09	-1.66852	3.15512	1.41953e-12	-0.899627	-1.08342
134556946	rs2282608	4.00548e-12	0.277122	-1.23776	8.09648e-09	4.5229	-1.43392	1.02489e-12	-1.10436	-1.20442
134557038	rs2282607	5.37343e-13	-1.82883	-1.14059	2.45236e-08	1.15478	3.04241	6.85955e-13	-1.5961	-1.11421
134557359	rs2282606	8.30496e-13	-1.40623	-1.1278	1.5e-09	-1.68868	3.09169	1.43809e-12	-0.869174	-1.10087
134557562	rs7930501	1.38642e-11	0.281006	-3.05587e-10	1.1888e-06	8.07825	-3.05587e-10	2.26215e-12	-1.51705	-3.05587e-10
134557746	rs7930628	1.12222e-11	0.0695895	-3.05587e-10	7.98871e-07	7.68075	-3.05587e-10	2.07576e-12	-1.60304	-3.05587e-10
134557999	rs3016424	1.09196e-11	1.18276	-1.1405	9.29404e-09	0.184158	3.04277	5.38055e-12	0.463543	-1.11412
134558592	rs74373337	1.97893e-12	-1.66575	-3.05587e-10	1.96003e-10	-0.632075	-3.05587e-10	2.09593e-12	-1.59337	-3.05587e-10
134558604	rs61910810	1.10369e-11	0.0529383	-3.05587e-10	7.70801e-07	7.64498	-3.05587e-10	2.0601e-12	-1.61061	-3.05587e-10
134558615	rs71489018	1.10369e-11	0.0529383	-3.05587e-10	7.70801e-07	7.64498	-3.05587e-10	2.0601e-12	-1.61061	-3.05587e-10
134559196	rs74420843	6.26517e-13	-1.53818	-1.2777	2.85829e-10	-1.36447	1.10966	6.45498e-13	-1.51943	-1.25167
134559204	rs948046	4.91114e-13	-1.9141	-1.14529	1.1659e-11	-2.04039	-1.41373	5.46822e-13	-1.83176	-1.10524
134559475	rs3018000	4.53151e-13	-2.00475	-1.13509	7.50669e-09	-0.0101356	3.02348	6.88923e-13	-1.59385	-1.11214
134560189	rs2187467	4.41714e-13	-1.90584	-1.25956	1.40584e-09	-1.42579	2.76398	5.83007e-13	-1.62063	-1.2523
134560357	rs2156706	4.69189e-13	-1.95503	-1.15002	1.95777e-08	0.966367	3.00558	5.98032e-13	-1.72342	-1.12406
134560406	rs113289947	1.40319e-12	-2.00956	-3.05587e-10	5.14971e-11	-1.96868	-3.05587e-10	1.34926e-12	-2.03381	-3.05587e-10
134560620	rs77212654	2.51849e-12	-2.27905e-10	-1.42465	8.91073e-11	-2.27905e-10	-1.42036	2.47006e-12	-2.27905e-10	-1.42913
134560854	rs75455923	2.58382e-12	-2.27905e-10	-1.39904	1.12253e-10	-2.27905e-10	-1.18945	2.57861e-12	-2.27905e-10	-1.38612
134560920	rs73045824	1.53746e-11	0.384411	-3.05587e-10	3.52864e-07	6.86364	-3.05587e-10	1.99761e-12	-1.64142	-3.05587e-10
134561194	rs4638321	3.74173e-13	-1.97557	-1.35577	6.60304e-10	1.53057	-0.948073	4.33792e-13	-1.81405	-1.35451
134561571	rs1939720	4.24181e-13	-1.81349	-1.39241	3.05246e-11	-2.00583	-0.485836	3.54063e-13	-1.96478	-1.40687
134561678	rs11223939	3.31264e-13	-2.04021	-1.41293	2.13059e-11	-1.42535	-1.42587	3.5512e-13	-1.93604	-1.43262
134561893	rs35430067	2.40519e-12	-1.47067	-3.05587e-10	1.87892e-09	1.62825	-3.05587e-10	2.94332e-12	-1.25383	-3.05587e-10
134562283	rs11223940	3.23052e-13	-2.04061	-1.43764	2.9746e-11	-1.08185	-1.43566	3.72844e-13	-1.88945	-1.43051
134562295	rs1944870	1.44769e-12	-0.807703	-1.17063	0.146231	16.6832	3.11507	7.60531e-13	-1.46559	-1.14152
134562616	rs11223941	3.22827e-13	-2.0413	-1.43764	2.90543e-11	-1.10513	-1.4359	3.76217e-13	-1.87997	-1.43098
134562734	rs11223942	3.22962e-13	-2.04088	-1.43764	2.94999e-11	-1.08991	-1.4359	3.73877e-13	-1.88621	-1.43098
134562818	rs11223943	2.04691e-12	-1.63197	-3.05587e-10	1.49085e-10	-0.905686	-3.05587e-10	1.05664e-11	0.0243165	-3.05587e-10
134562832	rs11223944	3.22963e-13	-2.04088	-1.43764	2.94975e-11	-1.08991	-1.43599	3.73815e-13	-1.88621	-1.43115
134562968	rs11223946	3.22965e-13	-2.04088	-1.43764	2.9507e-11	-1.08991	-1.43567	3.74049e-13	-1.88621	-1.43052
134563096	rs150127616	3.60324e-11	-2.27905e-10	1.23611	1.84562e-09	-2.27905e-10	1.61037	3.51533e-11	-2.27905e-10	1.22635
134563189	rs142732943	3.23154e-13	-2.0403	-1.43763	2.99712e-11	-1.07375	-1.43622	3.71246e-13	-1.89265	-1.43161
134563418	rs113349494	3.23154e-13	-2.0403	-1.43763	2.99712e-11	-1.07375	-1.43622	3.71246e-13	-1.89265	-1.43161
134563643	rs11223947	3.22682e-13	-2.04179	-1.43761	2.81368e-11	-1.13677	-1.43636	3.80996e-13	-1.86644	-1.4319
134563654	rs11223948	3.22974e-13	-2.04088	-1.43761	2.94866e-11	-1.08991	-1.43636	3.73535e-13	-1.88621	-1.4319
134563721	rs4359223	2.28593e-12	-1.52153	-3.05587e-10	1.64867e-09	1.49752	-3.05587e-10	2.77208e-12	-1.31377	-3.05587e-10
134563735	rs11223949	4.15373e-13	-1.85564	-1.37124	1.301e-11	-1.99991	-1.34457	6.08542e-13	-1.5049	-1.32516
134563813	rs11223950	3.24451e-13	-2.03832	-1.43561	3.11558e-11	-1.03357	-1.43763	3.63933e-13	-1.90786	-1.4363
134563918	rs11223951	3.24421e-13	-2.03832	-1.4357	3.11556e-11	-1.03357	-1.43764	3.63961e-13	-1.90786	-1.43622
134564126	rs11223952	3.23539e-13	-2.03963	-1.43711	3.04061e-11	-1.05827	-1.43729	3.68072e-13	-1.89864	-1.4342
134564270	rs56406309	1.9313e-12	-1.69011	-3.05587e-10	7.53756e-11	-1.58772	-3.05587e-10	1.50926e-12	-1.92174	-3.05587e-10
134564282	rs151079608	3.29827e-12	-2.27905e-10	-1.15491	1.49956e-10	-2.27905e-10	-0.899862	3.4601e-12	-2.27905e-10	-1.09207
134564628	rs76812821	2.22332e-12	-1.5493	-3.05587e-10	1.53252e-09	1.42447	-3.05587e-10	2.6823e-12	-1.34669	-3.05587e-10
134564659	rs67157022	9.69529e-12	-0.076664	-3.05587e-10	5.5761e-07	7.32121	-3.05587e-10	1.86306e-12	-1.71115	-3.05587e-10
134564666	rs56293116	1.73522e-12	-1.79717	-3.05587e-10	1.91221e-10	-0.656772	-3.05587e-10	1.39491e-12	-2.00054	-3.05587e-10
134564680	rs60385395	3.24421e-13	-2.03832	-1.4357	3.11556e-11	-1.03357	-1.43764	3.63961e-13	-1.90786	-1.43622
134565375	rs11223953	3.24394e-13	-2.03832	-1.43578	3.11555e-11	-1.03357	-1.43764	3.63987e-13	-1.90786	-1.43615
134565417	rs11223954	3.24215e-13	-2.03879	-1.43586	3.08989e-11	-1.04184	-1.43764	3.65121e-13	-1.90482	-1.43607
134566116	rs1944871	9.21747e-13	-1.09356	-1.33623	1.25791e-06	8.80506	-0.670295	6.93929e-13	-1.39237	-1.30638
134566230	rs11605138	1.17244e-11	0.113371	-3.05587e-10	1.67586e-07	6.11905	-3.05587e-10	1.92928e-12	-1.67622	-3.05587e-10
134566275	rs28680389	4.08333e-13	-1.9179	-1.32608	1.05139e-10	-0.615817	-0.639101	4.29576e-13	-1.88257	-1.29575
134566423	rs11605177	9.5877e-13	-1.06749	-1.32292	1.42878e-06	8.89282	-0.630692	7.19218e-13	-1.37076	-1.2922
134566439	rs3017985	3.7617e-13	-1.91717	-1.40885	2.8885e-11	-1.97672	-0.570165	3.38783e-13	-1.9953	-1.42047
134566548	rs4328229	2.20899e-12	-1.55577	-3.05587e-10	1.50641e-09	1.40728	-3.05587e-10	2.66176e-12	-1.35438	-3.05587e-10
134566586	rs3017986	4.58488e-13	-1.73824	-1.38988	3.85985e-11	-1.77791	-0.479077	3.50994e-13	-1.97593	-1.40443
134567700	rs117621222	1.67918e-12	-1.83	-3.05587e-10	1.76565e-10	-0.736512	-3.05587e-10	1.37718e-12	-2.01333	-3.05587e-10
134567733	rs34283089	1.09149e-11	0.0418247	-3.05587e-10	7.60556e-07	7.6316	-3.05587e-10	1.9796e-12	-1.65047	-3.05587e-10
134567809	rs117394358	4.07254e-12	-2.27905e-10	-0.944037	8.92732e-11	-2.27905e-10	-1.4185	3.60535e-12	-2.27905e-10	-1.05095
134567878	rs79823690	3.63228e-13	-1.9474	-1.41363	1.26908e-11	-1.97263	-1.3967	4.99229e-13	-1.64455	-1.38351
134568166	rs146813810	2.72613e-12	-2.27905e-10	-1.34542	9.73818e-11	-2.27905e-10	-1.33156	2.7064e-12	-2.27905e-10	-1.33775
134568320	rs78806216	2.138e-12	-1.58843	-3.05587e-10	1.51714e-09	1.41438	-3.05587e-10	2.59125e-12	-1.38123	-3.05587e-10
134568740	rs12787907	9.4662e-12	-0.100577	-3.05587e-10	1.05395e-06	7.95786	-3.05587e-10	1.70223e-12	-1.80143	-3.05587e-10
134568812	rs12788448	1.32224e-12	-0.635182	-1.43379	2.55264e-07	7.96669	-1.42684	3.37704e-13	-2.002	-1.41695
134568904	rs11223955	1.26213e-12	-0.681816	-1.43368	2.12781e-07	7.78447	-1.42665	3.34417e-13	-2.01204	-1.41669
134568942	rs11223956	3.6489e-13	-1.96955	-1.38691	1.41581e-11	-1.89659	-1.36332	4.73097e-13	-1.73595	-1.34587
134569102	rs12277397	3.94461e-13	-2.04135	-1.23719	7.35464e-11	-1.24537	-0.366916	5.52012e-13	-1.73306	-1.19449
134569120	rs11223957	3.14602e-12	0.234346	-1.43651	6.34641e-05	13.4934	-1.43758	6.2037e-13	-1.37548	-1.43532
134569363	rs12793743	3.50095e-11	1.20731	-3.05587e-10	2.68843e-05	11.1969	-3.05587e-10	5.54685e-12	-0.620136	-3.05587e-10
134569427	rs115695236	2.27079e-12	-1.52818	-3.05587e-10	1.62027e-09	1.48015	-3.05587e-10	2.75036e-12	-1.32164	-3.05587e-10
134569562	rs76377465	2.303e-12	-1.51409	-3.05587e-10	1.68089e-09	1.51687	-3.05587e-10	2.79656e-12	-1.30498	-3.05587e-10
134569646	rs3019627	2.49244e-12	-2.27905e-10	-1.43504	1.73034e-10	-2.27905e-10	-0.756714	2.44936e-12	-2.27905e-10	-1.43754
134569658	rs12794860	1.08606e-11	0.0368411	-3.05587e-10	4.28208e-07	7.05716	-3.05587e-10	1.90479e-12	-1.68899	-3.05587e-10
134570087	rs12224700	2.74905e-12	0.0973379	-1.43439	4.73317e-05	13.1999	-1.43741	5.79693e-13	-1.44159	-1.43703
134570192	rs3018002	2.49063e-12	-2.27905e-10	-1.43577	1.70853e-10	-2.27905e-10	-0.769397	2.44912e-12	-2.27905e-10	-1.43764
134570214	rs12223636	2.38128e-12	-0.0430372	-1.43763	6.58334e-05	13.5286	-1.43618	5.547e-13	-1.49116	-1.43154
134570308	rs117142885	2.29358e-12	-1.51819	-3.05587e-10	4.88646e-11	-2.02115	-3.05587e-10	1.71767e-12	-1.7924	-3.05587e-10
134570435	rs117600708	1.72691e-12	-1.80197	-3.05587e-10	1.57337e-10	-0.851813	-3.05587e-10	1.50597e-12	-1.92393	-3.05587e-10
134570518	rs12280702	2.13891e-12	-1.58801	-3.05587e-10	7.33619e-11	-1.6148	-3.05587e-10	1.38489e-12	-2.00775	-3.05587e-10
134570519	rs80273906	9.98638e-11	-2.27905e-10	2.2555	5.20285e-09	-2.27905e-10	2.64676	9.59905e-11	-2.27905e-10	2.23088
134570894	rs56076806	1.72958e-12	-1.80042	-3.05587e-10	1.8059e-10	-0.713974	-3.05587e-10	1.40355e-12	-1.99436	-3.05587e-10
134570934	rs55817948	1.76336e-12	-1.78108	-3.05587e-10	1.88877e-10	-0.669109	-3.05587e-10	1.41593e-12	-1.98558	-3.05587e-10
134570935	rs11223958	3.76868e-13	-2.0167	-1.30746	4.75874e-11	-1.45685	-0.590787	4.7797e-13	-1.80049	-1.27108
134570972	rs56319966	1.66323e-12	-1.83954	-3.05587e-10	1.64376e-10	-0.808045	-3.05587e-10	1.38074e-12	-2.01075	-3.05587e-10
134571011	rs56141511	1.46514e-12	-1.96635	-3.05587e-10	8.6549e-11	-1.44949	-3.05587e-10	1.40297e-12	-1.99478	-3.05587e-10
134571086	rs56293148	1.90407e-12	-1.70431	-3.05587e-10	2.2382e-10	-0.499359	-3.05587e-10	1.47122e-12	-1.94727	-3.05587e-10
134571186	rs143088551	4.16772e-12	-2.27905e-10	-0.920936	1.61802e-10	-2.27905e-10	-0.823832	3.8928e-12	-2.27905e-10	-0.974237
134571405	rs55827241	9.24381e-12	-0.12435	-3.05587e-10	8.93847e-08	5.4905	-3.05587e-10	1.86975e-12	-1.70756	-3.05587e-10
134571614	rs77098915	1.45469e-12	-1.97351	-3.05587e-10	4.78646e-11	-2.04183	-3.05587e-10	1.74587e-12	-1.77611	-3.05587e-10
134571697	rs76149265	2.42402e-12	-1.46288	-3.05587e-10	1.91635e-09	1.64797	-3.05587e-10	2.97039e-12	-1.24467	-3.05587e-10
134571795	rs78560583	2.56493e-12	-1.40637	-3.05587e-10	2.28277e-09	1.82294	-3.05587e-10	3.21265e-12	-1.16627	-3.05587e-10
134571827	rs11603967	1.2659e-11	0.190065	-3.05587e-10	7.60261e-07	7.63121	-3.05587e-10	2.46607e-12	-1.43074	-3.05587e-10
134571853	rs73045848	1.40606e-12	-2.00751	-3.05587e-10	6.57764e-11	-1.72394	-3.05587e-10	1.34333e-12	-2.03822	-3.05587e-10
134571873	rs35514221	1.73282e-12	-1.79855	-3.05587e-10	2.77081e-10	-0.285892	-3.05587e-10	1.81657e-12	-1.73642	-3.05587e-10
134572143	rs73045849	1.38358e-12	-2.02363	-3.05587e-10	6.23032e-11	-1.77819	-3.05587e-10	1.35491e-12	-2.02963	-3.05587e-10
134572169	rs7118729	2.53433e-12	-2.04117	0.622791	1.18552e-05	3.72213	6.65594	2.59203e-12	-2.03898	0.658056
134572238	rs73045850	1.37793e-12	-2.02772	-3.05587e-10	6.12958e-11	-1.79449	-3.05587e-10	1.3601e-12	-2.02581	-3.05587e-10
134572287	rs56101047	1.37648e-12	-2.02877	-3.05587e-10	6.1023e-11	-1.79895	-3.05587e-10	1.36168e-12	-2.02465	-3.05587e-10
134572985	rs77292504	2.23018e-12	-1.54622	-3.05587e-10	1.4516e-09	1.37022	-3.05587e-10	2.72625e-12	-1.33044	-3.05587e-10
134573125	rs73045855	1.37575e-12	-2.02931	-3.05587e-10	6.08809e-11	-1.80128	-3.05587e-10	1.36254e-12	-2.02402	-3.05587e-10
134573171	rs73045856	1.38184e-12	-2.02489	-3.05587e-10	6.20018e-11	-1.78304	-3.05587e-10	1.35637e-12	-2.02856	-3.05587e-10
134573292	rs73045858	2.25313e-12	-1.53598	-3.05587e-10	2.83917e-09	2.04106	-3.05587e-10	2.04143e-12	-1.61972	-3.05587e-10
134573410	rs73045859	1.38184e-12	-2.02489	-3.05587e-10	6.20018e-11	-1.78304	-3.05587e-10	1.35637e-12	-2.02856	-3.05587e-10
134573506	rs73045861	1.37716e-12	-2.02828	-3.05587e-10	6.11517e-11	-1.79685	-3.05587e-10	1.36093e-12	-2.0252	-3.05587e-10
134573737	rs73045862	1.38612e-12	-2.02179	-3.05587e-10	6.27326e-11	-1.77132	-3.05587e-10	1.35299e-12	-2.03105	-3.05587e-10
134573810	rs11825685	2.18406e-12	-1.56712	-3.05587e-10	1.37365e-09	1.31502	-3.05587e-10	2.65873e-12	-1.35552	-3.05587e-10
134574045	rs71489020	1.64024e-12	-1.85346	-3.05587e-10	2.58978e-10	-0.353461	-3.05587e-10	1.6772e-12	-1.81624	-3.05587e-10
134574261	rs11223959	2.48957e-12	-2.27905e-10	-1.4362	1.48449e-10	-2.27905e-10	-0.90996	2.46022e-12	-2.27905e-10	-1.43312
134574275	rs80244059	2.58117e-12	-1.40006	-3.05587e-10	3.31248e-09	2.19525	-3.05587e-10	2.68157e-12	-1.34696	-3.05587e-10
134574906	rs139826270	2.51776e-12	-2.27905e-10	-1.42494	8.75822e-11	-2.27905e-10	-1.43762	2.49952e-12	-2.27905e-10	-1.41727
134575109	rs61910818	1.2567e-11	0.182773	-3.05587e-10	1.27017e-07	5.84188	-3.05587e-10	1.93749e-12	-1.67198	-3.05587e-10
134575547	rs74918341	4.22453e-12	-0.907396	-3.05587e-10	3.38159e-10	-0.0866876	-3.05587e-10	3.36702e-12	-1.11934	-3.05587e-10
134575638	rs117678668	2.18891e-12	-1.5649	-3.05587e-10	3.4215e-10	-0.0749523	-3.05587e-10	2.41922e-12	-1.44992	-3.05587e-10
134576026	rs76553909	2.57521e-12	-1.40237	-3.05587e-10	2.97521e-09	2.08787	-3.05587e-10	2.6381e-12	-1.36331	-3.05587e-10
134576216	rs1939726	3.69743e-12	-0.945848	-0.0948191	0.026302	12.4288	5.65389	2.2206e-12	-1.46567	-0.0699183
134576452	rs145361304	3.67602e-12	-2.27905e-10	-1.04647	1.71812e-10	-2.27905e-10	-0.763805	3.6956e-12	-2.27905e-10	-1.02623
134576453	rs146413968	1.40699e-12	-2.00685	-3.05587e-10	6.59081e-11	-1.72194	-3.05587e-10	1.34305e-12	-2.03843	-3.05587e-10
134576551	rs151088786	2.02072e-12	-1.64485	-3.05587e-10	1.11073e-09	1.10257	-3.05587e-10	2.4198e-12	-1.44968	-3.05587e-10
134576860	rs187525059	1.50002e-12	-1.94282	-3.05587e-10	4.78757e-11	-2.0416	-3.05587e-10	1.83111e-12	-1.72844	-3.05587e-10
134577002	rs73045865	1.40254e-12	-2.01002	-3.05587e-10	6.52701e-11	-1.73167	-3.05587e-10	1.34451e-12	-2.03734	-3.05587e-10
134577633	rs1944872	1.4603e-12	-1.88211	-0.0875503	1.42498e-08	-1.77941	5.4337	1.245e-12	-2.04132	-0.0729102
134578532	rs77575039	2.52852e-12	-1.42067	-3.05587e-10	2.83945e-09	2.04116	-3.05587e-10	2.58883e-12	-1.38216	-3.05587e-10
134578733	rs4937933	3.49108e-13	-2.01328	-1.38739	1.15991e-11	-2.03704	-1.42223	4.15251e-13	-1.81429	-1.39795
134578735	rs7943590	9.85377e-13	-0.931357	-1.43168	1.9321e-11	-1.51283	-1.43618	5.378e-13	-1.51632	-1.43731
134579241	rs11826073	4.95995e-13	-1.62216	-1.42733	1.11012e-09	1.89676	-0.79474	4.56543e-13	-1.68443	-1.43301
134579288	rs55954495	1.24542e-11	0.173757	-3.05587e-10	8.01489e-07	7.68402	-3.05587e-10	2.29152e-12	-1.50415	-3.05587e-10
134579645	rs73045868	1.4012e-12	-2.01098	-3.05587e-10	6.50738e-11	-1.73468	-3.05587e-10	1.345e-12	-2.03697	-3.05587e-10
134580591	rs4937935	5.16242e-12	-0.763834	0.0569343	0.0874166	13.5209	5.76287	2.86633e-12	-1.34331	0.0629731
134580634	rs80051554	4.92002e-13	-1.63422	-1.42335	1.02744e-09	1.78525	-0.760632	4.42196e-13	-1.71912	-1.43025
134580770	rs11602026	1.24866e-11	0.176353	-3.05587e-10	1.16906e-06	8.06151	-3.05587e-10	2.34244e-12	-1.48217	-3.05587e-10
134580920	rs1955023	8.20595e-13	-1.90222	-0.643809	1.47484e-10	-1.732	0.815512	7.56037e-13	-2.04055	-0.572487
134581277	rs61910820	2.04292e-12	-0.208016	-1.42591	4.12788e-10	1.38964	-1.27691	6.21845e-13	-1.37871	-1.42972
134581381	rs147233849	5.68556e-12	-2.27905e-10	-0.610375	5.28453e-10	-2.27905e-10	0.359751	5.80757e-12	-2.27905e-10	-0.574204
134581403	rs4936244	4.53709e-13	-1.70464	-1.43397	5.23767e-10	1.20217	-0.851326	4.6052e-13	-1.67204	-1.43672
134581992	rs11822810	2.16004e-12	-1.57818	-3.05587e-10	1.72845e-09	1.54478	-3.05587e-10	2.2492e-12	-1.52279	-3.05587e-10
134582306	rs11607297	1.26957e-11	0.192958	-3.05587e-10	1.02881e-07	5.63113	-3.05587e-10	1.9132e-12	-1.68459	-3.05587e-10
134582391	rs12798771	1.27243e-11	0.195211	-3.05587e-10	5.30485e-07	7.27134	-3.05587e-10	2.23209e-12	-1.53043	-3.05587e-10
134582491	rs28440152	8.56497e-13	-2.01734	-0.485869	1.88504e-10	-1.68924	1.01815	1.12672e-12	-1.77464	-0.439415
134582672	rs11607363	1.20266e-11	0.138814	-3.05587e-10	9.30343e-08	5.53052	-3.05587e-10	1.87261e-12	-1.70604	-3.05587e-10
134582746	rs4379864	3.2591e-13	-2.03339	-1.43604	1.98502e-11	-2.03842	-0.883571	3.25256e-13	-2.01888	-1.43763
134582942	rs73029942	3.82538e-12	-1.00665	-3.05587e-10	8.4548e-09	3.13229	-3.05587e-10	5.3747e-12	-0.651664	-3.05587e-10
134582968	rs74716350	2.16798e-12	-1.57451	-3.05587e-10	6.11795e-11	-1.79639	-3.05587e-10	1.61113e-12	-1.85643	-3.05587e-10
134583198	rs11823478	5.01658e-13	-1.62809	-1.41006	6.53979e-10	1.25472	-0.681849	5.58012e-13	-1.49667	-1.42008
134583554	rs10791385	5.04245e-13	-1.63452	-1.39848	6.91044e-10	1.25686	-0.628863	5.29717e-13	-1.55748	-1.4113
134584211	rs118082978	1.16353e-10	-2.27905e-10	2.40833	6.10947e-09	-2.27905e-10	2.80739	1.11784e-10	-2.27905e-10	2.3832
134584626	rs75887390	1.36149e-12	-2.03973	-3.05587e-10	6.55563e-11	-1.72729	-3.05587e-10	1.50599e-12	-1.92392	-3.05587e-10
134584801	rs6590759	3.459e-13	-1.98413	-1.42578	2.19673e-11	-2.04145	-0.7792	3.75158e-13	-1.88117	-1.43261
134585056	rs7120885	5.0493e-13	-1.63042	-1.40122	6.35525e-10	1.17932	-0.635072	5.25699e-13	-1.56316	-1.41323
134585109	rs6590760	5.82743e-12	-0.736675	0.150947	0.0206805	11.8436	5.9987	3.48608e-12	-1.25445	0.169858
134585632	rs147101156	2.97048e-12	-2.27905e-10	-1.25958	1.18351e-10	-2.27905e-10	-1.13655	2.80682e-12	-2.27905e-10	-1.30131
134586279	rs55974288	1.12807e-11	0.0747904	-3.05587e-10	1.45873e-07	5.98029	-3.05587e-10	2.05547e-12	-1.61286	-3.05587e-10
134586703	rs10894859	6.3631e-12	-0.730687	0.232899	0.0236503	11.7854	6.19106	4.1414e-12	-1.17853	0.266196
134586708	rs12277680	1.35775e-11	-0.109278	0.369387	0.0345527	12.0855	6.27003	1.09321e-11	-0.300683	0.359023
134586728	rs948043	5.34083e-13	-1.57209	-1.40342	7.73093e-10	1.3921	-0.651905	5.7503e-13	-1.47138	-1.41532
134587122	rs7929431	5.06374e-13	-1.62266	-1.40612	6.30226e-10	1.20096	-0.66508	5.27859e-13	-1.5548	-1.4175
134587343	rs34115178	1.40193e-11	0.292129	-3.05587e-10	5.58155e-08	5.0196	-3.05587e-10	1.94352e-12	-1.66887	-3.05587e-10
134588240	rs6590761	5.09953e-13	-1.61527	-1.40648	6.4216e-10	1.22147	-0.666835	5.31932e-13	-1.54683	-1.41778
134588562	rs6590762	3.6011e-13	-1.9407	-1.42895	2.15282e-11	-2.03646	-0.80438	4.04177e-13	-1.80469	-1.43458
134588756	rs56100135	1.89807e-12	-1.70747	-3.05587e-10	1.45449e-09	1.37221	-3.05587e-10	2.0462e-12	-1.61738	-3.05587e-10
134588757	rs56327979	1.88735e-12	-1.71313	-3.05587e-10	1.42832e-09	1.35405	-3.05587e-10	2.03318e-12	-1.62377	-3.05587e-10
134589018	rs4936245	3.57126e-13	-1.94828	-1.42969	2.23675e-11	-2.03457	-0.768019	3.96168e-13	-1.82424	-1.43505
134589161	rs4936246	4.08022e-13	-1.83197	-1.41276	2.94471e-11	-1.82692	-0.70069	3.84058e-13	-1.86628	-1.42405
134589180	rs61909164	1.4853e-11	0.349896	-3.05587e-10	6.16992e-08	5.11982	-3.05587e-10	1.98934e-12	-1.64556	-3.05587e-10
134589355	rs61909165	1.92879e-12	-0.256423	-1.43499	3.6899e-10	1.32331	-1.32274	5.99325e-13	-1.40769	-1.43763
134589740	rs4937936	9.32483e-13	-2.02674	-0.391466	2.29796e-10	-1.63461	1.1616	1.30036e-12	-1.7327	-0.338023
134589877	rs7119532	4.1831e-13	-1.80471	-1.41513	2.98757e-11	-1.79934	-0.713823	3.93102e-13	-1.84127	-1.42578
134589947	rs61456992	3.47254e-13	-1.97554	-1.43046	2.20744e-11	-2.04047	-0.775311	3.79405e-13	-1.86703	-1.43548
134590185	rs12788965	1.0301e-11	-0.0160604	-3.05587e-10	1.2211e-07	5.80248	-3.05587e-10	1.97418e-12	-1.65321	-3.05587e-10
134592720	rs181365337	1.47511e-12	-1.95957	-3.05587e-10	7.95825e-11	-1.53341	-3.05587e-10	1.34512e-12	-2.03688	-3.05587e-10
134592912	rs34748926	6.98466e-12	-0.47302	0.0684323	1.11281e-06	6.29761	1.71458	6.50675e-12	-0.577708	0.11718
134593480	rs149492029	1.35981e-12	-2.04096	-3.05587e-10	6.43782e-11	-1.74543	-3.05587e-10	1.52347e-12	-1.91238	-3.05587e-10
134594262	rs73600945	1.07644e-12	-1.92018	-0.354457	1.52173e-10	-1.90161	1.01643	1.10284e-12	-1.93001	-0.305474
134594404	rs4937939	2.48757e-12	-2.27905e-10	-1.437	1.13416e-10	-2.27905e-10	-1.17914	2.44921e-12	-2.27905e-10	-1.4376
134594653	rs4937940	3.58943e-12	-2.27905e-10	-1.07031	8.9137e-11	-2.27905e-10	-1.42003	3.74613e-12	-2.27905e-10	-1.01264
134594739	rs1944869	1.7289e-12	-1.80082	-3.05587e-10	5.06076e-11	-1.9861	-3.05587e-10	2.36166e-12	-1.474	-3.05587e-10
134594941	rs77086479	2.13639e-12	-1.58919	-3.05587e-10	5.58991e-11	-1.88665	-3.05587e-10	3.06284e-12	-1.21402	-3.05587e-10
134594967	rs73029959	1.47631e-12	-1.95876	-3.05587e-10	3.89554e-10	0.0547995	-3.05587e-10	1.71614e-12	-1.79329	-3.05587e-10
134594998	rs10894860	5.59657e-12	-0.254147	-0.372004	0.00607506	11.9282	4.68901	4.38958e-12	-0.531448	-0.322686
134595036	rs11823283	7.82573e-12	1.1392	-1.43009	1.00324e-09	2.38193	-1.38114	2.66525e-12	0.0767931	-1.42986
134595195	rs12279719	3.96698e-12	-2.04148	1.07118	1.74673e-09	-1.58061	3.13591	7.48144e-12	-1.57707	1.25613
134595352	rs115986169	1.50517e-12	-1.9394	-3.05587e-10	8.51524e-11	-1.46576	-3.05587e-10	1.46767e-12	-1.94969	-3.05587e-10
134595353	rs11603548	2.2216e-11	0.752511	-3.05587e-10	6.06746e-08	5.10308	-3.05587e-10	2.25182e-12	-1.52163	-3.05587e-10
134595578	rs7948875	5.55992e-12	-1.18101	0.548287	0.000730661	7.88103	6.61822	4.42154e-12	-1.4751	0.628223
134595654	rs75604261	2.53746e-12	-2.27905e-10	-1.41714	9.69363e-11	-2.27905e-10	-1.33615	2.49012e-12	-2.27905e-10	-1.42104
134595774	rs7951888	7.74911e-12	-0.316964	0.0162375	0.00864561	11.3533	5.61679	5.01289e-12	-0.821925	0.10057
134596072	rs7937343	2.14897e-12	-1.58331	-3.05587e-10	9.81367e-11	-1.32384	-3.05587e-10	2.47352e-12	-1.42773	-3.05587e-10
134596168	rs56111834	1.46424e-12	-1.96697	-3.05587e-10	3.73496e-10	0.0127036	-3.05587e-10	1.69168e-12	-1.80764	-3.05587e-10
134596868	rs11223967	1.37583e-12	-2.02925	-3.05587e-10	2.88111e-10	-0.246856	-3.05587e-10	1.35776e-12	-2.02753	-3.05587e-10
134597594	rs61909168	2.65235e-11	0.929728	-3.05587e-10	1.0475e-07	5.64913	-3.05587e-10	2.43188e-12	-1.4447	-3.05587e-10
134597652	rs11223968	1.03316e-12	-0.895627	-1.42005	1.21074e-07	6.42988	-0.635919	4.05986e-13	-1.83215	-1.40265
134597965	rs117188356	1.53816e-12	-1.91772	-3.05587e-10	9.71497e-11	-1.33395	-3.05587e-10	1.86697e-12	-1.70905	-3.05587e-10
134598043	rs7952193	1.82612e-12	-2.04022	0.294111	1.12147e-08	2.21566	1.19911	1.8118e-12	-2.03656	0.297509
134598232	rs73600953	3.56051e-13	-2.00138	-1.3796	1.11709e-10	0.148059	-1.34236	3.48938e-13	-2.04182	-1.3444
134598450	rs11223969	5.83573e-13	-2.00987	-0.877021	1.20603e-11	-2.03616	-1.38412	6.38157e-13	-1.87301	-0.909532
134598568	rs7924606	1.36143e-12	-2.03977	-3.05587e-10	5.21139e-11	-1.95677	-3.05587e-10	1.64527e-12	-1.83546	-3.05587e-10
134598660	rs112710801	2.97269e-12	-1.25884	-3.05587e-10	1.21602e-10	-1.10945	-3.05587e-10	3.11414e-12	-1.19741	-3.05587e-10
134598695	rs116877134	2.66545e-12	-1.36793	-3.05587e-10	1.23927e-10	-1.09051	-3.05587e-10	2.6798e-12	-1.34762	-3.05587e-10
134599547	rs34125239	3.44968e-12	-1.11002	-3.05587e-10	4.03929e-09	2.39362	-3.05587e-10	1.42516e-12	-1.97909	-3.05587e-10
134599750	rs140120157	4.40077e-12	-0.866525	-3.05587e-10	1.1043e-09	1.09676	-3.05587e-10	2.92442e-12	-1.26027	-3.05587e-10
134600370	rs11223970	2.91188e-12	0.102381	-1.38189	5.80949e-10	1.64876	-1.1943	8.99167e-13	-1.06478	-1.37487
134600585	rs10791386	6.51443e-13	-1.97973	-0.797141	2.76958e-09	-0.429307	2.44555	7.76422e-13	-1.99593	-0.590497
134600907	rs11223971	4.88029e-13	-2.03707	-1.02862	2.57301e-10	0.384399	-0.744355	5.24087e-13	-1.9797	-0.999762
134600969	rs4936247	1.43203e-11	-2.27905e-10	0.313377	2.00557e-10	-2.27905e-10	-0.609104	1.4398e-11	-2.27905e-10	0.333725
134601012	rs12364470	2.5503e-12	-0.0254722	-1.38662	4.38862e-10	1.37829	-1.20431	8.1809e-13	-1.15425	-1.3799
134601249	rs117282925	2.62373e-12	-1.38371	-3.05587e-10	1.11812e-10	-1.19338	-3.05587e-10	2.69471e-12	-1.34208	-3.05587e-10
134601435	rs59161742	1.09853e-12	-2.04085	-0.213472	2.27884e-11	-1.87632	-0.907634	1.15782e-12	-2.04155	-0.145283
134601525	rs12282518	3.86647e-12	-1.42788	0.431921	8.2543e-10	-1.37039	2.17609	1.07225e-11	-0.543894	0.582869
134601546	rs12282623	7.10977e-11	1.91575	-3.05587e-10	2.20782e-08	4.09214	-3.05587e-10	2.74402e-10	3.28123	-3.05587e-10
134601645	rs7936501	1.36229e-12	-2.03914	-3.05587e-10	4.80411e-11	-2.03815	-3.05587e-10	1.34529e-12	-2.03676	-3.05587e-10
134601854	rs79396949	3.16697e-12	-1.19553	-3.05587e-10	1.44144e-10	-0.939389	-3.05587e-10	3.79251e-12	-1.00034	-3.05587e-10
134601932	rs61909169	2.41574e-11	0.836285	-3.05587e-10	2.72316e-09	1.99935	-3.05587e-10	7.10173e-12	-0.373028	-3.05587e-10
134601963	rs11223972	5.23906e-12	0.146936	-0.839098	2.79251e-07	7.80684	-1.17718	2.49646e-12	-0.589339	-0.829155
134602333	rs61105947	1.92877e-12	-2.03888	0.347459	3.06622e-10	-1.80175	1.61716	2.68042e-12	-2.00889	0.661499
134602480	rs4936248	2.45796e-12	-1.87719	0.428218	1.77855e-10	-2.04122	1.31198	4.60305e-12	-1.3057	0.499049
134602841	rs73600961	1.37839e-12	-2.03382	0.00643648	1.56102e-09	-1.50924	2.95214	1.62641e-12	-2.03684	0.189843
134602946	rs11604608	3.26344e-13	-2.03477	-1.43333	1.32242e-11	-1.89313	-1.43502	3.39981e-13	-1.98672	-1.42551
134603179	rs12793165	1.55173e-12	-1.90894	-3.05587e-10	6.99928e-11	-1.66181	-3.05587e-10	1.34605e-12	-2.03619	-3.05587e-10
134603219	rs117578005	3.58619e-12	-2.27905e-10	-1.07121	1.47959e-10	-2.27905e-10	-0.91327	3.79425e-12	-2.27905e-10	-0.99988
134603256	rs12797160	1.85388e-12	-1.73102	-3.05587e-10	4.88199e-11	-2.02206	-3.05587e-10	1.41149e-12	-1.98872	-3.05587e-10
134603859	rs78962343	2.49498e-12	-2.27905e-10	-1.43402	9.11386e-11	-2.27905e-10	-1.39782	2.44937e-12	-2.27905e-10	-1.43754
134603916	rs74919786	2.74365e-12	-1.33901	-3.05587e-10	7.0848e-10	0.652919	-3.05587e-10	5.35732e-12	-0.654904	-3.05587e-10
134603992	rs7947975	7.74749e-13	-1.93633	-0.667192	1.23741e-10	-1.35635	0.264334	8.068e-13	-2.03982	-0.508229
134604072	rs2000576	1.56331e-12	-2.03315	0.131649	2.10271e-09	-1.42773	3.16851	1.87168e-12	-2.02914	0.322609
134604301	rs75971040	2.50044e-12	-2.27905e-10	-1.43184	9.1093e-11	-2.27905e-10	-1.39832	2.4514e-12	-2.27905e-10	-1.43671
134604492	rs948045	1.55718e-12	-1.90543	-3.05587e-10	5.41353e-11	-1.91872	-3.05587e-10	1.97313e-12	-1.65375	-3.05587e-10
134604874	rs2186711	2.4878e-12	-2.27905e-10	-1.4369	8.95544e-11	-2.27905e-10	-1.41536	2.44994e-12	-2.27905e-10	-1.4373
134604912	rs7130741	1.59014e-12	-2.02203	0.137548	1.97607e-09	-1.49995	3.17861	1.86757e-12	-2.03759	0.328856
134605083	rs142244873	1.37658e-12	-2.0287	-3.05587e-10	5.33016e-11	-1.93424	-3.05587e-10	1.36382e-12	-2.02308	-3.05587e-10
134605091	rs35868113	1.20623e-12	-0.736776	-1.42402	2.7059e-10	1.10367	-1.41327	3.67119e-13	-1.902	-1.43344
134606194	rs4937941	8.16623e-13	-1.93221	-0.618676	1.34342e-10	-1.3459	0.336083	8.50449e-13	-2.04034	-0.455016
134606284	rs11607880	1.80734e-12	-1.75645	-3.05587e-10	4.93145e-11	-2.01198	-3.05587e-10	1.41992e-12	-1.98277	-3.05587e-10
134606394	rs4937942	8.39235e-13	-1.93221	-0.591363	1.39837e-10	-1.3459	0.376173	8.76259e-13	-2.04034	-0.425119
134606676	rs73029980	1.70476e-12	-1.81488	-3.05587e-10	1.60632e-10	-0.831089	-3.05587e-10	1.42326e-12	-1.98041	-3.05587e-10
134606939	rs11824131	1.66279e-12	-2.02492	0.185114	2.17737e-09	-1.48412	3.25979	1.96697e-12	-2.03608	0.379208
134606989	rs28361542	2.02163e-12	-2.03697	0.392571	3.31487e-09	-1.41241	3.60838	2.48357e-12	-2.02203	0.598358
134607064	rs28694380	1.64174e-12	-1.87357	0.021017	4.34849e-10	-2.04039	2.20519	1.44257e-12	-2.03963	0.0726875
134607857	rs12789557	2.07528e-12	-1.61821	-3.05587e-10	4.79169e-11	-2.04073	-3.05587e-10	1.36579e-12	-2.02164	-3.05587e-10
134607871	rs7929317	4.24391e-12	-1.87952	0.9767	9.78861e-09	-1.27828	4.55705	4.56053e-12	-2.04182	1.2259
134607918	rs12789395	2.08272e-12	-1.61463	-3.05587e-10	4.85812e-11	-2.02697	-3.05587e-10	1.3573e-12	-2.02787	-3.05587e-10
134607989	rs76060115	2.47535e-12	-2.03666	0.594734	7.59975e-09	-0.895902	3.92157	3.19325e-12	-2.00261	0.830286
134607990	rs79557043	2.48994e-12	-2.03732	0.601277	7.60306e-09	-0.906087	3.93219	3.2094e-12	-2.00448	0.837197
134607994	rs77333119	2.5046e-12	-2.038	0.607829	7.59825e-09	-0.91735	3.94282	3.22517e-12	-2.0065	0.844118
134608079	rs7929564	4.42315e-12	-1.87505	1.0136	1.04744e-08	-1.26863	4.61512	4.74099e-12	-2.04177	1.26465
134608118	rs7943044	2.56395e-12	-2.04089	0.634138	7.42794e-09	-0.982636	3.98544	3.28051e-12	-2.01727	0.8719
134608614	rs60437326	7.02983e-13	-1.44684	-1.25388	1.23367e-09	2.42822	-1.22068	5.25548e-13	-1.73291	-1.24377
134608758	rs111211592	2.79609e-12	-2.03685	0.716769	8.95808e-09	-0.84643	4.03654	3.59041e-12	-2.00524	0.950143
134608916	rs11825482	5.71544e-13	-1.58122	-1.32649	7.51378e-10	2.04255	-1.33084	4.40932e-13	-1.86282	-1.28941
134609037	rs75434578	1.37661e-12	-2.02868	-3.05587e-10	7.3385e-11	-1.61448	-3.05587e-10	1.34714e-12	-2.03539	-3.05587e-10
134609179	rs12286049	6.76466e-13	-1.57535	-1.16382	2.68658e-11	-1.94364	-0.675708	9.22536e-13	-1.28056	-1.13344
134609194	rs80209594	1.36153e-12	-2.03969	-3.05587e-10	1.16499e-10	-1.15232	-3.05587e-10	1.75602e-12	-1.77032	-3.05587e-10
134609437	rs144148816	4.22742e-12	-0.906711	-3.05587e-10	5.92238e-11	-1.82888	-3.05587e-10	2.4047e-12	-1.45594	-3.05587e-10
134609439	rs117392883	2.27084e-12	-1.52815	-3.05587e-10	4.83351e-11	-2.03204	-3.05587e-10	1.34629e-12	-2.03601	-3.05587e-10
134609490	rs75021703	2.05714e-12	-1.62699	-3.05587e-10	1.06931e-10	-1.23802	-3.05587e-10	1.38805e-12	-2.00546	-3.05587e-10
134609801	rs12361529	7.93162e-12	-0.594421	0.316974	3.2934e-09	-1.42233	3.6118	4.63296e-12	-1.33723	0.537062
134610645	rs369081254	2.34103e-12	-1.49771	-3.05587e-10	4.85569e-11	-2.02747	-3.05587e-10	1.34259e-12	-2.03877	-3.05587e-10
134610965	rs60622467	2.90831e-12	-2.04019	0.759454	7.53735e-09	-1.16963	4.18705	3.66441e-12	-2.03881	1.00411
134611125	rs11223975	4.88869e-13	-1.74171	-1.32225	3.00534e-11	-2.03589	-0.471335	3.51713e-13	-2.03908	-1.33923
134611176	rs10894861	6.70436e-13	-1.88426	-0.86387	1.02772e-10	-0.626632	-0.651058	7.03153e-13	-1.95485	-0.730699
134611280	rs12360937	1.61136e-12	-1.87123	-3.05587e-10	5.49656e-11	-1.9035	-3.05587e-10	1.33881e-12	-2.04159	-3.05587e-10
134611335	rs10894862	5.27016e-13	-1.95525	-1.03358	2.36773e-11	-1.78847	-0.957211	5.16192e-13	-1.98538	-1.00926
134611390	rs111258054	4.79916e-13	-1.64734	-1.43511	3.10327e-11	-1.09613	-1.37904	3.1818e-13	-2.04102	-1.43749
134611417	rs12360957	2.63179e-12	-1.87986	0.499223	2.59358e-09	-1.98114	3.93173	3.00379e-12	-1.97734	0.743843
134611483	rs58887922	2.1003e-12	-1.339	-0.267225	6.91815e-10	-1.50663	2.13574	1.34634e-12	-2.01693	-0.0190495
134611571	rs11223976	1.63642e-12	-1.85579	-3.05587e-10	9.73657e-11	-1.33173	-3.05587e-10	1.33975e-12	-2.04088	-3.05587e-10
134611604	rs11223977	1.59736e-12	-1.87995	-3.05587e-10	6.1996e-11	-1.78313	-3.05587e-10	1.34621e-12	-2.03607	-3.05587e-10
134611715	rs11223978	1.77222e-12	-1.77607	-3.05587e-10	6.99646e-11	-1.66221	-3.05587e-10	1.33883e-12	-2.04157	-3.05587e-10
134611748	rs11223979	1.76983e-12	-1.77742	-3.05587e-10	7.29306e-11	-1.62069	-3.05587e-10	1.34246e-12	-2.03887	-3.05587e-10
134611773	rs11223980	1.84468e-12	-1.736	-3.05587e-10	6.65576e-11	-1.71213	-3.05587e-10	1.3387e-12	-2.04167	-3.05587e-10
134611782	rs11223981	1.83051e-12	-1.74371	-3.05587e-10	6.60266e-11	-1.72014	-3.05587e-10	1.33853e-12	-2.0418	-3.05587e-10
134611807	rs7930275	4.09926e-12	-1.347	0.409503	3.63776e-09	-1.44416	3.73308	2.75374e-12	-1.97487	0.654466
134611854	rs10894863	2.28685e-12	-1.52113	-3.05587e-10	8.41722e-11	-1.47734	-3.05587e-10	1.40323e-12	-1.99459	-3.05587e-10
134611896	rs138709845	1.3594e-12	-2.04126	-3.05587e-10	5.06027e-11	-1.9862	-3.05587e-10	1.41945e-12	-1.9831	-3.05587e-10
134611935	rs10894864	2.0129e-12	-1.64873	-3.05587e-10	7.37414e-11	-1.60964	-3.05587e-10	1.35957e-12	-2.0262	-3.05587e-10
134612044	rs10894865	2.32712e-12	-1.50367	-3.05587e-10	8.17137e-11	-1.50698	-3.05587e-10	1.39985e-12	-1.997	-3.05587e-10
134612146	rs10894866	2.32712e-12	-1.50367	-3.05587e-10	8.17137e-11	-1.50698	-3.05587e-10	1.39985e-12	-1.997	-3.05587e-10
134612200	rs79359469	3.0156e-12	-1.2445	-3.05587e-10	1.24119e-10	-1.08897	-3.05587e-10	4.29325e-12	-0.876322	-3.05587e-10
134612652	rs7931468	4.44842e-12	-1.74383	0.888077	5.29753e-09	-0.210285	2.87508	3.76285e-12	-2.01372	1.00553
134612701	rs7946307	8.64298e-13	-1.29306	-1.20108	1.08259e-08	4.45107	-1.07158	4.77089e-13	-1.93088	-1.14254
134612702	rs11223982	1.76516e-12	-1.78007	-3.05587e-10	6.06797e-11	-1.80459	-3.05587e-10	1.38207e-12	-2.00979	-3.05587e-10
134612887	rs73030001	2.10506e-12	-1.60396	-3.05587e-10	6.82968e-11	-1.68634	-3.05587e-10	1.42214e-12	-1.98121	-3.05587e-10
134613005	rs57952722	3.23484e-12	-1.99359	0.819264	3.98298e-09	-0.378809	2.75839	3.61072e-12	-2.0091	0.959644
134613171	rs7934611	1.19229e-12	-1.81188	-0.360548	3.53324e-11	-1.96077	-0.384632	1.0613e-12	-1.98196	-0.291905
134613230	rs11223983	1.17416e-12	-0.750148	-1.43761	4.57041e-11	-0.68526	-1.40275	4.20794e-13	-1.76143	-1.43755
134613416	rs150727526	1.37636e-12	-2.02887	-3.05587e-10	5.14163e-11	-1.97025	-3.05587e-10	1.4528e-12	-1.95988	-3.05587e-10
134613603	rs61909313	4.19225e-13	-2.03939	-1.17827	1.3466e-11	-1.91608	-1.39396	5.75549e-13	-1.66062	-1.22518
134613630	rs10791387	3.65502e-13	-1.98476	-1.37003	1.28915e-11	-2.00469	-1.34894	3.46796e-13	-2.03231	-1.36007
134613697	rs35397222	1.25382e-12	-1.55931	-0.562794	3.81626e-11	-1.74139	-0.526956	7.40943e-13	-1.97394	-0.659259
134613731	rs11223984	1.01706e-11	0.990687	-1.01949	8.17992e-09	4.25559	-1.15636	1.24047e-11	1.12053	-0.935824
134613839	rs11223985	2.59028e-12	-2.27905e-10	-1.39654	1.38013e-10	-2.27905e-10	-0.982854	2.53214e-12	-2.27905e-10	-1.4043
134613917	rs1892984	2.65371e-12	-1.52297	0.150621	8.54022e-11	-1.14561	-0.317223	1.86052e-12	-1.87369	0.161175
134614138	rs67344499	4.69764e-12	-1.29214	0.490891	5.8881e-11	-1.71648	-0.118201	2.88236e-12	-1.77045	0.495694
134614175	rs12807823	3.35544e-13	-2.02561	-1.4147	1.16501e-11	-2.03688	-1.41801	3.40688e-13	-1.9843	-1.42586
134614183	rs12807834	3.36901e-13	-2.02119	-1.41508	1.16841e-11	-2.03432	-1.41766	3.43359e-13	-1.97622	-1.42613
134614198	rs145343222	2.27711e-12	-1.5254	-3.05587e-10	4.87059e-11	-2.0244	-3.05587e-10	1.40289e-12	-1.99483	-3.05587e-10
134614224	rs72653412	7.21716e-12	-2.27905e-10	-0.371843	3.79416e-10	-2.27905e-10	0.0284315	6.39764e-12	-2.27905e-10	-0.477438
134614305	rs4614466	5.76937e-13	-1.77919	-1.11913	2.64569e-11	-1.2005	-1.43418	4.84242e-13	-2.00917	-1.04937
134614386	rs77721352	7.22184e-12	-2.27905e-10	-0.371195	1.28384e-09	-2.27905e-10	1.24741	7.39447e-12	-2.27905e-10	-0.332634
134614396	rs73031703	1.8125e-12	-1.7536	-3.05587e-10	8.75199e-11	-1.43834	-3.05587e-10	1.35169e-12	-2.03201	-3.05587e-10
134614447	rs4937946	7.59e-12	-2.27905e-10	-0.321472	3.73351e-10	-2.27905e-10	0.0123165	6.62533e-12	-2.27905e-10	-0.442468
134614552	rs67182737	5.04431e-13	-2.0146	-1.01803	1.20431e-11	-2.00354	-1.41817	5.00078e-13	-1.9531	-1.07326
134614585	rs4937947	7.09907e-13	-1.63371	-1.05722	2.70426e-11	-1.35473	-1.25806	5.88252e-13	-1.8174	-1.04657
134614608	rs4937948	3.54243e-13	-1.99785	-1.38823	1.1874e-11	-2.02376	-1.41209	3.23634e-13	-2.04142	-1.42009
134614642	rs4936250	9.86742e-13	-1.31638	-1.04527	2.34255e-10	0.877721	-1.33151	7.09787e-13	-1.68196	-0.994202
134615042	rs59291637	1.05148e-12	-1.31826	-0.979846	1.38218e-11	-1.87501	-1.40894	5.28232e-13	-1.94354	-1.02805
134615043	rs75967183	6.22116e-13	-1.97387	-0.849062	2.36682e-11	-2.01538	-0.730692	6.30238e-13	-2.03534	-0.759689
134615334	rs10750576	6.04393e-13	-1.85211	-0.99972	2.01214e-11	-1.51485	-1.39357	5.76444e-13	-1.98752	-0.896723
134615426	rs10791388	7.59137e-13	-1.65151	-0.972365	3.4162e-11	-0.972626	-1.40646	6.0716e-13	-1.94357	-0.888763
134615537	rs11600759	3.79888e-12	-1.0136	-3.05587e-10	2.0053e-10	-0.60924	-3.05587e-10	1.77788e-12	-1.75794	-3.05587e-10
134615539	rs11223986	6.62691e-13	-1.34766	-1.41209	2.89876e-11	-1.1067	-1.43664	3.72054e-13	-1.88983	-1.43225
134615817	rs4937949	5.70479e-13	-1.87854	-1.03104	1.91267e-11	-1.55601	-1.40311	5.46959e-13	-2.00515	-0.931597
134615847	rs4937950	9.49614e-13	-1.44134	-0.958663	1.38791e-11	-1.87636	-1.40346	5.36826e-13	-1.94745	-1.008
134615934	rs10894867	7.04207e-13	-1.32239	-1.3766	2.99585e-11	-1.0774	-1.43299	3.82979e-13	-1.87788	-1.41526
134616066	rs11223987	6.98083e-13	-1.33508	-1.37264	2.95549e-11	-1.09211	-1.43185	3.816e-13	-1.88391	-1.41284
134616086	rs35818328	3.61955e-13	-2.04166	-1.32288	1.14797e-11	-2.03764	-1.43199	3.58896e-13	-2.0181	-1.33999
134616207	rs1944880	5.59374e-13	-1.84577	-1.08347	1.9936e-11	-1.50057	-1.41711	5.24263e-13	-1.98883	-0.990296
134616244	rs1944881	1.60274e-12	-1.87659	-3.05587e-10	5.7099e-11	-1.86542	-3.05587e-10	1.36129e-12	-2.02493	-3.05587e-10
134616306	rs78645110	7.79382e-12	-2.27905e-10	-0.294973	3.83403e-10	-2.27905e-10	0.0388831	7.03139e-12	-2.27905e-10	-0.382983
134616366	rs34226067	3.92839e-13	-2.04177	-1.24089	1.17995e-11	-2.03691	-1.40524	3.86787e-13	-2.01974	-1.26351
134616736	rs58049546	2.67561e-12	-2.27905e-10	-1.36413	8.99041e-11	-2.27905e-10	-1.41146	2.53283e-12	-2.27905e-10	-1.40403
134616957	rs77169798	1.45726e-12	-1.97175	-3.05587e-10	9.43991e-11	-1.36267	-3.05587e-10	1.35612e-12	-2.02874	-3.05587e-10
134617082	rs11223988	7.15192e-13	-1.66734	-1.01617	1.37552e-11	-1.87131	-1.41748	5.2241e-13	-1.9203	-1.06237
134617231	rs11223989	9.08162e-13	-1.5025	-0.942141	1.35061e-11	-1.90768	-1.39938	5.29261e-13	-1.9707	-0.998938
134617321	rs4937951	6.92959e-13	-1.37247	-1.34262	2.8663e-11	-1.13553	-1.41906	3.83015e-13	-1.90132	-1.39173
134617556	rs11223990	5.63334e-13	-1.53803	-1.38415	2.69744e-11	-1.17952	-1.43579	3.74126e-13	-1.89522	-1.42131
134617582	rs73031710	3.31359e-12	-1.15027	-3.05587e-10	1.58315e-10	-0.845618	-3.05587e-10	1.64601e-12	-1.83501	-3.05587e-10
134617838	rs117546541	2.5046e-12	-2.27905e-10	-1.43017	8.91748e-11	-2.27905e-10	-1.4196	2.45404e-12	-2.27905e-10	-1.43563
134618253	rs1892988	5.56675e-13	-1.82919	-1.10489	1.77267e-11	-1.61791	-1.41722	5.04915e-13	-2.01278	-1.00395
134618405	rs11223991	3.49312e-13	-2.00874	-1.39136	2.01379e-11	-1.52541	-1.38219	3.38658e-13	-2.041	-1.37513
134618452	rs56749421	2.86432e-12	-2.27905e-10	-1.29597	9.68167e-11	-2.27905e-10	-1.33738	2.6944e-12	-2.27905e-10	-1.34219
134618899	rs73031712	6.82658e-13	-1.6672	-1.06287	1.89964e-11	-1.88191	-1.08404	4.99428e-13	-1.98659	-1.04107
134618900	rs76093320	3.61468e-13	-2.00614	-1.35975	1.1785e-11	-2.03098	-1.4124	3.40897e-13	-2.02781	-1.38173
134618944	rs7481161	4.36001e-12	0.255468	-1.1313	1.54943e-09	2.68438	-1.24894	1.87153e-12	-0.637082	-1.06953
134619105	rs140259716	1.43643e-12	-1.98615	-3.05587e-10	4.92046e-11	-2.01421	-3.05587e-10	1.45111e-12	-1.96104	-3.05587e-10
134619154	rs11601707	1.24857e-12	-1.47879	-0.647515	2.82439e-11	-1.43878	-1.13055	2.10357e-12	-0.884423	-0.70531
134619155	rs189733109	2.10127e-12	-1.60576	-3.05587e-10	7.92965e-11	-1.53701	-3.05587e-10	1.61716e-12	-1.8527	-3.05587e-10
134619197	rs10894868	3.37357e-13	-2.00353	-1.43138	2.30643e-11	-1.41122	-1.3607	3.49526e-13	-1.95119	-1.43335
134619220	rs4937953	6.55361e-13	-1.38673	-1.38415	3.40518e-11	-0.951324	-1.431	6.00138e-13	-1.42541	-1.41855
134619520	rs1944882	8.02696e-13	-1.44776	-1.12032	4.73325e-11	-0.727523	-1.32548	1.88422e-12	-0.48939	-1.21046
134619600	rs73031719	1.99049e-12	-1.65992	-3.05587e-10	8.03115e-11	-1.52429	-3.05587e-10	1.79942e-12	-1.7459	-3.05587e-10
134619609	rs73031721	2.17696e-12	-1.57037	-3.05587e-10	8.57078e-11	-1.45926	-3.05587e-10	1.73628e-12	-1.78162	-3.05587e-10
134619861	rs58822187	3.41366e-13	-1.98548	-1.43763	1.37254e-11	-1.86585	-1.42511	4.36839e-13	-1.724	-1.43756
134619975	rs73031723	2.07193e-12	-1.61982	-3.05587e-10	8.2881e-11	-1.4928	-3.05587e-10	1.63841e-12	-1.83964	-3.05587e-10
134620146	rs746541	5.50392e-11	3.05945	-1.39971	1.96234e-09	3.0811	-1.4094	9.71909e-12	1.35848	-1.41775
134620736	rs7942145	2.18431e-11	0.73558	-3.05587e-10	5.20957e-09	2.64805	-3.05587e-10	2.23999e-11	0.775688	-3.05587e-10
134620794	rs11223993	2.36079e-12	-1.48931	-3.05587e-10	8.59917e-11	-1.45595	-3.05587e-10	1.45185e-12	-1.96053	-3.05587e-10
134620976	rs1892989	1.58771e-12	-1.88601	-3.05587e-10	5.38617e-11	-1.92378	-3.05587e-10	1.52236e-12	-1.91311	-3.05587e-10
134621010	rs11600687	3.43301e-13	-1.98716	-1.43029	1.24703e-11	-2.02972	-1.35713	4.6744e-13	-1.69027	-1.40358
134621011	rs141190089	1.4057e-12	-2.00777	-3.05587e-10	4.81106e-11	-2.0367	-3.05587e-10	1.38402e-12	-2.00838	-3.05587e-10
134621027	rs1892990	1.43663e-12	-1.986	-3.05587e-10	5.02882e-11	-1.99243	-3.05587e-10	1.47824e-12	-1.94252	-3.05587e-10
134621270	rs1892991	3.30303e-13	-2.02456	-1.43149	1.28083e-11	-1.99723	-1.36287	5.1854e-13	-1.58266	-1.40744
134621603	rs7932707	5.49646e-13	-1.56136	-1.38542	2.83294e-11	-1.12949	-1.43682	9.02953e-13	-1.03268	-1.40278
134621625	rs1944883	3.92496e-11	-0.875731	2.19737	2.2016e-09	-0.494109	2.28084	3.07627e-11	-1.30457	2.39751
134621778	rs57891858	3.02873e-12	-2.27905e-10	-1.24016	1.07817e-10	-2.27905e-10	-1.22976	3.08093e-12	-2.27905e-10	-1.20813
134621852	rs76694072	2.78424e-11	0.978258	-3.05587e-10	3.257e-08	4.48094	-3.05587e-10	8.41739e-11	2.09952	-3.05587e-10
134622282	rs73031725	1.5105e-12	-1.93587	-3.05587e-10	5.38303e-11	-1.92437	-3.05587e-10	1.41049e-12	-1.98943	-3.05587e-10
134622325	rs1944884	5.6663e-13	-1.52485	-1.39151	2.88444e-11	-1.11068	-1.43761	8.0994e-13	-1.13269	-1.41147
134622399	rs6590763	5.08183e-13	-1.6191	-1.40612	2.53875e-11	-1.23879	-1.43715	7.08169e-13	-1.25923	-1.41921
134622517	rs67420314	5.89161e-13	-1.997	-0.88036	2.12807e-11	-1.98942	-0.862984	5.92983e-13	-2.02858	-0.827378
134622564	rs6590764	5.17791e-13	-1.601	-1.40549	2.60587e-11	-1.21392	-1.43593	7.2398e-13	-1.23467	-1.42169
134622632	rs11223994	2.71587e-12	-2.27905e-10	-1.34919	9.38509e-11	-2.27905e-10	-1.3685	2.59252e-12	-2.27905e-10	-1.38074
134622740	rs11826533	2.86243e-12	-2.27905e-10	-1.29663	1.01736e-10	-2.27905e-10	-1.28783	2.89789e-12	-2.27905e-10	-1.26938
134622757	rs6590765	5.31151e-11	-0.89145	2.51561	2.50771e-09	-0.685717	2.60264	3.98488e-11	-1.37249	2.72421
134622884	rs11821862	2.97404e-12	-2.27905e-10	-1.25838	1.05819e-10	-2.27905e-10	-1.24847	3.02089e-12	-2.27905e-10	-1.22782
134622995	rs79046037	2.78439e-12	-2.27905e-10	-1.32428	9.88731e-11	-2.27905e-10	-1.31637	2.8113e-12	-2.27905e-10	-1.29972
134623196	rs73606955	2.82228e-12	-2.27905e-10	-1.31076	1.00264e-10	-2.27905e-10	-1.3024	2.85341e-12	-2.27905e-10	-1.28485
134623381	rs11604476	3.48935e-13	-2.02867	-1.3725	1.38173e-11	-2.03366	-1.25062	5.0599e-13	-1.68916	-1.32544
134623809	rs11602394	3.41663e-13	-2.02937	-1.39287	1.51765e-11	-1.92413	-1.26632	5.22688e-13	-1.61414	-1.368
134623889	rs6590766	4.7046e-12	-0.0344672	-0.765297	3.24355e-10	0.713071	-0.841435	5.32968e-12	0.195373	-0.855449
134623938	rs60707215	2.57616e-12	-2.27905e-10	-1.40201	9.11669e-11	-2.27905e-10	-1.39751	2.57451e-12	-2.27905e-10	-1.38771
134623970	rs73031729	1.50302e-12	-1.94083	-3.05587e-10	5.40877e-11	-1.9196	-3.05587e-10	1.38708e-12	-2.00617	-3.05587e-10
134624014	rs948047	2.14697e-11	2.15597	-1.43764	2.38542e-09	3.30457	-1.43764	9.68648e-12	1.36306	-1.42569
134624148	rs79384329	2.53289e-12	-1.41894	-3.05587e-10	8.5928e-11	-1.45669	-3.05587e-10	1.70108e-12	-1.8021	-3.05587e-10
134624176	rs73031730	1.47285e-12	-1.9611	-3.05587e-10	5.24141e-11	-1.95103	-3.05587e-10	1.38638e-12	-2.00667	-3.05587e-10
134624196	rs80332289	4.46594e-13	-1.78618	-1.36823	1.66778e-11	-1.69462	-1.4015	4.05268e-13	-1.90833	-1.32825
134624423	rs11602945	3.66667e-13	-2.0171	-1.33451	1.48557e-11	-2.03954	-1.17228	5.11737e-13	-1.73791	-1.2654
134624454	rs11605136	3.56572e-13	-2.02867	-1.35085	1.43942e-11	-2.03366	-1.20972	5.24308e-13	-1.68916	-1.28988
134624554	rs73031731	1.45262e-12	-1.97493	-3.05587e-10	5.00062e-11	-1.99806	-3.05587e-10	1.36615e-12	-2.02137	-3.05587e-10
134624576	rs73031733	3.75321e-13	-1.89275	-1.43553	1.29121e-11	-1.91515	-1.4369	3.26537e-13	-2.02777	-1.42481
134624615	rs1944885	6.89932e-11	-0.77833	2.66403	3.85478e-09	-0.40581	2.75268	5.23408e-11	-1.25206	2.87647
134624641	rs1944886	4.10094e-11	-0.804481	2.16998	2.32426e-09	-0.412184	2.25314	3.16594e-11	-1.2477	2.36937
134624671	rs10894870	3.08063e-12	-0.459029	-0.764142	3.42859e-10	0.46718	-0.540063	1.42174e-11	1.0183	-0.697202
134624738	rs7929855	4.79176e-12	-0.128878	-0.652529	7.41423e-10	1.00883	-0.310457	1.35827e-11	0.89794	-0.622506
134624888	rs4569023	5.11084e-12	0.10087	-0.81781	3.29656e-10	0.77867	-0.890824	5.74147e-12	0.31859	-0.904242
134624942	rs4539335	1.01918e-10	-0.700881	2.97674	5.77357e-09	-0.317839	3.06868	7.66926e-11	-1.19058	3.19702
134624976	rs4454738	6.04916e-13	-1.70247	-1.1485	1.93792e-11	-1.79567	-1.15033	7.48709e-13	-1.41181	-1.21097
134625044	rs4548634	5.05414e-12	0.122832	-0.85093	3.2772e-10	0.80386	-0.921904	5.69776e-12	0.341639	-0.934932
134625046	rs4269937	6.04426e-12	0.122832	-0.672027	3.95255e-10	0.80386	-0.734531	7.01005e-12	0.341639	-0.72766
134625076	rs4573692	6.07549e-12	0.122832	-0.666875	3.97212e-10	0.80386	-0.729593	7.04492e-12	0.341639	-0.722699
134625127	rs73031743	1.46084e-12	-1.96929	-3.05587e-10	5.19601e-11	-1.95973	-3.05587e-10	1.37901e-12	-2.012	-3.05587e-10
134625128	rs12575477	3.63404e-13	-2.02757	-1.33298	1.47971e-11	-2.03449	-1.18128	5.33545e-13	-1.69476	-1.26682
134625132	rs11223995	2.39966e-12	-1.47298	-3.05587e-10	9.41977e-11	-1.36481	-3.05587e-10	1.58767e-12	-1.8711	-3.05587e-10
134625149	rs59511896	3.67929e-13	-2.01998	-1.32819	1.48477e-11	-2.03855	-1.17381	5.19578e-13	-1.72739	-1.26071
134625158	rs35495944	1.76456e-12	-1.7804	-3.05587e-10	5.18934e-11	-1.96101	-3.05587e-10	2.49826e-12	-1.41777	-3.05587e-10
134625186	rs10791389	1.08654e-10	-0.637003	2.97686	6.20741e-09	-0.24551	3.06881	8.07192e-11	-1.13954	3.19715
134625354	rs10894871	2.51886e-12	-1.4245	-3.05587e-10	9.93044e-11	-1.31201	-3.05587e-10	1.63113e-12	-1.8441	-3.05587e-10
134625518	rs12288121	2.35088e-12	-0.451397	-1.04212	1.79611e-10	0.430658	-1.15007	2.12631e-12	-0.532158	-1.04682
134625552	rs12281154	2.47409e-12	-0.402279	-1.04015	1.91257e-10	0.491808	-1.14839	2.23492e-12	-0.484294	-1.04487
134625554	rs7111624	2.79105e-11	2.31152	-1.33082	7.66465e-09	4.21715	-1.18298	4.88059e-11	2.88007	-1.32559
134625703	rs4937954	1.09161e-10	-0.655783	3.0003	6.22255e-09	-0.266754	3.09249	8.14471e-11	-1.15458	3.22116
134625735	rs4937955	3.9186e-13	-2.0015	-1.28366	1.58256e-11	-2.04181	-1.10677	5.19024e-13	-1.78405	-1.20513
134625744	rs79509401	2.6888e-12	-2.27905e-10	-1.35921	9.47487e-11	-2.27905e-10	-1.35897	2.68227e-12	-2.27905e-10	-1.3467
134625851	rs12294419	5.18514e-12	0.0378235	-0.74033	3.35811e-10	0.706267	-0.79992	6.00376e-12	0.252395	-0.793376
134625924	rs4937956	3.95589e-13	-1.99784	-1.27784	1.59606e-11	-2.04181	-1.09827	5.18069e-13	-1.79302	-1.198
134626123	rs1944887	1.10164e-11	1.41294	-1.36186	1.19405e-09	2.5578	-1.3829	7.64809e-12	1.08596	-1.38487
134626169	rs1944888	4.58807e-12	0.113606	-0.938451	2.88017e-10	0.761983	-1.00917	5.19544e-12	0.346975	-1.03256
134626392	rs73031752	1.37733e-12	-2.02815	-3.05587e-10	4.80832e-11	-2.03727	-3.05587e-10	1.33849e-12	-2.04183	-3.05587e-10
134626493	rs948048	3.65105e-13	-1.97575	-1.38012	1.61499e-11	-1.70813	-1.42016	5.49555e-13	-1.548	-1.38401
134626551	rs948049	7.33931e-13	-1.22613	-1.43151	5.26441e-11	-0.518735	-1.42791	2.16618e-12	-0.122781	-1.43762
134626887	rs11223996	6.23899e-13	-1.79275	-1.02733	1.97781e-11	-1.86216	-1.06347	6.42408e-13	-1.66043	-1.11547
134626916	rs78326128	2.68948e-12	-2.27905e-10	-1.35896	9.54299e-11	-2.27905e-10	-1.35181	2.7025e-12	-2.27905e-10	-1.33919
134627082	rs78974821	5.31369e-12	-0.678019	-3.05587e-10	1.86674e-10	-0.68084	-3.05587e-10	2.9646e-12	-1.24662	-3.05587e-10
134627405	rs7948847	6.35784e-12	-0.498615	-3.05587e-10	2.23316e-10	-0.501617	-3.05587e-10	3.40432e-12	-1.10832	-3.05587e-10
134627407	rs117640763	2.77321e-10	3.27687	-3.05587e-10	9.31006e-08	5.53123	-3.05587e-10	1.81914e-10	2.87017	-3.05587e-10
134627492	rs55870300	1.44681e-12	-1.97894	-3.05587e-10	5.11603e-11	-1.97524	-3.05587e-10	1.37741e-12	-2.01317	-3.05587e-10
134627577	rs7948887	1.22175e-12	-0.935561	-1.21246	3.93232e-11	-0.999367	-1.23902	1.50995e-12	-0.644913	-1.27638
134627873	rs60112551	2.61245e-12	-2.27905e-10	-1.38802	9.25423e-11	-2.27905e-10	-1.38254	2.61388e-12	-2.27905e-10	-1.37253
134627893	rs7952242	1.18773e-12	-0.963802	-1.21246	3.82601e-11	-1.02678	-1.23902	1.46275e-12	-0.676671	-1.27638
134627975	rs948050	4.08394e-11	2.60633	-1.24498	1.213e-08	4.58276	-1.08952	1.0454e-10	3.55661	-1.2404
134628152	rs2155300	2.93944e-11	2.33519	-1.30269	8.91383e-09	4.35401	-1.16885	9.18567e-11	3.48571	-1.29885
134628201	rs73031758	9.20691e-13	-1.20316	-1.22777	3.21649e-11	-1.18594	-1.25339	1.13242e-12	-0.919713	-1.2893
134628300	rs11223997	2.73342e-12	0.0946952	-1.43745	2.58498e-10	1.08155	-1.43686	1.75553e-12	-0.335192	-1.43541
134628326	rs73031759	1.26124e-12	-0.907906	-1.2083	4.05515e-11	-0.972516	-1.23511	1.56307e-12	-0.613858	-1.27286
134628452	rs1944889	3.93433e-13	-1.84356	-1.43759	1.92526e-11	-1.54126	-1.4113	7.33214e-13	-1.21162	-1.43207
134628589	rs11223998	2.75665e-12	0.0739392	-1.40823	2.6116e-10	1.05644	-1.40151	1.75167e-12	-0.353737	-1.41906
134628702	rs141590252	2.54755e-12	-2.27905e-10	-1.41317	9.13349e-11	-2.27905e-10	-1.39567	2.56139e-12	-2.27905e-10	-1.39282
134628757	rs1944890	3.85491e-11	2.56924	-1.26561	1.12849e-08	4.53846	-1.11744	9.82958e-11	3.51589	-1.26128
134628807	rs10894872	3.86766e-11	2.56924	-1.26231	1.13358e-08	4.53846	-1.11295	9.86249e-11	3.51589	-1.25794
134628854	rs73031763	1.39595e-12	-2.01473	-3.05587e-10	4.84018e-11	-2.03067	-3.05587e-10	1.34405e-12	-2.03768	-3.05587e-10
134629020	rs76514242	2.12164e-12	-1.59611	-3.05587e-10	7.55798e-11	-1.58501	-3.05587e-10	1.49801e-12	-1.92923	-3.05587e-10
134629111	rs7928150	3.84232e-11	2.56924	-1.26888	1.12346e-08	4.53846	-1.12191	9.79708e-11	3.51589	-1.26459
134629148	rs12277245	2.3974e-12	-0.060393	-1.41353	2.28336e-10	0.928028	-1.40741	1.52764e-12	-0.486432	-1.42321
134629437	rs6590767	4.1968e-13	-1.7796	-1.43697	2.1162e-11	-1.45804	-1.39996	8.66363e-13	-1.05134	-1.42548
134629466	rs112522138	1.27882e-12	-0.848961	-1.25341	4.00248e-11	-0.946979	-1.27373	1.63925e-12	-0.529809	-1.30932
134630395	rs73031766	1.4171e-12	-1.99969	-3.05587e-10	5.00765e-11	-1.99665	-3.05587e-10	1.35916e-12	-2.0265	-3.05587e-10
134630514	rs11224000	6.12954e-13	-1.59513	-1.24264	1.98295e-11	-1.65573	-1.2673	8.19704e-13	-1.23043	-1.30175
134630973	rs78133315	6.25322e-13	-1.58463	-1.23316	2.02024e-11	-1.64597	-1.25843	8.37985e-13	-1.2163	-1.29382
134631047	rs10750577	3.98643e-13	-1.83128	-1.43671	1.87761e-11	-1.58009	-1.39753	7.42029e-13	-1.20678	-1.42496
134631744	rs73031768	1.42113e-12	-1.99685	-3.05587e-10	5.02239e-11	-1.99371	-3.05587e-10	1.36151e-12	-2.02477	-3.05587e-10
134631823	rs7939430	4.08746e-13	-1.80607	-1.4369	2.06867e-11	-1.48264	-1.39807	7.95825e-13	-1.13659	-1.42515
134632044	rs10750578	4.47903e-11	2.70892	-1.25523	1.33126e-08	4.67192	-1.08566	1.25382e-10	3.74683	-1.24884
134632074	rs7939769	1.30289e-11	-1.05842	1.27728	6.81021e-10	-0.736097	1.34949	1.03138e-11	-1.4505	1.45061
134632085	rs113118201	2.71199e-12	-2.27905e-10	-1.35062	9.95013e-11	-2.27905e-10	-1.31003	2.74508e-12	-2.27905e-10	-1.32356
134632326	rs113007184	1.14767e-12	-0.977414	-1.23316	3.82906e-11	-1.00657	-1.25843	1.61698e-12	-0.558988	-1.29382
134632476	rs114781441	5.68492e-13	-1.71054	-1.20253	2.11045e-11	-1.60729	-1.25343	5.24748e-13	-1.85232	-1.12589
134632496	rs111822320	1.10057e-12	-1.00756	-1.24492	3.77982e-11	-1.00851	-1.26943	1.59878e-12	-0.560475	-1.30365
134632636	rs7119012	4.58957e-13	-1.7028	-1.4243	2.04716e-11	-1.53599	-1.35518	7.25558e-13	-1.2559	-1.39828
134632805	rs7121975	1.49953e-12	-1.94315	-3.05587e-10	5.28253e-11	-1.94321	-3.05587e-10	1.40267e-12	-1.99499	-3.05587e-10
134632812	rs142466206	1.44814e-12	-1.97802	-3.05587e-10	5.12088e-11	-1.97429	-3.05587e-10	1.37826e-12	-2.01254	-3.05587e-10
134632877	rs117855303	2.54666e-12	-2.27905e-10	-1.41352	8.93958e-11	-2.27905e-10	-1.41713	2.52674e-12	-2.27905e-10	-1.40644
134632881	rs61906986	3.00575e-12	0.18219	-1.42997	2.7265e-10	1.12169	-1.4237	1.95223e-12	-0.229686	-1.43471
134632902	rs7122072	2.71345e-12	0.0873104	-1.43739	1.23996e-10	0.325403	-1.41536	1.01357e-11	1.4195	-1.4368
134632974	rs146495839	3.0076e-12	-2.27905e-10	-1.24716	9.99839e-11	-2.27905e-10	-1.30519	2.81164e-12	-2.27905e-10	-1.2996
134633006	rs118051174	1.44084e-12	-1.98308	-3.05587e-10	5.09428e-11	-1.9795	-3.05587e-10	1.37359e-12	-2.01594	-3.05587e-10
134633506	rs77263182	4.03552e-13	-2.00503	-1.25073	1.6531e-11	-2.03846	-1.0665	4.8975e-13	-1.88779	-1.15944
134633538	rs10750580	4.44449e-13	-1.72777	-1.43145	1.81787e-11	-1.58095	-1.429	6.15836e-13	-1.38051	-1.43763
134633950	rs10894873	1.27532e-11	1.36338	-1.1659	1.05891e-09	2.22142	-1.16663	1.18521e-11	1.38227	-1.24313
134633992	rs10894874	1.52707e-11	1.65593	-1.2783	1.32321e-09	2.55648	-1.27886	1.68799e-11	1.82869	-1.33593
134634277	rs7126788	1.18232e-12	-0.821469	-1.35935	5.22318e-11	-0.690931	-1.26358	2.43542e-12	-0.102162	-1.34109
134634296	rs11224001	3.47914e-11	2.50399	-1.30293	6.12226e-09	3.97226	-1.16278	8.74618e-11	3.436	-1.29817
134634432	rs78255544	1.40764e-12	-2.00639	-3.05587e-10	4.97301e-11	-2.00359	-3.05587e-10	1.35384e-12	-2.03042	-3.05587e-10
134634456	rs60742359	2.57957e-12	-2.27905e-10	-1.40068	9.13108e-11	-2.27905e-10	-1.39593	2.57589e-12	-2.27905e-10	-1.38717
134634502	rs73031774	1.40764e-12	-2.00639	-3.05587e-10	4.97301e-11	-2.00359	-3.05587e-10	1.35384e-12	-2.03042	-3.05587e-10
134634551	rs73031776	1.40764e-12	-2.00639	-3.05587e-10	4.97301e-11	-2.00359	-3.05587e-10	1.35384e-12	-2.03042	-3.05587e-10
134634574	rs9888241	4.34829e-13	-1.74553	-1.43557	1.90874e-11	-1.53944	-1.42173	6.23237e-13	-1.36995	-1.43625
134634654	rs116264730	1.40764e-12	-2.00639	-3.05587e-10	4.97301e-11	-2.00359	-3.05587e-10	1.35384e-12	-2.03042	-3.05587e-10
134634682	rs115441303	1.40946e-12	-2.00509	-3.05587e-10	4.97968e-11	-2.00225	-3.05587e-10	1.35484e-12	-2.02969	-3.05587e-10
134634940	rs73031782	1.40946e-12	-2.00509	-3.05587e-10	4.97968e-11	-2.00225	-3.05587e-10	1.35484e-12	-2.02969	-3.05587e-10
134635102	rs10894875	1.66696e-11	1.80522	-1.33993	1.46399e-09	2.72278	-1.34406	1.85601e-11	1.98139	-1.39374
134635242	rs750965	1.41132e-12	-2.00378	-3.05587e-10	4.98648e-11	-2.00089	-3.05587e-10	1.35587e-12	-2.02892	-3.05587e-10
134635496	rs11606315	8.34415e-12	-0.226743	-3.05587e-10	2.55701e-10	-0.366193	-3.05587e-10	3.04079e-12	-1.22125	-3.05587e-10
134635982	rs11224002	6.0415e-13	-1.6622	-1.19003	1.93999e-11	-1.7196	-1.22534	9.60484e-13	-1.11472	-1.25896
134637008	rs78041131	5.92487e-13	-1.67549	-1.19624	1.90542e-11	-1.73184	-1.23108	9.35739e-13	-1.13556	-1.26423
134637128	rs10894876	3.2179e-11	2.43733	-1.31432	5.57803e-09	3.89555	-1.17917	8.03509e-11	3.3628	-1.30977
134637381	rs7102831	4.18591e-13	-1.78246	-1.4367	1.73016e-11	-1.64163	-1.41777	5.79864e-13	-1.44341	-1.43492
134637460	rs147890937	8.18526e-12	-2.27905e-10	-0.245969	2.10844e-10	-2.27905e-10	-0.559087	7.8987e-12	-2.27905e-10	-0.266669
134637536	rs73031788	1.49756e-12	-1.94447	-3.05587e-10	5.27558e-11	-1.94453	-3.05587e-10	1.4014e-12	-1.99589	-3.05587e-10
134637840	rs11224003	1.75848e-12	-0.648059	-1.1358	1.42339e-10	0.288598	-1.24059	1.52846e-12	-0.772542	-1.13656
134638090	rs1944891	4.27639e-13	-1.76123	-1.43655	1.87537e-11	-1.55994	-1.41887	6.0942e-13	-1.39369	-1.43493
134638254	rs1944892	4.24975e-13	-1.76757	-1.43646	1.85995e-11	-1.56826	-1.41881	6.03342e-13	-1.40334	-1.43529
134638786	rs11532043	6.19552e-13	-1.59742	-1.22964	1.95479e-11	-1.67545	-1.26188	9.49989e-13	-1.09232	-1.29235
134638921	rs74654311	4.53856e-12	-0.835694	-3.05587e-10	6.61976e-10	0.585026	-3.05587e-10	4.9324e-12	-0.737542	-3.05587e-10
134639939	rs11500924	1.93044e-12	-0.570818	-1.11974	1.42354e-10	0.275689	-1.22758	1.60552e-12	-0.739391	-1.12053
134640455	rs11224004	1.80467e-12	-0.671189	-1.08674	1.43778e-10	0.258661	-1.2006	1.57019e-12	-0.79461	-1.08756
134640520	rs7951448	9.42695e-12	-0.104732	-3.05587e-10	2.87527e-10	-0.248884	-3.05587e-10	3.30291e-12	-1.13856	-3.05587e-10
134640907	rs141697582	1.3945e-12	-2.01577	-3.05587e-10	6.06926e-11	-1.80438	-3.05587e-10	1.36706e-12	-2.02071	-3.05587e-10
134640932	rs1289464	4.3142e-13	-1.75211	-1.43687	1.90198e-11	-1.54801	-1.41671	6.18146e-13	-1.37986	-1.43454
134640978	rs1289463	3.66805e-11	2.5745	-1.32056	6.47236e-09	4.05333	-1.18823	9.28165e-11	3.51338	-1.31612
134641159	rs10894877	5.45337e-12	0.780068	-1.43214	5.56858e-10	1.8388	-1.42669	3.37501e-12	0.319016	-1.43598
134641164	rs11224005	5.84887e-13	-1.63998	-1.24466	1.88297e-11	-1.6991	-1.27567	9.49655e-13	-1.08016	-1.30486
134641222	rs11224006	2.10501e-12	-0.515412	-1.08857	1.65362e-10	0.40004	-1.20211	1.77571e-12	-0.669768	-1.0894
134641286	rs76706792	2.48599e-12	-2.27905e-10	-1.43763	8.76007e-11	-2.27905e-10	-1.43741	2.45221e-12	-2.27905e-10	-1.43638
134641484	rs141674447	9.32859e-11	-2.27905e-10	2.18736	2.76574e-09	-2.27905e-10	2.01486	8.36126e-11	-2.27905e-10	2.09283
134641831	rs10894878	6.48615e-12	0.954508	-1.43314	6.75872e-10	2.03266	-1.42686	3.77065e-12	0.430678	-1.4368
134641861	rs1289462	4.29237e-13	-1.75861	-1.43545	1.87833e-11	-1.5565	-1.42073	6.11048e-13	-1.3897	-1.43624
134641934	rs1289461	4.18216e-13	-1.78387	-1.43619	1.81857e-11	-1.58976	-1.41981	5.88242e-13	-1.42835	-1.43564
134642047	rs61906987	1.70139e-12	-1.81686	-3.05587e-10	7.25151e-11	-1.62641	-3.05587e-10	1.35639e-12	-2.02854	-3.05587e-10
134642280	rs1289460	4.23357e-13	-1.77138	-1.43646	1.85065e-11	-1.57328	-1.41881	5.99837e-13	-1.40917	-1.43529
134642632	rs1289459	3.31848e-11	2.48528	-1.33149	6.53294e-09	4.07872	-1.20432	8.55304e-11	3.44277	-1.32727
134642852	rs1289458	3.08472e-11	2.41546	-1.33472	6.02434e-09	3.99749	-1.20413	7.90087e-11	3.36589	-1.3297
134643064	rs1289456	3.09468e-11	2.41546	-1.33149	6.02325e-09	3.99749	-1.20432	7.92012e-11	3.36589	-1.32727
134643147	rs1289455	4.22217e-13	-1.77384	-1.4367	1.84657e-11	-1.57651	-1.41777	5.9781e-13	-1.41293	-1.43492
134643204	rs1289454	4.22127e-13	-1.77384	-1.43692	1.84853e-11	-1.57651	-1.41672	5.98049e-13	-1.41293	-1.43452
134643329	rs1289453	3.78755e-11	2.62696	-1.34096	6.30872e-09	4.09625	-1.25677	8.30675e-11	3.43146	-1.34517
134643465	rs182515224	1.23356e-12	-2.03971	-0.0986919	4.23153e-11	-2.03477	-0.130287	1.5254e-12	-2.01753	0.106413
134643741	rs73031799	1.40746e-12	-2.00652	-3.05587e-10	5.09449e-11	-1.97946	-3.05587e-10	1.35778e-12	-2.02752	-3.05587e-10
134644282	rs1289452	3.23439e-11	2.44919	-1.32107	6.3345e-09	4.03675	-1.19319	8.28111e-11	3.40304	-1.31985
134644458	rs7939085	1.10701e-11	0.0559419	-3.05587e-10	3.35633e-10	-0.0941835	-3.05587e-10	3.68967e-12	-1.02783	-3.05587e-10
134644804	rs73031801	1.6584e-12	-1.84245	-3.05587e-10	5.79093e-11	-1.85132	-3.05587e-10	1.50779e-12	-1.92272	-3.05587e-10
134644911	rs138785348	1.39897e-12	-2.01257	-3.05587e-10	5.34479e-11	-1.9315	-3.05587e-10	1.37599e-12	-2.01419	-3.05587e-10
134644926	rs7120408	1.12e-11	1.31643	-1.24882	1.03001e-09	2.27655	-1.24943	1.07884e-11	1.35724	-1.31213
134644931	rs1289451	4.11618e-13	-1.79839	-1.43758	1.79977e-11	-1.60904	-1.41091	5.77215e-13	-1.45085	-1.43206
134645099	rs12283945	1.36313e-12	-2.03852	-3.05587e-10	5.02082e-11	-1.99402	-3.05587e-10	1.44745e-12	-1.96356	-3.05587e-10
134645307	rs7121029	6.24025e-13	-1.57994	-1.23993	1.99929e-11	-1.6435	-1.27133	1.04499e-12	-0.988439	-1.30092
134645637	rs7121326	1.22124e-11	1.4021	-1.24795	1.13599e-09	2.37362	-1.24856	1.17678e-11	1.44342	-1.31142
134645729	rs7107231	6.25302e-13	-1.5743	-1.24352	2.00318e-11	-1.63826	-1.27462	1.05077e-12	-0.979931	-1.30391
134645733	rs71489025	3.15798e-12	-1.19837	-3.05587e-10	3.06544e-10	-0.184841	-3.05587e-10	7.4202e-12	-0.329161	-3.05587e-10
134645860	rs116941402	1.3834e-12	-2.02376	-3.05587e-10	4.92187e-11	-2.01393	-3.05587e-10	1.34756e-12	-2.03507	-3.05587e-10
134646252	rs10160383	2.35248e-12	-0.378725	-1.11411	1.89633e-10	0.55788	-1.22299	1.92432e-12	-0.563897	-1.1149
134646641	rs1289450	4.09615e-13	-1.8171	-1.42374	1.75006e-11	-1.69419	-1.35378	5.1618e-13	-1.59735	-1.39731
134646667	rs77895892	2.49466e-12	-2.27905e-10	-1.43415	8.80241e-11	-2.27905e-10	-1.43259	2.4697e-12	-2.27905e-10	-1.42927
134646931	rs73033711	1.44941e-12	-1.97715	-3.05587e-10	5.1255e-11	-1.97339	-3.05587e-10	1.37908e-12	-2.01195	-3.05587e-10
134647177	rs1289449	4.05291e-13	-1.82954	-1.42192	1.73071e-11	-1.70969	-1.34939	5.0875e-13	-1.61491	-1.39426
134647527	rs1289448	3.88143e-13	-1.87571	-1.41898	1.64356e-11	-1.76815	-1.34261	4.78234e-13	-1.68157	-1.38946
134647920	rs73033715	1.45295e-12	-1.97471	-3.05587e-10	5.13837e-11	-1.97088	-3.05587e-10	1.38138e-12	-2.01028	-3.05587e-10
134648247	rs11603506	1.48391e-12	-0.523196	-1.43043	4.61288e-11	-0.650513	-1.42825	6.02445e-13	-1.41625	-1.42388
134648623	rs1289447	8.09317e-12	1.17475	-1.43204	3.39786e-09	3.64272	-1.42202	6.73236e-12	1.00179	-1.42823
134648681	rs1289446	1.24783e-11	1.50874	-1.33305	4.0359e-09	3.60333	-1.21054	4.76484e-11	2.85918	-1.3287
134648775	rs78497816	7.00663e-12	-1.47931	1.07786	4.4563e-10	-0.958098	1.14739	8.24335e-12	-1.46877	1.24481
134648828	rs1289445	3.29011e-12	0.0156487	-1.17303	3.25063e-10	1.14426	-1.27044	1.33043e-12	-0.874115	-1.17375
134648843	rs1289444	3.76604e-12	-0.420605	-0.601675	4.28723e-10	0.552383	-0.401776	9.42474e-12	0.438312	-0.528341
134648909	rs185445887	6.2098e-11	-2.27905e-10	1.78041	2.03978e-09	-2.27905e-10	1.71039	5.74112e-11	-2.27905e-10	1.71687
134649046	rs67338270	5.25999e-13	-1.9202	-1.07056	2.44133e-11	-1.87101	-0.844061	8.30354e-13	-1.56269	-0.956583
134650058	rs73033778	1.44859e-12	-1.97771	-3.05587e-10	5.28589e-11	-1.94258	-3.05587e-10	1.38506e-12	-2.00763	-3.05587e-10
134650371	rs73033780	6.27161e-13	-1.61582	-1.19904	2.34057e-11	-1.5972	-1.16002	4.96668e-13	-1.8765	-1.1567
134650750	rs79467923	5.89091e-12	-1.58996	1.01507	4.01439e-10	-0.998865	1.08372	7.6609e-12	-1.47718	1.17995
134650992	rs7123717	6.31083e-13	-1.61582	-1.19281	2.35635e-11	-1.5972	-1.1533	5.00037e-13	-1.8765	-1.14994
134651050	rs77843073	6.37906e-13	-1.65033	-1.14753	2.26974e-11	-1.55572	-1.23223	7.90595e-13	-1.50102	-1.06731
134651444	rs2000578	8.45309e-12	-1.50724	1.29347	5.33301e-10	-0.997008	1.36589	1.00113e-11	-1.49697	1.46731
134651734	rs78962291	2.87323e-12	-2.27905e-10	-1.29287	1.09102e-10	-2.27905e-10	-1.21792	2.84735e-12	-2.27905e-10	-1.28698
134651908	rs1289504	2.69403e-11	2.22864	-1.28332	1.60302e-08	4.9087	-1.13667	1.43439e-10	3.91329	-1.28075
134651957	rs1289503	8.27072e-12	0.723322	-0.958904	1.18717e-09	2.24143	-1.07231	1.17322e-11	1.1679	-1.03893
134652207	rs143337948	1.76553e-12	-1.77985	-3.05587e-10	5.15463e-11	-1.96772	-3.05587e-10	1.90185e-12	-1.69054	-3.05587e-10
134652238	rs80123452	4.06236e-13	-1.85767	-1.39146	1.80742e-11	-1.57862	-1.4371	8.55686e-13	-1.08867	-1.40054
134652283	rs73033784	6.8887e-13	-1.58607	-1.13494	2.60065e-11	-1.56682	-1.08504	5.52661e-13	-1.85778	-1.0686
134652289	rs73033785	1.47332e-12	-1.96078	-3.05587e-10	5.39708e-11	-1.92176	-3.05587e-10	1.40266e-12	-1.995	-3.05587e-10
134652785	rs61512864	4.42022e-13	-1.83124	-1.33346	2.05647e-11	-1.73033	-1.15629	7.12568e-13	-1.37757	-1.29467
134652971	rs117701167	2.54106e-12	-2.27905e-10	-1.41572	8.81456e-11	-2.27905e-10	-1.43121	2.47589e-12	-2.27905e-10	-1.42677
134653053	rs12420691	3.3336e-13	-2.02779	-1.41905	1.33477e-11	-1.99156	-1.3273	5.49221e-13	-1.52385	-1.40877
134653172	rs12419432	3.37894e-13	-2.01536	-1.41797	1.36771e-11	-1.96978	-1.3247	5.87239e-13	-1.45825	-1.40744
134653281	rs60227369	2.56903e-12	-2.27905e-10	-1.40478	9.2125e-11	-2.27905e-10	-1.38706	2.59258e-12	-2.27905e-10	-1.38071
134653286	rs56772282	4.87018e-13	-2.00222	-1.06554	1.85558e-11	-1.979	-1.01041	5.03343e-13	-2.02751	-0.992338
134653828	rs11827154	3.3419e-13	-2.02038	-1.42397	1.33582e-11	-1.97823	-1.33984	5.68683e-13	-1.48279	-1.41501
134654119	rs74939605	7.51407e-12	-0.331527	-3.05587e-10	1.96823e-10	-0.627899	-3.05587e-10	2.58143e-12	-1.38502	-3.05587e-10
134654160	rs1289502	2.59378e-11	2.16067	-1.25327	1.31055e-08	4.65967	-1.08908	1.31122e-10	3.79338	-1.25062
134654597	rs76911480	1.39117e-12	-2.01816	-3.05587e-10	4.83305e-11	-2.03214	-3.05587e-10	1.56789e-12	-1.88364	-3.05587e-10
134654797	rs59218406	6.61199e-13	-1.65085	-1.11116	2.30315e-11	-1.70758	-1.06576	5.27264e-13	-1.9115	-1.06192
134654807	rs141257020	1.94489e-12	-1.6831	-3.05587e-10	7.58013e-11	-1.58209	-3.05587e-10	1.34025e-12	-2.04051	-3.05587e-10
134654987	rs57140849	7.1131e-13	-1.576	-1.11295	2.69053e-11	-1.55655	-1.06133	5.69866e-13	-1.85136	-1.04436
134655060	rs73033790	1.45082e-12	-1.97618	-3.05587e-10	5.29597e-11	-1.94067	-3.05587e-10	1.38661e-12	-2.0065	-3.05587e-10
134655498	rs137923432	1.71239e-12	-1.81042	-3.05587e-10	5.07377e-11	-1.98353	-3.05587e-10	1.83544e-12	-1.72608	-3.05587e-10
134655626	rs73033792	7.79747e-13	-1.50366	-1.09343	2.958e-11	-1.48276	-1.04034	6.10363e-13	-1.80417	-1.0229
134655690	rs11224017	4.5843e-13	-1.89428	-1.23397	3.29891e-11	-1.06708	-1.34695	9.92117e-13	-1.07629	-1.26499
134655837	rs1289501	8.95495e-12	0.577389	-0.733487	1.23547e-09	2.02901	-0.820008	1.22506e-11	0.996419	-0.824212
134656028	rs117469996	1.59787e-12	-1.87964	-3.05587e-10	5.78526e-11	-1.8523	-3.05587e-10	1.51348e-12	-1.91896	-3.05587e-10
134656387	rs55734009	2.70905e-12	-1.35171	-3.05587e-10	1.35854e-10	-0.998622	-3.05587e-10	1.79977e-12	-1.74571	-3.05587e-10
134656762	rs880288	1.51842e-12	-1.93063	-3.05587e-10	5.59594e-11	-1.88558	-3.05587e-10	1.436e-12	-1.97151	-3.05587e-10
134657101	rs79898696	7.13623e-13	-1.54288	-1.14282	2.5667e-11	-1.43673	-1.22827	9.00776e-13	-1.37587	-1.06199
134657103	rs78466338	7.43771e-13	-1.52755	-1.11678	2.66854e-11	-1.41986	-1.20623	9.44148e-13	-1.35818	-1.03266
134657144	rs184598155	1.50623e-12	-1.93869	-3.05587e-10	5.61185e-11	-1.88274	-3.05587e-10	1.94907e-12	-1.66602	-3.05587e-10
134657188	rs75896749	7.32836e-12	-0.356552	-3.05587e-10	1.92396e-10	-0.650645	-3.05587e-10	2.5418e-12	-1.4005	-3.05587e-10
134657227	rs1472890	5.08204e-12	-0.722591	-3.05587e-10	6.59711e-11	-1.72099	-3.05587e-10	1.04662e-11	0.0147831	-3.05587e-10
134657359	rs11224018	7.22011e-13	-1.64151	-1.03251	2.71886e-11	-1.51979	-1.08762	2.65048e-12	-0.252895	-1.10573
134658100	rs1289500	4.00383e-12	0.21173	-1.17278	3.05603e-09	3.13782	-1.02315	6.77354e-12	0.759375	-1.17972
134658221	rs60567012	2.48704e-12	-2.27905e-10	-1.43721	8.76077e-11	-2.27905e-10	-1.43733	2.45016e-12	-2.27905e-10	-1.43721
134658222	rs56266806	2.48704e-12	-2.27905e-10	-1.43721	8.76077e-11	-2.27905e-10	-1.43733	2.45016e-12	-2.27905e-10	-1.43721
134658567	rs74600085	1.44474e-12	-1.98038	-3.05587e-10	6.65234e-11	-1.71265	-3.05587e-10	1.41236e-12	-1.9881	-3.05587e-10
134658808	rs57661273	3.47479e-13	-1.99881	-1.40654	1.25429e-11	-1.94378	-1.43727	6.2386e-13	-1.38795	-1.41724
134658936	rs80283587	1.56184e-12	-1.90244	-3.05587e-10	5.7844e-11	-1.85245	-3.05587e-10	1.46903e-12	-1.94876	-3.05587e-10
134659462	rs61323393	4.07341e-13	-1.81386	-1.43255	1.40532e-11	-1.83943	-1.42792	7.57605e-13	-1.17351	-1.43745
134659848	rs73033795	1.38481e-12	-2.02274	-3.05587e-10	5.00254e-11	-1.99767	-3.05587e-10	1.34082e-12	-2.04008	-3.05587e-10
134660017	rs74400642	3.1707e-12	-2.27905e-10	-1.19435	1.17827e-10	-2.27905e-10	-1.14098	3.42323e-12	-2.27905e-10	-1.10278
134660163	rs4936252	8.20575e-13	-1.11576	-1.43029	3.0264e-11	-1.12005	-1.38019	1.83229e-12	-0.342491	-1.38531
134660704	rs7119365	3.3126e-13	-2.03833	-1.41482	1.36483e-11	-1.86078	-1.43581	3.67475e-13	-1.90335	-1.43112
134661371	rs57002342	3.20156e-12	-2.27905e-10	-1.18467	1.08167e-10	-2.27905e-10	-1.22652	3.26971e-12	-2.27905e-10	-1.14867
134661409	rs59046679	3.59932e-12	-2.27905e-10	-1.06756	1.20496e-10	-2.27905e-10	-1.11858	3.70283e-12	-2.27905e-10	-1.02427
134661461	rs60375008	3.29031e-12	-2.27905e-10	-1.15732	1.1284e-10	-2.27905e-10	-1.18423	3.30701e-12	-2.27905e-10	-1.13732
134661577	rs73033798	1.3921e-12	-2.01749	-3.05587e-10	5.59233e-11	-1.88622	-3.05587e-10	1.34047e-12	-2.04035	-3.05587e-10
134661773	rs76587046	1.36083e-12	-2.04021	-3.05587e-10	5.19416e-11	-1.96008	-3.05587e-10	1.33851e-12	-2.04181	-3.05587e-10
134662127	rs753353	1.47904e-12	-1.9801	0.0231827	5.55512e-11	-1.99136	0.0984609	1.58362e-12	-2.00022	0.126571
134662152	rs57452808	3.5612e-12	-2.27905e-10	-1.07821	1.19312e-10	-2.27905e-10	-1.12846	3.66138e-12	-2.27905e-10	-1.03553
134662170	rs11601150	1.64813e-12	-1.84866	-3.05587e-10	8.63909e-11	-1.45132	-3.05587e-10	4.03845e-12	-0.937507	-3.05587e-10
134662249	rs73033799	1.40208e-12	-2.01035	-3.05587e-10	5.38701e-11	-1.92363	-3.05587e-10	1.33942e-12	-2.04113	-3.05587e-10
134662250	rs60001855	3.57417e-12	-2.27905e-10	-1.07457	1.19715e-10	-2.27905e-10	-1.12509	3.67549e-12	-2.27905e-10	-1.03168
134662479	rs57400489	3.63991e-12	-2.27905e-10	-1.05634	1.21759e-10	-2.27905e-10	-1.10816	3.74697e-12	-2.27905e-10	-1.01242
134662527	rs10894879	2.19695e-12	-2.03949	0.478251	8.73049e-11	-1.95627	0.515478	2.50224e-12	-2.0293	0.613117
134662579	rs10894880	4.33488e-12	-1.98461	1.103	1.85778e-10	-1.83629	1.15063	5.46658e-12	-1.91847	1.28376
134663049	rs118119536	1.40899e-12	-2.00543	-3.05587e-10	5.33872e-11	-1.93263	-3.05587e-10	1.33871e-12	-2.04166	-3.05587e-10
134663326	rs7131512	1.27614e-12	-2.04176	-0.0627091	4.87248e-11	-2.04024	0.0162242	1.38937e-12	-2.03958	0.0350634
134663551	rs7101583	3.78425e-12	-2.0332	1.01575	1.39738e-10	-2.033	1.06256	4.41826e-12	-2.04105	1.19343
134663826	rs10791392	1.68252e-12	-2.04155	0.213537	6.68884e-11	-2.00711	0.299931	1.89694e-12	-2.01365	0.320521
134663940	rs60864713	4.1661e-12	-2.27905e-10	-0.921323	1.38141e-10	-2.27905e-10	-0.981932	4.31873e-12	-2.27905e-10	-0.870407
134664007	rs10791393	2.83942e-12	-2.0418	0.737096	1.08866e-10	-2.00127	0.781185	3.3297e-12	-2.03505	0.904565
134664123	rs10894881	2.44783e-12	-2.0418	0.588698	9.50304e-11	-2.00127	0.645261	2.87726e-12	-2.03505	0.758523
134664138	rs10894882	4.20318e-13	-1.86789	-1.34716	1.66484e-11	-1.86031	-1.23758	4.2647e-13	-1.8787	-1.30688
134664413	rs61907013	6.5282e-12	-1.92397	1.4518	1.09133e-10	-1.9394	0.72177	5.44066e-12	-1.98113	1.34167
134664976	rs11224019	1.24382e-12	-2.04178	-0.088339	4.91884e-11	-1.99274	-0.0218037	1.36629e-12	-2.02734	0.00607514
134665097	rs75127009	4.29685e-12	-2.27905e-10	-0.890422	1.42213e-10	-2.27905e-10	-0.952874	4.4608e-12	-2.27905e-10	-0.838039
134665242	rs61907014	3.22033e-12	-2.04165	0.862833	1.23346e-10	-1.99803	0.902822	3.9025e-12	-2.03369	1.06194
134665728	rs141903296	4.42137e-12	-2.27905e-10	-0.861854	1.46092e-10	-2.27905e-10	-0.925964	4.59613e-12	-2.27905e-10	-0.808152
134666245	rs12272594	2.91411e-12	-1.91651	0.637768	9.10256e-11	-2.03634	0.637278	3.27178e-12	-1.99065	0.842614
134666357	rs60851867	4.59427e-12	-2.27905e-10	-0.823493	1.51477e-10	-2.27905e-10	-0.889766	4.78409e-12	-2.27905e-10	-0.768071
134666706	rs142120446	1.45126e-12	-1.97587	-3.05587e-10	5.02966e-11	-1.99227	-3.05587e-10	1.33944e-12	-2.04112	-3.05587e-10
134667375	rs76384000	4.68127e-12	-2.27905e-10	-0.804735	1.54186e-10	-2.27905e-10	-0.872041	4.87869e-12	-2.27905e-10	-0.74849
134667392	rs7934215	1.45949e-12	-1.97022	-3.05587e-10	5.15752e-11	-1.96716	-3.05587e-10	1.35002e-12	-2.03325	-3.05587e-10
134667524	rs7947725	4.08775e-12	-2.27905e-10	-0.94031	1.357e-10	-2.27905e-10	-0.999758	4.23359e-12	-2.27905e-10	-0.890316
134667546	rs2076848	2.17324e-12	-1.98064	0.408554	8.38414e-11	-1.96622	0.484944	2.66874e-12	-1.91289	0.561128
134667681	rs11826145	4.3899e-13	-1.8792	-1.29239	1.30034e-11	-2.01493	-1.33006	7.33118e-13	-1.27523	-1.36859
134667719	rs7934549	5.10118e-12	-2.27905e-10	-0.718833	1.67255e-10	-2.27905e-10	-0.790685	5.33557e-12	-2.27905e-10	-0.658971
134667741	rs35781524	4.52734e-13	-1.87178	-1.26898	1.34836e-11	-1.99894	-1.30979	8.43619e-13	-1.15125	-1.35218
134667764	rs732804	7.46764e-12	-1.56667	1.22895	1.46141e-10	-1.53816	0.612534	6.0938e-12	-1.52267	0.996576
134667859	rs10894884	3.17969e-12	-2.005	0.813477	1.0754e-10	-2.01332	0.780978	3.43607e-12	-1.98473	0.885692
134668051	rs11224020	5.0654e-12	-1.07214	0.346272	1.02297e-10	-1.02964	-0.252679	3.55786e-12	-1.26105	0.196837
134668079	rs12805123	9.26628e-13	-1.00037	-1.42414	2.18296e-11	-1.4392	-1.38774	1.94093e-12	-0.294673	-1.37553
134668163	rs67315789	1.93096e-12	-1.69028	-3.05587e-10	5.41188e-11	-1.91902	-3.05587e-10	2.30623e-12	-1.49775	-3.05587e-10
134668168	rs71489026	1.84017e-12	-1.73845	-3.05587e-10	5.23831e-11	-1.95162	-3.05587e-10	2.50371e-12	-1.41559	-3.05587e-10
134668256	rs10791394	1.70917e-12	-1.92717	0.114875	6.91089e-11	-1.76229	0.0877689	1.62214e-12	-2.0063	0.156674
134668393	rs57197430	3.33626e-13	-2.02162	-1.42442	1.18155e-11	-2.00635	-1.43444	3.2259e-13	-2.0381	-1.42664
134668492	rs2846164	4.0731e-12	-0.9439	-3.05587e-10	1.26655e-10	-1.06874	-3.05587e-10	3.88969e-12	-0.975038	-3.05587e-10
134668665	rs1039778	3.66382e-13	-2.04077	-1.31161	1.43441e-11	-2.03027	-1.2166	3.72708e-13	-2.01218	-1.30814
134668864	rs11224021	4.96013e-12	-0.988318	0.241444	9.20513e-11	-1.71341	0.325551	1.90634e-12	-1.98832	0.300135
134669039	rs144028774	1.11231e-11	-2.27905e-10	0.0607214	5.12356e-10	-2.27905e-10	0.328817	1.33663e-11	-2.27905e-10	0.259372
134669040	rs73035310	2.22782e-12	-1.54728	-3.05587e-10	5.1158e-11	-1.97528	-3.05587e-10	1.50154e-12	-1.92687	-3.05587e-10
134669166	rs146429047	1.41279e-12	-2.00274	-3.05587e-10	5.34772e-11	-1.93095	-3.05587e-10	1.51467e-12	-1.91817	-3.05587e-10
134669259	rs34695803	1.37172e-12	-2.03224	-3.05587e-10	5.84028e-11	-1.84284	-3.05587e-10	1.67072e-12	-1.82011	-3.05587e-10
134669635	rs35488033	6.50183e-13	-1.62553	-1.15328	2.75792e-11	-1.43266	-1.16048	4.25178e-13	-2.0341	-1.15451
134669636	rs73035313	2.25576e-12	-1.53482	-3.05587e-10	5.21466e-11	-1.95614	-3.05587e-10	1.53368e-12	-1.9057	-3.05587e-10
134669637	rs75563794	1.46993e-12	-1.96309	-3.05587e-10	5.35361e-11	-1.92985	-3.05587e-10	1.35104e-12	-2.03249	-3.05587e-10
134669679	rs10750581	6.42153e-13	-1.76843	-1.0228	3.12226e-11	-1.59895	-0.870112	6.43425e-13	-1.7868	-0.987517
134669752	rs11224022	4.99116e-12	-0.544222	-0.196413	6.46692e-11	-1.11631	-0.624605	1.42533e-12	-1.67842	-0.300545
134670023	rs117018139	1.08271e-11	0.0337511	-3.05587e-10	3.72509e-10	0.0100585	-3.05587e-10	4.0333e-12	-0.938781	-3.05587e-10
134670110	rs10750582	2.26575e-11	-0.221571	0.993757	2.51037e-10	-1.20326	0.818659	5.15008e-12	-1.66596	0.971601
134670150	rs7931119	1.2348e-11	-0.897691	1.06288	1.50072e-10	-1.08065	0.181566	4.35211e-12	-1.8036	0.940891
134670337	rs7931065	3.28451e-11	-1.72315	2.86665	2.85321e-10	-1.75808	1.50149	2.54884e-11	-1.77409	2.67895
134671277	rs74743721	2.19876e-12	-1.56041	-3.05587e-10	5.06604e-11	-1.98506	-3.05587e-10	1.50765e-12	-1.92281	-3.05587e-10
134671308	rs931932	6.35664e-12	-0.609679	0.110875	7.7839e-11	-1.59203	0.0364729	1.7117e-12	-1.92377	0.127883
134671688	rs10894887	5.03036e-13	-1.79162	-1.24378	2.70446e-11	-1.46858	-1.14414	4.65513e-13	-1.89648	-1.2015
134671792	rs61907020	5.16991e-11	-1.55358	3.15071	3.90968e-10	-1.67859	1.73701	3.93275e-11	-1.61829	2.95685
134671878	rs10736617	5.8186e-13	-1.76645	-1.12338	3.01731e-11	-1.46269	-1.04057	5.41178e-13	-1.84994	-1.09743
134672036	rs7116815	1.94908e-12	-1.77887	0.0979284	4.88973e-11	-2.04152	0.0210379	1.76965e-12	-1.88613	0.123551
134672128	rs12807278	4.66344e-13	-1.84146	-1.26968	1.94582e-11	-1.66673	-1.2752	3.84094e-13	-2.01961	-1.27063
134672234	rs7117049	7.88543e-13	-1.74571	-0.840159	2.1464e-11	-1.95092	-0.892907	7.14052e-13	-1.8265	-0.843668
134672625	rs73035318	6.74247e-13	-1.87042	-0.87204	1.99224e-11	-1.99503	-0.923328	6.3163e-13	-1.91737	-0.875454
134672739	rs74392170	2.30959e-12	-1.51123	-3.05587e-10	8.7677e-11	-1.43654	-3.05587e-10	2.74856e-12	-1.32229	-3.05587e-10
134672955	rs10750583	5.99557e-13	-1.71352	-1.14635	3.04874e-11	-1.44826	-1.04463	5.46765e-13	-1.81865	-1.11845
134673378	rs61907021	6.12547e-13	-1.59395	-1.24448	1.80756e-11	-1.70289	-1.31275	5.09767e-13	-1.72402	-1.28315
134673492	rs11825380	6.0699e-13	-1.94695	-0.900596	1.9299e-11	-2.04143	-0.908723	6.04617e-13	-1.93819	-0.898334
134673696	rs2102431	7.65267e-13	-1.29421	-1.32163	1.90894e-11	-1.56662	-1.39445	4.83422e-13	-1.72881	-1.33142
134673950	rs76566554	4.0145e-13	-2.02041	-1.24057	1.76923e-11	-1.77074	-1.26634	4.06747e-13	-2.0145	-1.21843
134674061	rs11825547	1.51367e-12	-1.93377	-3.05587e-10	5.18902e-11	-1.96107	-3.05587e-10	1.34822e-12	-2.03458	-3.05587e-10
134674159	rs11825571	1.43924e-12	-1.98419	-3.05587e-10	5.50022e-11	-1.90283	-3.05587e-10	1.37952e-12	-2.01163	-3.05587e-10
134674218	rs2155302	1.61562e-12	-0.704451	-1.16414	4.38732e-11	-1.17934	-0.949556	1.07507e-12	-1.18385	-1.07714
134674343	rs11826078	1.42228e-12	-1.99605	-3.05587e-10	5.14588e-11	-1.96942	-3.05587e-10	1.36823e-12	-2.01985	-3.05587e-10
134674483	rs11826107	1.45741e-12	-1.97164	-3.05587e-10	4.97799e-11	-2.00259	-3.05587e-10	1.37426e-12	-2.01545	-3.05587e-10
134674490	rs751121	2.38978e-11	0.825483	-3.05587e-10	8.3626e-10	0.818736	-3.05587e-10	2.44393e-10	3.16541	-3.05587e-10
134674805	rs78255966	1.38635e-12	-2.02163	-3.05587e-10	5.58272e-11	-1.88794	-3.05587e-10	1.40406e-12	-1.994	-3.05587e-10
134674852	rs2136098	1.78951e-12	-1.26307	-0.50329	1.27666e-10	-0.533071	-0.527711	2.41113e-12	-0.965802	-0.487469
134674864	rs1289526	1.56277e-12	-1.90185	-3.05587e-10	4.79523e-11	-2.04	-3.05587e-10	1.34949e-12	-2.03364	-3.05587e-10
134674871	rs142442525	1.49316e-12	-1.94741	-3.05587e-10	5.03986e-11	-1.99024	-3.05587e-10	1.34233e-12	-2.03896	-3.05587e-10
134675149	rs35164800	1.88816e-12	-1.7127	-3.05587e-10	5.19252e-11	-1.9604	-3.05587e-10	1.35295e-12	-2.03108	-3.05587e-10
134675222	rs147706238	1.49266e-12	-1.94774	-3.05587e-10	5.04111e-11	-1.98999	-3.05587e-10	1.34241e-12	-2.0389	-3.05587e-10
134675378	rs77346167	7.89135e-13	-2.02239	-0.562729	2.2844e-11	-2.04124	-0.740276	7.05312e-13	-2.03354	-0.648939
134675431	rs150201574	1.49501e-12	-1.94617	-3.05587e-10	5.0353e-11	-1.99114	-3.05587e-10	1.34205e-12	-2.03917	-3.05587e-10
134675732	rs12786781	1.61495e-12	-1.869	-3.05587e-10	5.20162e-11	-1.95865	-3.05587e-10	1.4124e-12	-1.98807	-3.05587e-10
134676373	rs76950381	2.63264e-12	-2.27905e-10	-1.38032	9.32287e-11	-2.27905e-10	-1.37515	2.55835e-12	-2.27905e-10	-1.394
134676420	rs11826391	1.40238e-12	-2.01013	-3.05587e-10	5.43468e-11	-1.91482	-3.05587e-10	1.38397e-12	-2.00841	-3.05587e-10
134676942	rs77607145	1.40368e-12	-2.00921	-3.05587e-10	5.42473e-11	-1.91665	-3.05587e-10	1.38268e-12	-2.00935	-3.05587e-10
134676954	rs116916273	1.40368e-12	-2.00921	-3.05587e-10	5.42473e-11	-1.91665	-3.05587e-10	1.38268e-12	-2.00935	-3.05587e-10
134676970	rs12806059	1.52287e-12	-1.92771	-3.05587e-10	8.36354e-11	-1.48374	-3.05587e-10	1.54804e-12	-1.89638	-3.05587e-10
134677377	rs75868482	2.49608e-11	0.869003	-3.05587e-10	8.81617e-10	0.871554	-3.05587e-10	4.00567e-10	3.65951	-3.05587e-10
134677536	rs117189023	3.63451e-12	-2.27905e-10	-1.05783	1.55279e-10	-2.27905e-10	-0.864978	4.16337e-12	-2.27905e-10	-0.907043
134677585	rs75430892	1.40238e-12	-2.01013	-3.05587e-10	5.43468e-11	-1.91482	-3.05587e-10	1.38397e-12	-2.00841	-3.05587e-10
134678040	rs117353740	1.50169e-12	-1.94171	-3.05587e-10	5.01942e-11	-1.9943	-3.05587e-10	1.34113e-12	-2.03985	-3.05587e-10
134678230	rs77993842	1.40238e-12	-2.01013	-3.05587e-10	5.43468e-11	-1.91482	-3.05587e-10	1.38397e-12	-2.00841	-3.05587e-10
134678355	rs61907022	1.4195e-12	-1.998	-3.05587e-10	6.87814e-11	-1.67927	-3.05587e-10	2.03126e-12	-1.62471	-3.05587e-10
134678464	rs117318408	1.51901e-12	-1.93025	-3.05587e-10	4.98253e-11	-2.00168	-3.05587e-10	1.33945e-12	-2.04111	-3.05587e-10
134678632	rs11224024	3.25169e-12	-0.597771	-0.571359	1.41786e-10	-0.277261	-0.678624	2.42551e-11	1.49248	-0.637224
134678811	rs77145317	1.40059e-12	-2.01141	-3.05587e-10	5.44876e-11	-1.91223	-3.05587e-10	1.38582e-12	-2.00708	-3.05587e-10
134679067	rs116015231	1.3981e-12	-2.01319	-3.05587e-10	5.46926e-11	-1.90847	-3.05587e-10	1.38853e-12	-2.00512	-3.05587e-10
134679128	rs117728036	1.49451e-12	-1.94651	-3.05587e-10	5.03653e-11	-1.9909	-3.05587e-10	1.34212e-12	-2.03911	-3.05587e-10
134679225	rs35190814	1.39437e-12	-1.89751	-0.118351	6.53614e-11	-1.40164	-0.328632	1.3848e-12	-1.84587	-0.161944
134679293	rs34284944	2.52935e-12	-1.75979	0.339448	5.58921e-11	-1.83971	-0.0470722	2.25246e-12	-1.89426	0.372914
134679300	rs79098073	1.3981e-12	-2.01319	-3.05587e-10	5.46926e-11	-1.90847	-3.05587e-10	1.38853e-12	-2.00512	-3.05587e-10
134679320	rs61907024	2.00499e-12	-1.65267	-3.05587e-10	5.19637e-11	-1.95966	-3.05587e-10	1.38095e-12	-2.01059	-3.05587e-10
134679495	rs74527124	2.54751e-12	-1.75596	0.342774	5.62387e-11	-1.83647	-0.0441295	2.26631e-12	-1.89149	0.376271
134679617	rs57214808	3.26213e-13	-2.03638	-1.43213	1.2553e-11	-1.96698	-1.41326	4.93105e-13	-1.61586	-1.42454
134679752	rs142314511	1.49165e-12	-1.94842	-3.05587e-10	5.04365e-11	-1.98949	-3.05587e-10	1.34257e-12	-2.03878	-3.05587e-10
134679765	rs151251511	1.3981e-12	-2.01319	-3.05587e-10	5.46926e-11	-1.90847	-3.05587e-10	1.38853e-12	-2.00512	-3.05587e-10
134679824	rs78061217	3.46101e-12	-0.504162	-0.602582	1.55597e-10	-0.173939	-0.688993	2.75592e-11	1.6381	-0.655129
134680171	rs7128592	6.48564e-12	0.248991	-0.727705	2.13169e-10	0.208883	-0.757001	4.37003e-12	-0.136323	-0.722275
134680194	rs10791396	3.38931e-12	-0.890052	-0.237626	7.27158e-11	-1.34414	-0.279509	2.62172e-12	-1.11688	-0.252653
134680285	rs11826539	1.3981e-12	-2.01319	-3.05587e-10	5.46926e-11	-1.90847	-3.05587e-10	1.38853e-12	-2.00512	-3.05587e-10
134680630	rs78041009	1.39934e-12	-2.0123	-3.05587e-10	5.45896e-11	-1.91036	-3.05587e-10	1.38717e-12	-2.0061	-3.05587e-10
134680981	rs906626	6.90873e-12	0.32502	-0.740538	2.2063e-10	0.239732	-0.753449	4.06198e-12	-0.206782	-0.724914
134681558	rs78217824	1.46609e-12	-1.9657	-3.05587e-10	5.67441e-11	-1.87165	-3.05587e-10	1.34272e-12	-2.03867	-3.05587e-10
134681667	rs7103398	2.48195e-12	-1.79842	0.359157	5.50577e-11	-1.87219	-0.0296313	2.23529e-12	-1.9218	0.392807
134681682	rs116991955	1.48933e-12	-1.94998	-3.05587e-10	5.04961e-11	-1.98831	-3.05587e-10	1.34296e-12	-2.03849	-3.05587e-10
134681766	rs80091307	1.5733e-12	-1.89513	-3.05587e-10	4.94094e-11	-2.01006	-3.05587e-10	1.34018e-12	-2.04056	-3.05587e-10
134681941	rs7106361	6.23425e-12	0.175196	-0.693442	2.10111e-10	0.135742	-0.698307	4.27249e-12	-0.203574	-0.677596
134682306	rs34265320	1.44011e-12	-1.89154	-0.0920477	6.30551e-11	-1.46169	-0.304505	1.34525e-12	-1.90071	-0.136076
134682518	rs61907039	3.32588e-13	-2.02618	-1.42298	1.31638e-11	-1.93629	-1.39644	5.3551e-13	-1.54629	-1.41161
134682708	rs117453778	1.3976e-12	-2.01354	-3.05587e-10	5.4735e-11	-1.9077	-3.05587e-10	1.3891e-12	-2.00471	-3.05587e-10
134683159	rs10791397	6.20409e-12	0.151643	-0.674738	2.07339e-10	0.112401	-0.688248	4.26292e-12	-0.225014	-0.658398
134683177	rs12799339	5.90637e-13	-1.64932	-1.22554	3.28003e-11	-1.19162	-1.22814	5.43455e-13	-1.69673	-1.24644
134683318	rs78492316	1.7892e-12	-1.76653	-3.05587e-10	5.03137e-11	-1.99192	-3.05587e-10	1.59616e-12	-1.86577	-3.05587e-10
134683861	rs2000577	3.33462e-13	-2.02155	-1.42498	1.32714e-11	-1.92475	-1.39984	5.47401e-13	-1.52164	-1.4143
134683957	rs12804167	5.6007e-13	-1.71214	-1.21586	3.01538e-11	-1.28537	-1.21852	5.17191e-13	-1.75547	-1.23724
134683990	rs34965705	5.52514e-13	-1.72271	-1.21887	2.93509e-11	-1.30937	-1.22151	4.93434e-13	-1.79963	-1.24011
134684090	rs12804688	5.48413e-13	-1.73166	-1.21737	2.92268e-11	-1.3151	-1.22002	5.07147e-13	-1.77364	-1.23868
134684139	rs188837178	2.21565e-12	-1.55276	-3.05587e-10	8.13506e-11	-1.51143	-3.05587e-10	1.71229e-12	-1.79553	-3.05587e-10
134684259	rs12786926	5.50959e-13	-1.71214	-1.23226	3.04866e-11	-1.28537	-1.20754	5.13e-13	-1.75547	-1.24538
134684267	rs12785284	5.41017e-13	-1.73166	-1.23095	2.96349e-11	-1.3151	-1.20615	5.04401e-13	-1.77364	-1.24411
134684406	rs11224025	1.17589e-12	-2.01999	-0.166292	3.55709e-11	-2.04158	-0.297098	1.05647e-12	-2.035	-0.243432
134684502	rs118075499	1.48024e-12	-1.9561	-3.05587e-10	5.0742e-11	-1.98345	-3.05587e-10	1.3447e-12	-2.0372	-3.05587e-10
134684914	rs12786906	5.78266e-13	-1.66671	-1.22932	3.43505e-11	-1.14169	-1.23189	5.29138e-13	-1.71985	-1.25002
134685397	rs12223192	5.05102e-12	0.0334489	-0.762163	1.69825e-10	-0.00471718	-0.770719	3.46251e-12	-0.332436	-0.758936
134685459	rs11224026	6.6314e-12	-0.310692	-0.145797	1.57231e-10	-0.593834	-0.258652	2.51864e-11	1.08543	-0.192495
134685903	rs11820535	3.36157e-13	-2.0127	-1.42578	1.35226e-11	-1.90461	-1.40123	5.70015e-13	-1.48007	-1.41539
134686119	rs11224027	1.32282e-12	-2.01367	-0.0548689	3.95258e-11	-2.04181	-0.191439	1.17362e-12	-2.03791	-0.13537
134686350	rs140004062	2.48708e-12	-2.27905e-10	-1.43719	8.75905e-11	-2.27905e-10	-1.43753	2.45568e-12	-2.27905e-10	-1.43496
134687034	rs192600727	2.48877e-12	-2.27905e-10	-1.43652	8.77512e-11	-2.27905e-10	-1.4357	2.44913e-12	-2.27905e-10	-1.43763
134687055	rs60907573	2.10912e-12	-1.19173	-0.410302	6.48035e-11	-1.31512	-0.423719	2.10724e-12	-1.16114	-0.426844
134687486	rs117748443	1.47749e-12	-1.95796	-3.05587e-10	5.09296e-11	-1.97976	-3.05587e-10	1.34108e-12	-2.03989	-3.05587e-10
134687525	rs150978835	2.48597e-12	-2.27905e-10	-1.43764	8.75886e-11	-2.27905e-10	-1.43755	2.45153e-12	-2.27905e-10	-1.43665
134687798	rs11224028	4.60234e-12	-0.478015	-0.343724	2.0041e-10	-0.145132	-0.464706	3.65967e-11	1.67849	-0.411898
134687857	rs140787572	2.48712e-12	-2.27905e-10	-1.43718	8.76709e-11	-2.27905e-10	-1.43661	2.4493e-12	-2.27905e-10	-1.43756
134688070	rs138668503	2.49658e-12	-2.27905e-10	-1.43338	8.80856e-11	-2.27905e-10	-1.43189	2.45206e-12	-2.27905e-10	-1.43644
134688408	rs149426712	2.55915e-12	-2.27905e-10	-1.40863	8.98291e-11	-2.27905e-10	-1.41229	2.56469e-12	-2.27905e-10	-1.39153
134688730	rs144800820	2.48984e-12	-2.27905e-10	-1.43609	8.76538e-11	-2.27905e-10	-1.43681	2.46114e-12	-2.27905e-10	-1.43274
134688791	rs148551282	2.48659e-12	-2.27905e-10	-1.43739	8.7642e-11	-2.27905e-10	-1.43694	2.44963e-12	-2.27905e-10	-1.43743
134688836	rs78351114	1.44394e-12	-1.51277	-0.468161	3.49901e-11	-1.60768	-0.747462	1.30004e-12	-1.62757	-0.443402
134688935	rs55808446	1.37573e-12	-2.00181	-0.0275146	5.26633e-11	-1.70288	-0.243404	1.3382e-12	-2.00008	-0.0419631
134688975	rs79107860	2.58622e-12	-2.27905e-10	-1.39811	9.07411e-11	-2.27905e-10	-1.40219	2.58141e-12	-2.27905e-10	-1.38503
134689224	rs34542693	1.24577e-12	-1.63535	-0.493194	3.06822e-11	-1.71796	-0.768557	1.13826e-12	-1.73511	-0.468754
134689244	rs115343355	3.35489e-12	-2.27905e-10	-1.13788	1.12145e-10	-2.27905e-10	-1.19041	3.35689e-12	-2.27905e-10	-1.12235
134689520	rs34536405	1.28272e-12	-1.61713	-0.48219	3.14764e-11	-1.70168	-0.759291	1.16941e-12	-1.71925	-0.45761
134689578	rs7936977	1.4467e-12	-1.97902	-3.05587e-10	5.05216e-11	-1.9878	-3.05587e-10	1.35526e-12	-2.02937	-3.05587e-10
134689579	rs4293132	1.3818e-11	0.165971	0.111696	1.92582e-10	-0.68554	0.0358574	6.07745e-12	-0.595931	0.0671491
134689720	rs7936900	1.4445e-12	-1.98054	-3.05587e-10	5.19695e-11	-1.95955	-3.05587e-10	1.35577e-12	-2.029	-3.05587e-10
134690381	rs7940508	1.44286e-12	-1.98168	-3.05587e-10	5.20386e-11	-1.95822	-3.05587e-10	1.35648e-12	-2.02847	-3.05587e-10
134690521	rs7940970	1.43927e-12	-1.98417	-3.05587e-10	5.21945e-11	-1.95523	-3.05587e-10	1.35813e-12	-2.02726	-3.05587e-10
134690589	rs7927610	1.4445e-12	-1.98054	-3.05587e-10	5.19695e-11	-1.95955	-3.05587e-10	1.35577e-12	-2.029	-3.05587e-10
134691003	rs12360905	7.00789e-12	-0.401267	-3.05587e-10	1.30341e-10	-1.04005	-3.05587e-10	5.51758e-12	-0.625428	-3.05587e-10
134691119	rs7108393	3.98624e-12	-0.752797	-0.212658	1.64754e-10	-0.489267	-0.31648	2.13117e-11	1.03222	-0.306336
134691567	rs114618924	1.47531e-12	-1.95944	-3.05587e-10	5.08851e-11	-1.98063	-3.05587e-10	1.3458e-12	-2.03638	-3.05587e-10
134691606	rs7123244	6.38472e-13	-2.00916	-0.787824	2.70722e-11	-1.72499	-0.886708	6.10742e-13	-2.0076	-0.81885
134691737	rs948051	1.4886e-12	-1.95047	-3.05587e-10	4.80644e-11	-2.03766	-3.05587e-10	1.36852e-12	-2.01964	-3.05587e-10
134692092	rs7127211	1.00406e-12	-1.67148	-0.672772	2.55816e-11	-1.75012	-0.918209	9.19634e-13	-1.76638	-0.650763
134692142	rs74792113	1.43181e-12	-1.98937	-3.05587e-10	5.25427e-11	-1.94858	-3.05587e-10	1.36194e-12	-2.02446	-3.05587e-10
134692180	rs1467017	6.93538e-12	-0.103422	-0.308247	1.74737e-10	-0.397209	-0.349711	4.7682e-12	-0.430467	-0.340931
134692242	rs59196059	3.4901e-13	-1.98615	-1.41481	1.14508e-11	-2.03683	-1.43531	4.20767e-13	-1.77203	-1.42702
134692470	rs7948968	3.10676e-12	-2.27905e-10	-1.21472	1.05904e-10	-2.27905e-10	-1.24767	3.10999e-12	-2.27905e-10	-1.19875
134692616	rs150472138	1.65822e-12	-1.84256	-3.05587e-10	6.96794e-11	-1.6663	-3.05587e-10	1.69591e-12	-1.80515	-3.05587e-10
134693029	rs117755556	1.49081e-12	-1.94898	-3.05587e-10	4.79132e-11	-2.04081	-3.05587e-10	1.6565e-12	-1.82866	-3.05587e-10
134693077	rs6590770	7.11551e-12	0.134674	-0.520702	2.05269e-10	-0.0710379	-0.514846	3.91383e-12	-0.428534	-0.540316
134693330	rs7952462	1.40945e-12	-2.00511	-3.05587e-10	5.38323e-11	-1.92433	-3.05587e-10	1.37736e-12	-2.0132	-3.05587e-10
134693504	rs7101439	7.24399e-12	-0.368133	-3.05587e-10	2.42309e-10	-0.419989	-3.05587e-10	2.86496e-11	1.02177	-3.05587e-10
134693687	rs148498453	1.44821e-12	-1.97798	-3.05587e-10	5.18183e-11	-1.96246	-3.05587e-10	1.35423e-12	-2.03013	-3.05587e-10
134694110	rs12788379	5.22157e-13	-1.65668	-1.34141	1.41872e-11	-1.93895	-1.31891	3.63593e-13	-2.03456	-1.31053
134694320	rs117116064	1.46039e-12	-1.9696	-3.05587e-10	5.13648e-11	-1.97125	-3.05587e-10	1.34988e-12	-2.03335	-3.05587e-10
134694571	rs75678793	7.15926e-12	-0.379898	-3.05587e-10	2.3342e-10	-0.457362	-3.05587e-10	3.00095e-11	1.06815	-3.05587e-10
134694677	rs10894888	2.47045e-12	-2.01632	0.572412	7.29e-11	-2.02582	0.404701	2.25095e-12	-1.99147	0.469459
134695290	rs35588559	1.36061e-12	-2.04037	-3.05587e-10	5.46207e-11	-1.90979	-3.05587e-10	1.34571e-12	-2.03645	-3.05587e-10
134695652	rs61907047	1.89553e-12	-1.70881	-3.05587e-10	4.90976e-11	-2.01639	-3.05587e-10	1.3446e-12	-2.03727	-3.05587e-10
134695806	rs7950621	1.60718e-12	-1.87382	-3.05587e-10	1.49739e-10	-0.901307	-3.05587e-10	5.01373e-12	-0.721186	-3.05587e-10
134696004	rs77852497	2.51063e-12	-2.27905e-10	-1.42777	9.14819e-11	-2.27905e-10	-1.39406	2.46423e-12	-2.27905e-10	-1.43149
134696042	rs4936253	3.51249e-13	-2.02872	-1.36585	1.27451e-11	-2.00892	-1.35613	4.27866e-13	-1.83588	-1.34643
134696291	rs150839797	1.35899e-12	-2.04156	-3.05587e-10	5.02297e-11	-1.9936	-3.05587e-10	1.59664e-12	-1.86546	-3.05587e-10
134696354	rs6590773	7.37012e-13	-1.94169	-0.711768	2.49348e-11	-1.92293	-0.771014	9.83265e-13	-1.59772	-0.752527
134696375	rs10894890	7.08786e-13	-1.96152	-0.730987	2.46424e-11	-1.92206	-0.783676	1.03031e-12	-1.53056	-0.77295
134696477	rs1567299	3.63827e-13	-2.04075	-1.31864	1.1808e-11	-2.041	-1.40042	4.20778e-13	-1.85426	-1.34475
134696765	rs1007705	3.63128e-13	-2.04124	-1.32006	1.19565e-11	-2.03452	-1.39441	4.27682e-13	-1.83552	-1.34723
134696778	rs1007704	3.62954e-13	-2.03967	-1.32211	1.18658e-11	-2.03783	-1.39871	4.18613e-13	-1.85527	-1.34891
134696912	rs2512917	4.15794e-13	-2.01739	-1.20847	1.25161e-11	-2.03855	-1.34464	4.13917e-13	-1.96079	-1.25467
134697140	rs118004397	1.78453e-12	-1.76915	-3.05587e-10	6.46532e-11	-1.74116	-3.05587e-10	1.43309e-12	-1.97354	-3.05587e-10
134697176	rs12798506	3.69353e-13	-2.0294	-1.31491	1.17945e-11	-2.0413	-1.40127	3.87253e-13	-1.93723	-1.34482
134698175	rs2846187	3.69391e-13	-2.02614	-1.31807	1.17841e-11	-2.04047	-1.40298	3.82835e-13	-1.94595	-1.34757
134698180	rs66823972	3.70103e-13	-2.02614	-1.31614	1.17963e-11	-2.04047	-1.40194	3.83476e-13	-1.94595	-1.34589
134698224	rs68091574	3.68772e-13	-2.02781	-1.31807	1.17787e-11	-2.04093	-1.40298	3.84491e-13	-1.94164	-1.34757
134698376	rs2846186	3.69482e-13	-2.02781	-1.31614	1.17909e-11	-2.04093	-1.40194	3.85135e-13	-1.94164	-1.34589
134698575	rs2661962	3.70047e-13	-2.02436	-1.31807	1.17906e-11	-2.03991	-1.40298	3.81223e-13	-1.95017	-1.34757
134698912	rs77222285	4.92801e-12	-0.834369	0.0810007	9.84377e-11	-1.31546	-0.00532261	1.61272e-12	-1.86549	0.0100489
134699358	rs2661963	3.676e-13	-2.02976	-1.3193	1.17657e-11	-2.04137	-1.40365	3.86187e-13	-1.93616	-1.34864
134699390	rs2846185	3.68308e-13	-2.02976	-1.31738	1.17779e-11	-2.04137	-1.40261	3.86832e-13	-1.93616	-1.34697
134700083	rs2661964	3.6552e-13	-2.02976	-1.32498	1.17303e-11	-2.04137	-1.40666	3.84294e-13	-1.93616	-1.35355
134700107	rs117219020	2.50595e-12	-1.42964	-3.05587e-10	4.95909e-11	-2.00639	-3.05587e-10	1.709e-12	-1.79746	-3.05587e-10
134700170	rs2846184	3.65275e-13	-2.03679	-1.31862	1.1765e-11	-2.0418	-1.40328	3.87787e-13	-1.93262	-1.34804
134700222	rs2661965	3.65755e-13	-2.02976	-1.32433	1.17343e-11	-2.04137	-1.40632	3.84508e-13	-1.93616	-1.35299
134700234	rs2661966	3.67306e-13	-2.03124	-1.31862	1.17671e-11	-2.04162	-1.40328	3.88187e-13	-1.93159	-1.34804
134700351	rs3133340	3.66446e-13	-2.02976	-1.32245	1.1746e-11	-2.04137	-1.40532	3.85137e-13	-1.93616	-1.35136
134700598	rs67998008	3.65647e-13	-2.02818	-1.32621	1.17268e-11	-2.04102	-1.4073	3.82171e-13	-1.94064	-1.35461
134700722	rs2846183	3.64308e-13	-2.02651	-1.33155	1.16998e-11	-2.04058	-1.41006	3.78754e-13	-1.94502	-1.35921
134700936	rs79573039	1.37326e-12	-2.03112	-3.05587e-10	5.71452e-11	-1.86461	-3.05587e-10	1.99209e-12	-1.64418	-3.05587e-10
134701217	rs2508831	3.63849e-13	-2.02474	-1.33458	1.16881e-11	-2.04004	-1.41159	3.76154e-13	-1.9493	-1.36182
134701413	rs75418283	1.41935e-12	-1.99811	-3.05587e-10	5.32975e-11	-1.93431	-3.05587e-10	1.37478e-12	-2.01507	-3.05587e-10
134701669	rs75001757	4.78475e-13	-2.01658	-1.06888	1.8925e-11	-1.9391	-1.03062	4.78237e-13	-2.01592	-1.0551
134702027	rs2846182	3.62597e-13	-2.02818	-1.33458	1.16766e-11	-2.04102	-1.41159	3.79427e-13	-1.94064	-1.36182
134702234	rs2662004	3.62026e-13	-2.02976	-1.33458	1.16726e-11	-2.04137	-1.41159	3.8113e-13	-1.93616	-1.36182
134702708	rs114113036	2.4322e-12	-1.45951	-3.05587e-10	4.92498e-11	-2.0133	-3.05587e-10	1.67728e-12	-1.81619	-3.05587e-10
134702775	rs77833531	4.47486e-12	-0.881115	0.0312854	9.04684e-11	-1.35161	-0.0535924	1.50956e-12	-1.88307	-0.0384814
134702818	rs12789362	3.62761e-13	-2.02651	-1.33581	1.16746e-11	-2.04058	-1.41221	3.77373e-13	-1.94502	-1.36287
134702936	rs2846181	3.61583e-13	-2.02976	-1.33581	1.16654e-11	-2.04137	-1.41221	3.8073e-13	-1.93616	-1.36287
134703264	rs2662003	3.62258e-13	-2.02433	-1.33937	1.16668e-11	-2.03949	-1.41397	3.71388e-13	-1.95796	-1.36591
134703285	rs2662002	4.86233e-13	-1.95244	-1.11694	1.94399e-11	-1.90841	-1.03447	5.07941e-13	-1.89754	-1.11321
134703322	rs2662001	3.63069e-13	-2.0221	-1.33937	1.16658e-11	-2.03957	-1.41397	3.68236e-13	-1.96649	-1.36591
134703344	rs2846180	3.61741e-13	-2.02401	-1.34112	1.16487e-11	-2.04019	-1.41483	3.6911e-13	-1.96261	-1.36741
134703451	rs2662000	3.6049e-13	-2.02401	-1.34459	1.16292e-11	-2.04019	-1.4165	3.68022e-13	-1.96261	-1.37036
134703585	rs2661999	4.69879e-13	-1.99903	-1.10455	1.89352e-11	-1.94028	-1.0289	4.84411e-13	-1.95862	-1.09957
134703588	rs11224033	2.4941e-12	-2.27905e-10	-1.43438	9.58536e-11	-2.27905e-10	-1.34738	2.49477e-12	-2.27905e-10	-1.41917
134703722	rs1939725	4.90073e-13	-1.98503	-1.07648	1.94126e-11	-1.94643	-0.997854	5.03193e-13	-1.94886	-1.07128
134703752	rs1939724	3.50034e-13	-2.03263	-1.3654	1.15041e-11	-2.04177	-1.42573	3.74781e-13	-1.92692	-1.38786
134703901	rs1939723	3.47951e-13	-2.03124	-1.37275	1.14729e-11	-2.04162	-1.4286	3.70776e-13	-1.93159	-1.39394
134704373	rs2846177	3.44738e-13	-2.03263	-1.38065	1.14392e-11	-2.04177	-1.43139	3.70124e-13	-1.92692	-1.40037
134704380	rs76782000	2.51327e-12	-1.42672	-3.05587e-10	7.48222e-11	-1.59509	-3.05587e-10	2.49899e-12	-1.41748	-3.05587e-10
134704522	rs2846176	3.45205e-13	-2.03263	-1.37929	1.14444e-11	-2.04177	-1.43093	3.7053e-13	-1.92692	-1.39927
134704595	rs2661997	3.45683e-13	-2.03124	-1.37929	1.14461e-11	-2.04162	-1.43093	3.68803e-13	-1.93159	-1.39927
134704874	rs2661996	3.4249e-13	-2.03391	-1.3859	1.14196e-11	-2.04183	-1.43304	3.70326e-13	-1.92215	-1.40459
134704892	rs2661995	3.42054e-13	-2.03391	-1.38718	1.14154e-11	-2.04183	-1.43342	3.6995e-13	-1.92215	-1.40561
134705179	rs2508829	3.40377e-13	-2.03511	-1.3909	1.14041e-11	-2.04179	-1.43444	3.70658e-13	-1.91728	-1.40856
134705296	rs2512916	3.41222e-13	-2.03263	-1.3909	1.14043e-11	-2.04177	-1.43444	3.67103e-13	-1.92692	-1.40856
134705338	rs11599970	1.6873e-12	-1.73427	-0.0909046	4.22256e-11	-2.02402	-0.143156	1.30561e-12	-1.9276	-0.139098
134705417	rs11606147	4.79759e-12	-0.958233	0.178042	9.89014e-11	-1.41077	0.0946951	1.70694e-12	-1.91076	0.112091
134705536	rs2661994	7.96606e-13	-2.03177	-0.543933	3.2568e-11	-2.03601	-0.39086	8.18045e-13	-2.01313	-0.521075
134705605	rs149161620	4.47423e-12	-0.84997	-3.05587e-10	1.25783e-10	-1.07564	-3.05587e-10	1.88092e-12	-1.7016	-3.05587e-10
134705646	rs2186715	3.3916e-13	-2.03511	-1.39448	1.1394e-11	-2.04179	-1.43533	3.69618e-13	-1.91728	-1.41137
134705675	rs2186714	7.38541e-13	-1.99267	-0.658716	2.86271e-11	-2.04044	-0.515409	7.09376e-13	-2.03937	-0.637366
134705943	rs2155304	7.48643e-13	-1.99267	-0.64513	2.90532e-11	-2.04044	-0.500632	7.19212e-13	-2.03937	-0.623597
134706069	rs2186713	3.29703e-13	-2.0381	-1.41977	1.13769e-11	-2.04108	-1.43754	3.6851e-13	-1.90209	-1.42956
134706397	rs2846175	3.40549e-13	-2.0381	-1.38741	1.14231e-11	-2.04108	-1.43348	3.77374e-13	-1.90209	-1.40579
134706495	rs2136100	6.01236e-13	-1.92484	-0.93223	2.53072e-11	-1.85222	-0.826891	6.25336e-13	-1.87892	-0.923909
134706680	rs1939722	5.63703e-13	-1.81969	-1.10184	2.20239e-11	-1.59258	-1.2255	4.77499e-13	-1.92862	-1.14394
134706712	rs113946880	1.41513e-12	-2.00108	-3.05587e-10	6.2683e-11	-1.77211	-3.05587e-10	2.27714e-12	-1.51045	-3.05587e-10
134706951	rs11603669	1.51821e-12	-2.03573	0.104961	5.02102e-11	-2.03241	0.0384278	1.60763e-12	-1.91989	0.0612841
134706970	rs11603673	9.08272e-12	-0.75527	0.61334	1.76362e-10	-1.25383	0.516163	2.75363e-12	-1.83449	0.514043
134707057	rs117077742	3.11564e-12	-2.27905e-10	-1.21187	1.14173e-10	-2.27905e-10	-1.17249	3.20758e-12	-2.27905e-10	-1.16785
134707068	rs150139607	2.06125e-12	-1.62499	-3.05587e-10	5.60443e-11	-1.88406	-3.05587e-10	1.43351e-12	-1.97324	-3.05587e-10
134707162	rs11607861	9.63744e-13	-1.51654	-0.868694	1.94423e-11	-1.94902	-0.993731	5.62396e-13	-1.95512	-0.953796
134707260	rs7924471	3.8381e-13	-2.03393	-1.27198	1.6189e-11	-1.93092	-1.19495	4.44406e-13	-1.84553	-1.29886
134707390	rs149265711	1.49421e-12	-1.94671	-3.05587e-10	1.25343e-10	-1.07915	-3.05587e-10	1.37159e-12	-2.0174	-3.05587e-10
134707392	rs2846174	7.38394e-13	-1.59519	-1.05639	1.47981e-11	-1.99236	-1.22335	4.05508e-13	-2.03812	-1.19787
134707419	rs2846173	6.20577e-13	-1.92726	-0.898149	2.26335e-11	-1.83987	-0.950905	5.73864e-13	-1.95047	-0.938261
134707435	rs2846172	7.3947e-13	-1.24487	-1.40526	2.49402e-11	-1.27245	-1.42127	3.61198e-13	-1.93902	-1.41268
134707460	rs12787678	6.11734e-13	-1.54586	-1.2939	1.81463e-11	-1.70172	-1.31002	3.88665e-13	-1.98511	-1.2933
134707604	rs4936254	1.88424e-12	-0.296778	-1.418	5.27814e-11	-0.643318	-1.30073	8.41037e-13	-1.11358	-1.39291
134707747	rs2661992	8.85342e-13	-2.03064	-0.439441	3.87061e-11	-2.0026	-0.251607	9.62762e-13	-1.99734	-0.373975
134707774	rs2661991	3.59976e-13	-1.98872	-1.3813	1.3087e-11	-2.03971	-1.29887	3.95278e-13	-1.90971	-1.35182
134707982	rs2846171	3.58398e-13	-1.94105	-1.43337	1.32134e-11	-1.90045	-1.42853	3.20874e-13	-2.03243	-1.43764
134708041	rs2846170	3.32344e-13	-2.04093	-1.40896	1.25261e-11	-2.03747	-1.34492	4.10866e-13	-1.83581	-1.38705
134708047	rs2846169	3.51754e-13	-2.04004	-1.35309	1.3616e-11	-2.0299	-1.26906	4.3622e-13	-1.83907	-1.3239
134708057	rs117634064	1.37003e-12	-2.03347	-3.05587e-10	5.65691e-11	-1.87474	-3.05587e-10	1.36789e-12	-2.0201	-3.05587e-10
134708196	rs2661990	3.55403e-13	-1.94881	-1.434	1.34465e-11	-1.9228	-1.38868	3.23398e-13	-2.04075	-1.42149
134708325	rs2186712	3.53511e-13	-2.04129	-1.34685	1.38535e-11	-2.03453	-1.24714	3.93548e-13	-1.95566	-1.31026
134708391	rs77834843	1.93801e-12	-1.68664	-3.05587e-10	4.80178e-11	-2.03863	-3.05587e-10	1.4725e-12	-1.9464	-3.05587e-10
134708620	rs80159203	1.63084e-12	-1.85921	-3.05587e-10	4.83523e-11	-2.03169	-3.05587e-10	1.8239e-12	-1.73239	-3.05587e-10
134708646	rs2155303	3.63943e-13	-2.03238	-1.32668	1.44745e-11	-2.01883	-1.21898	4.23671e-13	-1.90992	-1.28225
134708760	rs117106374	1.94395e-12	-1.68358	-3.05587e-10	4.80043e-11	-2.03891	-3.05587e-10	1.47484e-12	-1.94482	-3.05587e-10
134708801	rs2846168	3.59921e-13	-2.03704	-1.33314	1.42419e-11	-2.02653	-1.22749	4.10576e-13	-1.92945	-1.29411
134708911	rs117720555	1.95657e-12	-1.67711	-3.05587e-10	4.79778e-11	-2.03947	-3.05587e-10	1.47983e-12	-1.94144	-3.05587e-10
134708988	rs2846167	3.86847e-13	-1.93708	-1.36095	1.36641e-11	-2.0276	-1.26783	4.41945e-13	-1.82286	-1.32708
134709082	rs115658840	1.92045e-12	-1.69574	-3.05587e-10	4.80624e-11	-2.0377	-3.05587e-10	1.46561e-12	-1.95109	-3.05587e-10
134709164	rs2846166	3.77552e-13	-2.0327	-1.28966	1.53088e-11	-2.01437	-1.16741	4.36036e-13	-1.9196	-1.2438
134709272	rs146531248	1.97492e-12	-1.66778	-3.05587e-10	4.79448e-11	-2.04015	-3.05587e-10	1.48714e-12	-1.93651	-3.05587e-10
134710295	rs59918499	4.32364e-13	-1.87934	-1.30745	1.5004e-11	-2.00233	-1.19955	5.10186e-13	-1.7422	-1.26415
134710492	rs2508827	4.28789e-13	-1.87934	-1.31576	1.48954e-11	-2.00233	-1.20681	5.06368e-13	-1.7422	-1.27166
134710756	rs117221770	1.99367e-12	-1.65833	-3.05587e-10	4.79175e-11	-2.04072	-3.05587e-10	1.49466e-12	-1.93147	-3.05587e-10
134710969	rs2247155	1.07504e-12	-2.03751	-0.238433	4.82065e-11	-2.01485	-0.0198582	1.14354e-12	-2.02744	-0.171794
134711091	rs117846931	2.66839e-12	-2.27905e-10	-1.36683	8.75904e-11	-2.27905e-10	-1.43753	2.5795e-12	-2.27905e-10	-1.38577
134711210	rs2846159	4.24637e-13	-1.89882	-1.30601	1.54432e-11	-1.9867	-1.18633	5.40283e-13	-1.68723	-1.2618
134711422	rs116121759	3.28272e-12	-1.15963	-3.05587e-10	5.14263e-11	-1.97005	-3.05587e-10	1.66986e-12	-1.82063	-3.05587e-10
134711724	rs2846160	4.44652e-13	-1.87107	-1.2877	1.59752e-11	-1.97042	-1.16875	5.56734e-13	-1.67987	-1.23917
134711870	rs2846161	4.47136e-13	-1.8655	-1.2877	1.60331e-11	-1.9668	-1.16875	5.61255e-13	-1.67178	-1.23917
134712183	rs7106918	4.40939e-13	-1.87308	-1.29407	1.59241e-11	-1.96506	-1.1773	5.54787e-13	-1.67603	-1.2465
134712270	rs2661987	4.02211e-13	-2.0135	-1.24558	1.71764e-11	-1.95344	-1.11323	5.04572e-13	-1.82631	-1.1911
134712628	rs76918426	1.79769e-12	-1.7618	-3.05587e-10	7.56163e-11	-1.58453	-3.05587e-10	1.66625e-12	-1.82279	-3.05587e-10
134712775	rs2846147	4.54011e-13	-1.85984	-1.2781	1.62382e-11	-1.96309	-1.15975	5.78009e-13	-1.6636	-1.21793
134712777	rs2661986	4.51448e-13	-1.8655	-1.2781	1.61781e-11	-1.9668	-1.15975	5.73301e-13	-1.67178	-1.21793
134712785	rs56704033	1.11331e-12	-1.79801	-0.442961	3.44012e-11	-2.02157	-0.350541	8.61152e-13	-2.00346	-0.479394
134712930	rs73591671	7.48905e-12	-0.334863	-3.05587e-10	3.52089e-10	-0.0463178	-3.05587e-10	1.17787e-11	0.132922	-3.05587e-10
134713046	rs2661985	6.1485e-13	-1.41992	-1.41476	2.33133e-11	-1.4337	-1.32748	9.78839e-13	-0.962722	-1.39203
134713158	rs2846148	4.49531e-13	-1.8655	-1.28236	1.60873e-11	-1.9668	-1.16537	5.70442e-13	-1.67178	-1.22293
134713407	rs2661984	4.48941e-13	-1.87107	-1.2781	1.61197e-11	-1.97042	-1.15975	5.68682e-13	-1.67987	-1.21793
134713703	rs2846149	4.521e-13	-1.8655	-1.27666	1.62089e-11	-1.9668	-1.15784	5.74273e-13	-1.67178	-1.21624
134713740	rs2846150	4.4314e-13	-1.88194	-1.28024	1.59627e-11	-1.97738	-1.16257	5.58306e-13	-1.69578	-1.22044
134713742	rs79711577	1.92212e-12	-1.69487	-3.05587e-10	8.2286e-11	-1.5	-3.05587e-10	1.76858e-12	-1.76319	-3.05587e-10
134713754	rs78166768	1.92212e-12	-1.69487	-3.05587e-10	8.2286e-11	-1.5	-3.05587e-10	1.76858e-12	-1.76319	-3.05587e-10
134713759	rs2846151	4.521e-13	-1.8655	-1.27666	1.62089e-11	-1.9668	-1.15784	5.74273e-13	-1.67178	-1.21624
134713792	rs2661983	3.80204e-13	-1.91264	-1.40271	1.43587e-11	-1.92371	-1.32214	3.42817e-13	-2.03759	-1.36634
134714103	rs115090355	2.00829e-12	-1.65102	-3.05587e-10	4.79004e-11	-2.04108	-3.05587e-10	1.50055e-12	-1.92753	-3.05587e-10
134714180	rs114608555	2.00829e-12	-1.65102	-3.05587e-10	4.79004e-11	-2.04108	-3.05587e-10	1.50055e-12	-1.92753	-3.05587e-10
134714186	rs2846152	4.57652e-13	-1.85984	-1.27011	1.64098e-11	-1.96309	-1.14924	5.83444e-13	-1.6636	-1.20857
134714407	rs2846153	4.60448e-13	-1.84101	-1.28285	1.64533e-11	-1.95962	-1.15006	5.77898e-13	-1.66099	-1.22073
134714455	rs117230929	2.12901e-12	-1.59265	-3.05587e-10	4.80181e-11	-2.03862	-3.05587e-10	1.48073e-12	-1.94083	-3.05587e-10
134714635	rs2846154	4.648e-13	-1.84677	-1.26768	1.65731e-11	-1.95638	-1.14605	5.70565e-13	-1.68877	-1.20573
134714889	rs78089118	1.62525e-12	-1.86264	-3.05587e-10	5.04467e-11	-1.98929	-3.05587e-10	1.36356e-12	-2.02327	-3.05587e-10
134714989	rs2661982	4.56822e-13	-1.86409	-1.26768	1.63865e-11	-1.9677	-1.14605	5.5735e-13	-1.7122	-1.20573
134715006	rs2846155	4.58947e-13	-1.85263	-1.27449	1.63622e-11	-1.96024	-1.15499	5.61583e-13	-1.69667	-1.2137
134715056	rs2661981	4.52739e-13	-1.86409	-1.27666	1.61943e-11	-1.9677	-1.15784	5.51525e-13	-1.7122	-1.21624
134715082	rs2661980	4.80254e-13	-1.82305	-1.25869	1.7038e-11	-1.94045	-1.13431	5.95132e-13	-1.65709	-1.19525
134715417	rs2661979	3.93881e-13	-2.03152	-1.24849	1.60635e-11	-1.99591	-1.13775	4.61516e-13	-1.91383	-1.19278
134715706	rs75417593	2.00186e-12	-1.65423	-3.05587e-10	4.79075e-11	-2.04093	-3.05587e-10	1.49796e-12	-1.92926	-3.05587e-10
134715777	rs1892987	3.63937e-13	-1.94054	-1.41854	1.35325e-11	-1.95224	-1.35287	3.34257e-13	-2.03924	-1.38997
134715946	rs76624648	2.53888e-12	-2.27905e-10	-1.41658	8.8596e-11	-2.27905e-10	-1.42612	2.45721e-12	-2.27905e-10	-1.43434
134716068	rs2155298	4.59227e-13	-1.8477	-1.27881	1.65587e-11	-1.94261	-1.16068	5.79084e-13	-1.66091	-1.21876
134716264	rs2661978	3.92244e-13	-2.03663	-1.24755	1.61217e-11	-2.01019	-1.11985	4.53261e-13	-1.94235	-1.1823
134716409	rs2661977	3.8667e-13	-2.03234	-1.26614	1.5988e-11	-1.99433	-1.14403	4.56477e-13	-1.91365	-1.20393
134716459	rs2846146	3.9298e-13	-2.03476	-1.24755	1.62877e-11	-1.99995	-1.11985	4.62122e-13	-1.92299	-1.1823
134716566	rs2661976	3.97725e-13	-2.02041	-1.24989	1.67222e-11	-1.97058	-1.12288	4.82953e-13	-1.87618	-1.18503
134716654	rs2661975	3.90016e-13	-2.0225	-1.26737	1.61333e-11	-1.97696	-1.15236	4.64126e-13	-1.88671	-1.21426
134716829	rs2846145	3.73895e-13	-2.02619	-1.30589	1.53247e-11	-1.98389	-1.19685	4.42667e-13	-1.89753	-1.25077
134716905	rs10894891	3.60197e-13	-2.03981	-1.3296	1.49612e-11	-1.97543	-1.22931	4.19299e-13	-1.92331	-1.27923
134716969	rs2661974	3.75304e-13	-2.0244	-1.30393	1.5418e-11	-1.98047	-1.1942	4.46089e-13	-1.89217	-1.24844
134717062	rs2661973	3.7595e-13	-2.02071	-1.30589	1.54815e-11	-1.97371	-1.19685	4.49726e-13	-1.88171	-1.25077
134717090	rs2846144	3.7595e-13	-2.02071	-1.30589	1.54815e-11	-1.97371	-1.19685	4.49726e-13	-1.88171	-1.25077
134717316	rs2155297	3.6112e-13	-2.0244	-1.34245	1.42032e-11	-1.98047	-1.27626	4.17944e-13	-1.89217	-1.31361
134717600	rs2846143	3.46342e-13	-2.04141	-1.36722	1.35028e-11	-2.02057	-1.28673	3.65117e-13	-2.02027	-1.32063
134717607	rs75981657	2.86727e-12	-2.27905e-10	-1.29494	1.21091e-10	-2.27905e-10	-1.11366	2.90523e-12	-2.27905e-10	-1.26685
134717644	rs2661972	3.69234e-13	-2.01645	-1.32818	1.50657e-11	-1.96621	-1.23157	4.45525e-13	-1.87032	-1.27155
134717946	rs12292249	1.61143e-12	-1.87118	-3.05587e-10	4.8469e-11	-2.02928	-3.05587e-10	1.52738e-12	-1.90981	-3.05587e-10
134718065	rs2661971	3.67548e-13	-2.02898	-1.32023	1.54038e-11	-1.96174	-1.21385	4.4775e-13	-1.87519	-1.2617
134718067	rs2661970	3.67548e-13	-2.02898	-1.32023	1.54038e-11	-1.96174	-1.21385	4.4775e-13	-1.87519	-1.2617
134718095	rs2846142	3.67548e-13	-2.02898	-1.32023	1.54038e-11	-1.96174	-1.21385	4.4775e-13	-1.87519	-1.2617
134718195	rs2846141	3.74791e-13	-2.01645	-1.31324	1.53749e-11	-1.96621	-1.21125	4.5375e-13	-1.87032	-1.25326
134718217	rs2661969	3.64824e-13	-2.02942	-1.32722	1.47173e-11	-1.98804	-1.23315	4.28999e-13	-1.90344	-1.27623
134718288	rs1892986	3.73961e-13	-2.0225	-1.30941	1.52893e-11	-1.97696	-1.20609	4.48459e-13	-1.88671	-1.2486
134718377	rs1892985	3.72208e-13	-2.0185	-1.31811	1.51998e-11	-1.97108	-1.21784	4.53892e-13	-1.86407	-1.2592
134718514	rs11607528	1.84141e-12	-1.73777	-3.05587e-10	7.79634e-11	-1.55396	-3.05587e-10	1.70213e-12	-1.80149	-3.05587e-10
134718784	rs2661968	3.42185e-13	-2.04	-1.38071	1.31024e-11	-2.04122	-1.29619	3.55489e-13	-2.03399	-1.33364
134718807	rs77355509	2.91012e-12	-2.27905e-10	-1.28011	1.0598e-10	-2.27905e-10	-1.24695	2.97531e-12	-2.27905e-10	-1.24302
134719069	rs11224035	1.73363e-12	-1.79809	-3.05587e-10	5.1859e-11	-1.96167	-3.05587e-10	1.71962e-12	-1.79126	-3.05587e-10
134719123	rs2661967	5.96721e-13	-1.43661	-1.428	2.12056e-11	-1.49301	-1.36292	9.56289e-13	-0.968721	-1.40934
134719163	rs74822169	2.01284e-12	-1.64876	-3.05587e-10	4.78959e-11	-2.04117	-3.05587e-10	1.50239e-12	-1.92631	-3.05587e-10
134719467	rs117347862	2.0064e-12	-1.65196	-3.05587e-10	4.79024e-11	-2.04104	-3.05587e-10	1.49979e-12	-1.92804	-3.05587e-10
134719496	rs114903043	1.99367e-12	-1.65833	-3.05587e-10	4.79175e-11	-2.04072	-3.05587e-10	1.49466e-12	-1.93147	-3.05587e-10
134719726	rs12578074	4.53442e-13	-1.81257	-1.32662	1.5592e-11	-1.93401	-1.22944	5.69505e-13	-1.62672	-1.26963
134720173	rs7118455	3.90075e-13	-1.99251	-1.29721	1.63731e-11	-1.9294	-1.18516	4.92678e-13	-1.80081	-1.24046
134720344	rs7104195	4.68759e-13	-1.78623	-1.31974	1.60993e-11	-1.91572	-1.21571	5.91259e-13	-1.59153	-1.26734
134721036	rs12793067	3.96994e-13	-1.98609	-1.28604	1.6779e-11	-1.91981	-1.17026	5.06234e-13	-1.78685	-1.22727
134721471	rs11605126	9.82628e-13	-1.7996	-0.566232	2.98361e-11	-2.02481	-0.489678	7.30771e-13	-2.02987	-0.617155
134722181	rs66472320	3.74751e-13	-2.0184	-1.3114	1.54477e-11	-1.97804	-1.1947	4.46962e-13	-1.87983	-1.25882
134723096	rs7131091	1.4742e-12	-1.19956	-0.760629	2.72925e-11	-1.81533	-0.788256	6.39336e-13	-1.95282	-0.82787
134723650	rs74398592	2.49158e-12	-2.27905e-10	-1.43539	8.97945e-11	-2.27905e-10	-1.41268	2.44912e-12	-2.27905e-10	-1.43764
134724337	rs11822880	7.23649e-13	-1.77207	-0.899683	1.93774e-11	-2.03676	-0.90933	5.31854e-13	-2.01253	-0.952218
134724426	rs60428408	3.95658e-13	-1.95227	-1.32324	1.47658e-11	-2.0118	-1.20609	4.70532e-13	-1.81453	-1.27272
134725038	rs75577958	2.49791e-12	-2.27905e-10	-1.43285	8.78187e-11	-2.27905e-10	-1.43493	2.45343e-12	-2.27905e-10	-1.43588
134725876	rs11224038	1.36525e-12	-2.03697	-3.05587e-10	4.84954e-11	-2.02873	-3.05587e-10	1.35509e-12	-2.0295	-3.05587e-10
134726115	rs11828313	7.22411e-13	-1.85171	-0.82176	2.1001e-11	-2.04174	-0.82389	5.80148e-13	-2.0019	-0.875941
134726181	rs140191345	2.49045e-12	-2.27905e-10	-1.43584	9.12216e-11	-2.27905e-10	-1.39691	2.44913e-12	-2.27905e-10	-1.43763
134726590	rs1995763	1.27376e-12	-1.78268	-0.323656	5.19153e-11	-1.94963	-0.0109579	1.15023e-12	-1.93377	-0.259635
134726725	rs1995764	4.16757e-13	-1.90469	-1.31887	1.50573e-11	-1.99872	-1.19962	4.62085e-13	-1.82074	-1.28463
134727376	rs113342468	1.42011e-12	-1.99757	-3.05587e-10	4.95839e-11	-2.00654	-3.05587e-10	1.36624e-12	-2.0213	-3.05587e-10
134727404	rs11601345	1.75706e-12	-1.78466	-3.05587e-10	8.10287e-11	-1.5154	-3.05587e-10	1.65716e-12	-1.82826	-3.05587e-10
134727469	rs11603594	8.64564e-13	-2.04096	-0.45287	4.62186e-11	-1.95943	-0.117385	9.39987e-13	-2.00911	-0.386149
134727566	rs58005948	3.50339e-13	-2.03959	-1.35757	1.44673e-11	-2.0356	-1.20271	3.71644e-13	-2.0302	-1.29298
134727600	rs11224039	9.82739e-13	-2.04178	-0.323937	5.42802e-11	-1.97544	0.059391	1.06474e-12	-2.02286	-0.247771
134727651	rs58174945	3.48362e-13	-2.04069	-1.36212	1.43816e-11	-2.0337	-1.21056	3.70649e-13	-2.02674	-1.29913
134727848	rs11224040	4.04614e-13	-1.97534	-1.27779	1.86818e-11	-1.88968	-1.09297	4.92727e-13	-1.84355	-1.19762
134727857	rs117581437	3.01319e-12	-1.2453	-3.05587e-10	1.47914e-10	-0.913574	-3.05587e-10	6.90722e-12	-0.4008	-3.05587e-10
134728686	rs114161663	1.67342e-12	-1.83343	-3.05587e-10	4.97395e-11	-2.0034	-3.05587e-10	1.37747e-12	-2.01312	-3.05587e-10
134728805	rs12786937	3.91387e-13	-1.99882	-1.28754	1.78072e-11	-1.92324	-1.10736	4.62791e-13	-1.89425	-1.2096
134729072	rs34631556	3.8461e-13	-1.99882	-1.30501	1.73472e-11	-1.92324	-1.13353	4.52877e-13	-1.89425	-1.23126
134729142	rs118047566	5.30772e-12	-2.27905e-10	-0.679142	1.84325e-10	-2.27905e-10	-0.693502	4.90249e-12	-2.27905e-10	-0.743623
134729524	rs117210988	6.91572e-12	-0.414507	-3.05587e-10	2.38766e-10	-0.43472	-3.05587e-10	4.46934e-12	-0.836127	-3.05587e-10
134729663	rs61907053	1.3653e-12	-2.03693	-3.05587e-10	6.01582e-11	-1.81323	-3.05587e-10	1.63766e-12	-1.8401	-3.05587e-10
134729907	rs7930666	3.84274e-13	-2.00955	-1.29515	1.72868e-11	-1.94157	-1.1187	4.49141e-13	-1.91478	-1.219
134730670	rs6590776	6.28598e-12	-0.881584	0.371602	1.26871e-10	-1.63821	0.571178	2.2952e-12	-1.83231	0.32976
134730732	rs11224043	1.46219e-12	-1.96837	-3.05587e-10	5.68751e-11	-1.86935	-3.05587e-10	1.60244e-12	-1.86184	-3.05587e-10
134731159	rs35342314	3.9116e-13	-1.99653	-1.29042	1.74818e-11	-1.93741	-1.11163	4.52585e-13	-1.913	-1.21315
134731790	rs67693463	3.89524e-13	-2.03837	-1.25276	1.67615e-11	-2.03053	-1.06059	4.15447e-13	-2.04161	-1.17016
134731829	rs11224044	2.54552e-12	-1.41397	-3.05587e-10	2.05622e-10	-0.584164	-3.05587e-10	3.94653e-12	-0.960529	-3.05587e-10
134732128	rs7938791	5.92067e-13	-1.5524	-1.32004	2.09369e-11	-1.72068	-1.14801	6.75764e-13	-1.47866	-1.24662
134732363	rs1508540	2.87786e-12	-1.73678	0.445521	1.65134e-10	-2.04183	1.23838	2.29443e-12	-2.03446	0.531577
134732655	rs118186853	2.9512e-12	-2.27905e-10	-1.26609	1.13422e-10	-2.27905e-10	-1.17909	2.84261e-12	-2.27905e-10	-1.28864
134732776	rs7120769	1.08839e-12	-2.03792	-0.225686	5.34092e-11	-1.88839	-0.0438344	1.19252e-12	-1.92517	-0.232133
134733421	rs146200059	1.73636e-12	-1.79652	-3.05587e-10	8.39571e-11	-1.4799	-3.05587e-10	1.48442e-12	-1.93835	-3.05587e-10
134733440	rs73039379	2.6146e-12	-1.38719	-3.05587e-10	1.467e-10	-0.921812	-3.05587e-10	3.3941e-12	-1.11133	-3.05587e-10
134733513	rs34781545	1.8416e-12	-1.73767	-3.05587e-10	1.04655e-10	-1.25954	-3.05587e-10	4.46387e-12	-0.837351	-3.05587e-10
134733543	rs73039381	1.6299e-12	-1.85978	-3.05587e-10	4.78887e-11	-2.04132	-3.05587e-10	1.34326e-12	-2.03827	-3.05587e-10
134733719	rs12795327	2.00389e-12	-1.65321	-3.05587e-10	7.29195e-11	-1.62085	-3.05587e-10	2.18882e-12	-1.55001	-3.05587e-10
134734296	rs7125596	1.4293e-10	2.37508	0.238968	4.91574e-09	1.76384	0.826152	4.71561e-11	1.0874	0.432699
134734385	rs117219196	1.38534e-12	-2.02236	-3.05587e-10	5.15439e-11	-1.96777	-3.05587e-10	1.35361e-12	-2.03059	-3.05587e-10
134734400	rs10791399	9.79735e-12	-0.112684	0.0464924	1.8244e-10	-1.21362	0.509844	2.52733e-12	-1.57199	0.165785
134734404	rs12801508	1.98407e-12	-1.66315	-3.05587e-10	1.32235e-10	-1.02562	-3.05587e-10	4.26631e-12	-0.882617	-3.05587e-10
134734458	rs11224045	1.70203e-12	-1.81648	-3.05587e-10	6.38581e-11	-1.75354	-3.05587e-10	2.23311e-12	-1.52997	-3.05587e-10
134734462	rs12803080	2.05534e-12	-1.62786	-3.05587e-10	1.19402e-10	-1.12771	-3.05587e-10	4.13542e-12	-0.913778	-3.05587e-10
134734612	rs77341994	3.12848e-12	-1.20776	-3.05587e-10	1.28509e-10	-1.0542	-3.05587e-10	2.23864e-12	-1.5275	-3.05587e-10
134735198	rs187511037	3.10936e-12	-2.27905e-10	-1.21389	1.23947e-10	-2.27905e-10	-1.09035	3.17087e-12	-2.27905e-10	-1.17936
134735464	rs7951054	1.22579e-12	-1.98175	-0.162969	5.25464e-11	-2.002	0.0534927	1.17915e-12	-1.99124	-0.177332
134735855	rs12808830	1.75977e-12	-1.78312	-3.05587e-10	1.01229e-10	-1.29282	-3.05587e-10	3.7165e-12	-1.02058	-3.05587e-10
134735908	rs4936255	1.27496e-12	-1.67968	-0.425714	5.36601e-11	-2.03063	0.103098	1.05956e-12	-1.99996	-0.275547
134736025	rs73039389	1.42393e-12	-1.99488	-3.05587e-10	5.73771e-11	-1.86056	-3.05587e-10	1.49814e-12	-1.92915	-3.05587e-10
134736358	rs11224046	1.44281e-12	-1.98171	-3.05587e-10	6.15901e-11	-1.7897	-3.05587e-10	1.68677e-12	-1.81055	-3.05587e-10
134736837	rs76602061	1.3674e-12	-2.03383	-0.00156119	6.99726e-11	-1.92449	0.26239	1.57274e-12	-1.89051	0.00996633
134736844	rs7115059	1.84896e-12	-1.73368	-3.05587e-10	1.29647e-10	-1.04539	-3.05587e-10	5.893e-12	-0.559602	-3.05587e-10
134736966	rs78167799	2.40574e-12	-1.26677	-0.203673	7.40648e-11	-1.7534	0.148134	1.28448e-12	-1.87668	-0.20633
134736999	rs4937969	3.74471e-13	-1.97172	-1.35882	1.64054e-11	-1.91786	-1.19473	4.58682e-13	-1.84514	-1.26763
134737178	rs117076980	4.38945e-12	-0.869101	-3.05587e-10	1.54536e-10	-0.869773	-3.05587e-10	3.73701e-12	-1.01508	-3.05587e-10
134737196	rs67844929	2.01539e-12	-1.64749	-3.05587e-10	1.50741e-10	-0.894642	-3.05587e-10	7.07419e-12	-0.376914	-3.05587e-10
134737215	rs66483409	2.03474e-12	-1.63793	-3.05587e-10	1.53212e-10	-0.878379	-3.05587e-10	7.21407e-12	-0.357334	-3.05587e-10
134737491	rs34697112	2.00491e-12	-1.6527	-3.05587e-10	1.49405e-10	-0.90354	-3.05587e-10	6.99874e-12	-0.387636	-3.05587e-10
134737591	rs111718303	4.38945e-12	-0.869101	-3.05587e-10	1.54536e-10	-0.869773	-3.05587e-10	3.73701e-12	-1.01508	-3.05587e-10
134737683	rs11224047	1.35972e-12	-2.04103	-3.05587e-10	5.08835e-11	-1.98066	-3.05587e-10	1.4554e-12	-1.95809	-3.05587e-10
134737864	rs143588996	1.60928e-12	-1.87252	-3.05587e-10	6.52237e-11	-1.73238	-3.05587e-10	2.05224e-12	-1.61444	-3.05587e-10
134737999	rs11224048	1.44443e-12	-2.04102	0.0604311	6.21936e-11	-2.0321	0.25215	1.3576e-12	-2.04097	0.0133145
134738270	rs906628	4.81597e-13	-1.68939	-1.38956	3.92866e-11	-0.882766	-1.35655	1.9122e-12	-0.323829	-1.36128
134738411	rs73593415	1.27946e-12	-1.88711	-0.214752	7.34324e-11	-1.57286	-0.0409779	1.84767e-12	-1.46215	-0.257286
134738634	rs61352759	7.70061e-13	-2.04183	-0.567763	2.6614e-11	-2.02824	-0.600528	6.72531e-13	-2.02613	-0.703942
134738703	rs79518674	1.1299e-12	-2.02909	-0.197084	5.26518e-11	-2.02118	0.0746761	1.1988e-12	-1.98668	-0.165361
134738732	rs78607875	1.61612e-12	-1.82965	-0.0386284	1.48726e-10	-1.14996	0.241857	5.52336e-12	-0.593879	-0.0305014
134738885	rs7931903	1.31586e-12	-1.87618	-0.197635	5.17002e-11	-2.04175	0.0770129	1.17814e-12	-2.00364	-0.165787
134738931	rs11224049	1.39004e-12	-1.94101	-0.0779571	7.52114e-11	-1.76198	0.172081	2.08484e-12	-1.52216	-0.0765203
134739149	rs7932186	1.27881e-12	-2.04168	-0.0606927	5.89112e-11	-2.04131	0.207139	1.27897e-12	-2.04063	-0.0466792
134739273	rs7945641	1.37712e-12	-2.04113	0.012818	6.28329e-11	-2.04045	0.270721	1.35832e-12	-2.04142	0.014302
134739335	rs7945671	1.36282e-12	-2.03875	-3.05587e-10	5.32406e-11	-1.93538	-3.05587e-10	1.48774e-12	-1.93611	-3.05587e-10
134739343	rs7932439	1.34447e-12	-2.04015	-0.0121469	6.12315e-11	-2.03916	0.243619	1.32432e-12	-2.0418	-0.0106757
134739444	rs7945804	1.33153e-12	-2.04182	-0.0201554	6.05436e-11	-2.04176	0.23492	1.31687e-12	-2.03942	-0.0186884
134739525	rs7932673	1.33153e-12	-2.04182	-0.0201554	6.05436e-11	-2.04176	0.23492	1.31687e-12	-2.03942	-0.0186884
134739788	rs113419799	2.27203e-12	-1.52763	-3.05587e-10	5.3921e-11	-1.92268	-3.05587e-10	1.60494e-12	-1.86028	-3.05587e-10
134740058	rs75355374	1.38185e-12	-2.03919	0.0143112	6.86795e-11	-1.95309	0.272342	1.56288e-12	-1.90263	0.015796
134740154	rs58440468	1.52564e-12	-2.0415	0.115603	7.01407e-11	-2.04182	0.382121	1.51004e-12	-2.03837	0.117139
134740293	rs74395207	9.05631e-12	0.0520033	-0.196846	1.66692e-10	-0.895064	0.10101	2.51851e-12	-1.1895	-0.220204
134740597	rs11224050	1.36708e-12	-2.04118	0.00555636	6.22596e-11	-2.04173	0.26284	1.35154e-12	-2.03916	0.00703665
134740686	rs11224051	1.36708e-12	-2.04118	0.00555636	6.22596e-11	-2.04173	0.26284	1.35154e-12	-2.03916	0.00703665
134740773	rs11224052	1.37811e-12	-2.04118	0.0135922	6.2805e-11	-2.04173	0.271562	1.36245e-12	-2.03916	0.0150766
134741237	rs2102432	2.27932e-12	-0.113706	-1.41072	3.58515e-11	-1.05971	-1.2711	1.00164e-12	-0.975494	-1.35624
134741804	rs34479807	1.7022e-12	-1.81639	-3.05587e-10	1.07709e-10	-1.23077	-3.05587e-10	5.20201e-12	-0.684321	-3.05587e-10
134742151	rs139769092	2.5603e-12	-2.27905e-10	-1.40818	9.26656e-11	-2.27905e-10	-1.38121	2.59546e-12	-2.27905e-10	-1.3796
134742567	rs34783672	1.7022e-12	-1.81639	-3.05587e-10	1.07709e-10	-1.23077	-3.05587e-10	5.20201e-12	-0.684321	-3.05587e-10
134742573	rs76196664	1.37441e-12	-2.03028	-3.05587e-10	5.38957e-11	-1.92315	-3.05587e-10	1.50072e-12	-1.92742	-3.05587e-10
134742696	rs4937970	2.18505e-12	-0.140448	-1.42622	3.46264e-11	-1.04298	-1.32261	9.92551e-13	-0.952968	-1.38788
134743714	rs12222465	5.21245e-12	-2.27905e-10	-0.697253	2.33083e-10	-2.27905e-10	-0.458806	5.7172e-12	-2.27905e-10	-0.589888
134743830	rs76664429	1.21463e-11	0.13622	0.0125035	2.23831e-10	-0.832523	0.33321	3.27116e-12	-1.13547	-0.0127574
134743848	rs75570090	4.44969e-12	-0.85547	-3.05587e-10	1.54052e-10	-0.872915	-3.05587e-10	4.03023e-12	-0.939544	-3.05587e-10
134744120	rs11224055	1.39478e-12	-2.01557	-3.05587e-10	5.54565e-11	-1.8946	-3.05587e-10	1.56831e-12	-1.88337	-3.05587e-10
134744661	rs11224056	1.46179e-12	-2.04166	0.0730168	6.70174e-11	-2.04125	0.336001	1.4488e-12	-2.03716	0.0745313
134744755	rs76645552	1.40248e-12	-2.01006	-3.05587e-10	5.61644e-11	-1.88192	-3.05587e-10	1.58907e-12	-1.87022	-3.05587e-10
134744877	rs73593442	1.66298e-12	-2.0417	0.202014	7.7011e-11	-2.04181	0.475556	1.64286e-12	-2.04052	0.203592
134744954	rs75997706	1.39238e-12	-2.01729	-3.05587e-10	5.5229e-11	-1.89871	-3.05587e-10	1.56163e-12	-1.88763	-3.05587e-10
134745012	rs73593443	1.46176e-12	-2.04168	0.0730168	6.70151e-11	-2.04129	0.336001	1.44866e-12	-2.03726	0.0745313
134745391	rs12791869	2.06356e-12	-1.62387	-3.05587e-10	4.82933e-11	-2.03291	-3.05587e-10	1.33863e-12	-2.04172	-3.05587e-10
134745458	rs78109250	1.36672e-12	-2.03589	-3.05587e-10	5.73144e-11	-1.86165	-3.05587e-10	1.51737e-12	-1.91639	-3.05587e-10
134745766	rs11224057	1.51304e-12	-2.04177	0.107581	6.95718e-11	-2.04128	0.373437	1.49523e-12	-2.0402	0.109113
134745782	rs11224058	4.44913e-12	-0.944279	0.0886843	1.07477e-10	-1.89725	0.664327	1.77695e-12	-1.98169	0.22322
134745856	rs35757568	1.8408e-12	-1.7381	-3.05587e-10	1.24299e-10	-1.08751	-3.05587e-10	6.2506e-12	-0.50069	-3.05587e-10
134745891	rs35253035	1.43052e-12	-1.99026	-3.05587e-10	6.43294e-11	-1.74619	-3.05587e-10	1.58401e-12	-1.87341	-3.05587e-10
134746130	rs10458997	3.69187e-12	-0.955955	-0.0862157	9.19442e-11	-1.86878	0.479759	1.50074e-12	-1.97873	0.0513205
134747335	rs79564337	8.97461e-12	0.420261	-0.574165	1.41897e-10	-0.80169	-0.15341	2.665e-12	-0.749216	-0.603946
134747336	rs34850354	1.75335e-12	-1.78678	-3.05587e-10	1.18498e-10	-1.13531	-3.05587e-10	6.47678e-12	-0.465144	-3.05587e-10
134747831	rs12574331	5.69371e-13	-1.67971	-1.23182	1.60552e-11	-1.97664	-1.15753	4.14822e-13	-1.99234	-1.22093
134748290	rs73041210	1.97395e-12	-0.251636	-1.41663	3.34085e-11	-0.97	-1.43139	6.4113e-13	-1.35469	-1.4232
134748438	rs11224059	3.44616e-13	-1.98161	-1.43201	1.14594e-11	-2.03707	-1.43432	3.2306e-13	-2.03334	-1.42994
134748523	rs11224060	4.41585e-13	-1.74018	-1.42551	1.25683e-11	-1.96153	-1.4175	4.04973e-13	-1.81956	-1.41774
134749163	rs2136099	5.98788e-12	0.840181	-1.39875	1.22244e-10	0.230161	-1.33435	4.72913e-12	0.611008	-1.39063
134749863	rs116859414	1.30128e-10	-2.27905e-10	2.52021	5.90361e-09	-2.27905e-10	2.77312	1.2991e-10	-2.27905e-10	2.53348
134749879	rs34351909	3.76543e-12	0.408859	-1.4313	5.18251e-11	-0.561155	-1.40117	1.65307e-12	-0.405619	-1.42511
134749911	rs7939914	2.24197e-12	-0.146806	-1.39414	4.45377e-11	-0.786609	-1.32726	1.57436e-12	-0.494106	-1.38541
134749961	rs10894894	1.36118e-12	-2.03995	-3.05587e-10	5.0155e-11	-1.99509	-3.05587e-10	1.35351e-12	-2.03067	-3.05587e-10
134750023	rs11602088	3.50869e-12	0.338852	-1.43191	4.90128e-11	-0.615458	-1.40266	1.55995e-12	-0.462729	-1.42598
134750249	rs7940357	3.03831e-12	0.199616	-1.43662	4.33428e-11	-0.722759	-1.4183	1.38367e-12	-0.575738	-1.43289
134750371	rs78185423	4.3619e-12	-2.27905e-10	-0.875398	1.57524e-10	-2.27905e-10	-0.850628	4.66083e-12	-2.27905e-10	-0.794174
134750523	rs74426818	1.77948e-12	-1.52118	-0.250805	6.40933e-11	-1.64888	-0.10098	1.49768e-12	-1.77468	-0.154768
134750641	rs77351419	1.36308e-12	-2.03855	-3.05587e-10	4.93373e-11	-2.01152	-3.05587e-10	1.35476e-12	-2.02974	-3.05587e-10
134750747	rs149222803	7.33949e-12	-0.355034	-3.05587e-10	2.71891e-10	-0.304801	-3.05587e-10	1.11904e-11	0.0816891	-3.05587e-10
134750838	rs35113837	2.30455e-12	-0.101313	-1.41211	2.83839e-11	-1.15664	-1.40774	1.6749e-12	-0.421228	-1.39639
134750869	rs34569189	2.41754e-12	-0.0602594	-1.4053	2.97585e-11	-1.10685	-1.41024	1.88235e-12	-0.308948	-1.3919
134750897	rs4937971	3.33298e-12	0.291174	-1.43561	4.58232e-11	-0.652309	-1.4331	1.48323e-12	-0.501515	-1.43763
134751043	rs73043045	2.3681e-12	-0.0837535	-1.40246	2.87262e-11	-1.14477	-1.40763	1.71541e-12	-0.405177	-1.38854
134751483	rs76332079	1.3637e-12	-2.0381	-3.05587e-10	4.93743e-11	-2.01077	-3.05587e-10	1.35184e-12	-2.0319	-3.05587e-10
134751763	rs73043047	1.38262e-12	-2.02433	-3.05587e-10	5.84972e-11	-1.84122	-3.05587e-10	1.35234e-12	-2.03153	-3.05587e-10
134751789	rs11224062	2.9338e-12	0.16417	-1.43618	3.88293e-11	-0.833384	-1.41764	1.36689e-12	-0.59164	-1.42919
134751798	rs55680743	1.72984e-12	-0.363127	-1.43715	2.10093e-11	-1.45774	-1.4075	1.26083e-12	-0.6781	-1.42349
134751861	rs12417445	3.13434e-12	0.225745	-1.43163	4.78455e-11	-0.63048	-1.41174	1.78122e-12	-0.334085	-1.42198
134751887	rs11224063	4.07303e-13	-1.83033	-1.41617	1.71293e-11	-1.68586	-1.38355	3.50441e-13	-1.98285	-1.39908
134752019	rs113984292	1.36149e-12	-2.03972	-3.05587e-10	4.96505e-11	-2.0052	-3.05587e-10	1.35624e-12	-2.02865	-3.05587e-10
134752034	rs10894895	2.43239e-12	-0.0366497	-1.42278	3.6619e-11	-0.889525	-1.42011	1.24106e-12	-0.698273	-1.41913
134752053	rs11224064	2.59308e-12	0.0159579	-1.41141	4.04375e-11	-0.806817	-1.40363	1.23083e-12	-0.720138	-1.40554
134752165	rs79941362	1.35874e-12	-2.04175	-3.05587e-10	5.0425e-11	-1.98972	-3.05587e-10	1.36964e-12	-2.01882	-3.05587e-10
134752246	rs4937972	4.15742e-13	-1.80888	-1.41711	1.7367e-11	-1.66833	-1.3873	3.52349e-13	-1.9757	-1.4008
134752714	rs4937973	4.20765e-13	-1.80028	-1.4137	1.69756e-11	-1.69639	-1.38203	3.47199e-13	-1.99495	-1.39627
134753037	rs10791401	3.97703e-13	-1.97101	-1.29935	1.80166e-11	-1.79092	-1.228	3.98713e-13	-1.99306	-1.25982
134753092	rs73043052	2.51479e-12	-0.0256505	-1.40046	2.80679e-11	-1.1698	-1.40578	1.73226e-12	-0.397756	-1.38618
134753227	rs11224065	8.35155e-13	-1.16478	-1.36366	1.94796e-11	-1.64961	-1.29123	6.60937e-13	-1.40067	-1.34679
134753551	rs67888275	2.19388e-12	-0.231094	-1.33154	2.27878e-11	-1.41975	-1.36423	1.83128e-12	-0.448109	-1.28024
134753627	rs67038736	3.33976e-13	-2.0411	-1.40389	1.18419e-11	-2.03986	-1.39869	3.32396e-13	-2.00381	-1.43099
134753958	rs7120880	2.15982e-11	0.450278	0.274026	2.13674e-10	-0.938116	0.392366	1.26881e-11	-0.0683847	0.275681
134754907	rs1677564	1.36209e-12	-0.602315	-1.43697	2.31953e-11	-1.32864	-1.43761	1.44685e-12	-0.527798	-1.43618
134755928	rs7113516	3.37385e-12	-1.11794	-0.0143121	1.35582e-10	-1.1715	0.17087	2.54668e-12	-1.42309	0.0245176
134756307	rs7129840	1.52258e-12	-1.04303	-0.884869	3.00423e-10	0.559714	-0.764725	5.11119e-12	0.131964	-0.833899
134756410	rs149272182	1.5769e-12	-1.89285	-3.05587e-10	4.80149e-11	-2.03869	-3.05587e-10	1.36961e-12	-2.01884	-3.05587e-10
134756766	rs10894897	8.75809e-13	-1.20416	-1.27675	2.21447e-11	-1.65502	-1.15759	1.03714e-12	-1.06008	-1.23682
134757144	rs149822112	1.65254e-12	-1.47172	-0.374264	6.95943e-11	-1.49392	-0.173604	1.36017e-12	-1.6838	-0.341956
134757343	rs7104477	1.16218e-12	-0.893694	-1.30431	1.63897e-11	-1.79215	-1.3214	1.08989e-12	-0.937783	-1.3095
134757413	rs138263922	2.52208e-12	-2.27905e-10	-1.42322	8.80629e-11	-2.27905e-10	-1.43215	2.49123e-12	-2.27905e-10	-1.42059
134757882	rs7108263	1.04806e-12	-1.02022	-1.28114	1.77484e-11	-1.83116	-1.20275	1.15877e-12	-1.02457	-1.16144
134758036	rs7108306	1.43591e-12	-0.61782	-1.36869	3.35754e-11	-1.08144	-1.31497	1.52732e-12	-0.548409	-1.36144
134758297	rs150765602	1.38482e-12	-2.02273	-3.05587e-10	5.39095e-11	-1.9229	-3.05587e-10	1.39924e-12	-1.99744	-3.05587e-10
134758443	rs4937974	6.28704e-12	0.215008	-0.724822	1.15806e-10	-0.439142	-0.719149	5.05913e-12	0.00241792	-0.71459
134758485	rs7125232	8.32569e-13	-1.17793	-1.35361	1.72166e-11	-1.73215	-1.33218	1.11374e-12	-0.843802	-1.38184
134758520	rs4937975	4.46155e-13	-1.80733	-1.34806	2.35146e-11	-1.45417	-1.29841	3.87812e-13	-1.95682	-1.32378
134758670	rs10791402	4.56327e-13	-1.77339	-1.35945	2.44438e-11	-1.40112	-1.31271	3.90925e-13	-1.93593	-1.33667
134758740	rs543517	5.52971e-13	-1.50635	-1.4344	1.32426e-11	-1.88925	-1.43751	4.8253e-13	-1.62476	-1.43732
134759111	rs4937976	4.5709e-13	-1.7834	-1.34778	2.39999e-11	-1.43073	-1.30142	3.8923e-13	-1.95273	-1.32422
134759325	rs4937977	4.11633e-13	-1.93915	-1.29677	1.77734e-11	-1.79223	-1.24027	3.83177e-13	-2.02852	-1.26411
134759586	rs2063220	1.58677e-12	-0.499455	-1.38715	2.80836e-11	-1.23169	-1.34332	1.1746e-12	-0.796413	-1.37603
134759695	rs142419954	3.4482e-12	-2.27905e-10	-1.11045	1.12734e-10	-2.27905e-10	-1.18517	3.42105e-12	-2.27905e-10	-1.10342
134759761	rs1478751	1.58095e-12	-0.64777	-1.24251	3.81103e-11	-1.08085	-1.18887	1.76677e-12	-0.538445	-1.22577
134759896	rs1478750	1.90461e-12	-0.458986	-1.24504	4.79867e-11	-0.85533	-1.18395	2.32912e-12	-0.262597	-1.22528
134760573	rs7939829	9.29254e-13	-1.89115	-0.530529	4.46902e-11	-1.75946	-0.350992	1.11098e-12	-1.72958	-0.498545
134760606	rs75153491	2.28143e-11	-0.706768	1.48585	3.74523e-09	0.403787	1.91425	8.9911e-11	0.735136	1.43032
134761101	rs143558582	1.7941e-12	-1.7638	-3.05587e-10	8.84022e-11	-1.42831	-3.05587e-10	2.44013e-12	-1.44131	-3.05587e-10
134761160	rs7121798	1.38344e-12	-2.02373	-3.05587e-10	4.79055e-11	-2.04097	-3.05587e-10	1.39847e-12	-1.99799	-3.05587e-10
134761210	rs142459367	1.99903e-12	-1.65564	-3.05587e-10	4.9438e-11	-2.00948	-3.05587e-10	1.67409e-12	-1.8181	-3.05587e-10
134761316	rs10894898	7.82133e-12	0.776509	-1.06796	1.27887e-10	-0.0217029	-1.03735	4.54289e-12	0.272839	-1.09264
134761485	rs56005038	1.43402e-12	-1.98782	-3.05587e-10	4.78988e-11	-2.04111	-3.05587e-10	1.36954e-12	-2.01889	-3.05587e-10
134761918	rs11224066	1.41671e-12	-1.99997	-3.05587e-10	4.85121e-11	-2.02839	-3.05587e-10	1.34072e-12	-2.04016	-3.05587e-10
134762027	rs181923886	3.62156e-12	-2.27905e-10	-1.0614	1.1205e-10	-2.27905e-10	-1.19125	3.68242e-12	-2.27905e-10	-1.0298
134762075	rs12361181	1.37818e-12	-2.02754	-3.05587e-10	4.79101e-11	-2.04088	-3.05587e-10	1.35989e-12	-2.02596	-3.05587e-10
134762929	rs11224068	5.7763e-13	-1.63375	-1.26337	1.88658e-11	-1.86619	-1.10666	5.38543e-13	-1.67408	-1.27818
134763071	rs11224069	1.74883e-12	-1.78936	-3.05587e-10	1.06111e-10	-1.24572	-3.05587e-10	2.92188e-12	-1.26114	-3.05587e-10
134763141	rs528420	9.27606e-13	-1.78655	-0.636907	4.31589e-11	-1.72267	-0.422644	1.16505e-12	-1.55401	-0.626599
134763304	rs529516	1.79506e-11	1.94851	-1.4092	4.26045e-10	1.49849	-1.35414	1.64323e-11	1.85285	-1.38697
134763404	rs527199	5.5402e-12	0.766808	-1.40308	1.38088e-10	0.374348	-1.35666	6.70881e-12	0.942347	-1.37229
134763427	rs76539275	3.65005e-12	-1.05356	-3.05587e-10	1.00449e-10	-1.30055	-3.05587e-10	2.92232e-12	-1.26099	-3.05587e-10
134763726	rs1382498	8.78244e-12	1.20967	-1.38522	1.8751e-10	0.667726	-1.3441	6.7199e-12	0.943265	-1.37156
134763825	rs1382497	6.9937e-12	0.952224	-1.35552	1.54823e-10	0.463258	-1.33118	7.60256e-12	1.0281	-1.33298
134763957	rs77777354	1.38515e-11	-2.27905e-10	0.280086	5.73837e-10	-2.27905e-10	0.442142	1.3554e-11	-2.27905e-10	0.273315
134763958	rs4290245	5.2303e-11	1.60875	-3.05587e-10	1.02584e-09	1.02306	-3.05587e-10	2.46952e-11	0.87324	-3.05587e-10
134763975	rs1824830	2.12779e-11	1.95627	-1.24691	5.31389e-10	1.64379	-1.2785	3.58403e-11	2.51429	-1.26859
134763993	rs4495910	9.57582e-11	3.163	-0.949475	1.76783e-09	2.39638	-0.82907	1.12352e-10	3.38302	-0.994755
134764054	rs34670930	1.81577e-12	-0.945293	-0.8065	4.30384e-11	-1.52805	-0.620062	1.14527e-12	-1.38544	-0.812283
134764129	rs4290246	1.91555e-10	3.89466	-0.987792	2.26524e-09	2.73381	-0.918581	2.1816e-10	4.05852	-1.00666
134764252	rs4290247	1.27203e-11	1.62385	-1.42895	2.99326e-10	1.19906	-1.40773	1.52119e-11	1.81055	-1.42184
134764305	rs4290248	1.39556e-11	1.71587	-1.42829	3.26606e-10	1.28562	-1.40707	1.67454e-11	1.90487	-1.42011
134764364	rs4272797	1.38945e-11	1.71068	-1.42749	3.33679e-10	1.30561	-1.40564	1.92466e-11	2.04299	-1.41902
134764384	rs72653413	8.13762e-13	-1.74788	-0.806513	2.90874e-11	-2.00659	-0.53331	6.59574e-13	-1.98386	-0.765664
134764708	rs4936257	1.22674e-11	1.5853	-1.42666	2.96868e-10	1.18725	-1.40417	1.69047e-11	1.91213	-1.4179
134764759	rs80172584	1.93668e-12	-1.68733	-3.05587e-10	6.27201e-11	-1.77152	-3.05587e-10	2.11143e-12	-1.586	-3.05587e-10
134764867	rs1542997	1.46823e-12	-1.96425	-3.05587e-10	6.37299e-11	-1.75555	-3.05587e-10	1.90129e-12	-1.69084	-3.05587e-10
134764922	rs4937978	8.54295e-11	3.22552	-1.12613	1.15676e-09	2.22626	-1.08308	9.70969e-11	3.37291	-1.13057
134765046	rs140181679	2.50867e-12	-1.42855	-3.05587e-10	8.8013e-11	-1.43272	-3.05587e-10	2.24485e-12	-1.52473	-3.05587e-10
134765052	rs144030967	1.64081e-12	-1.85311	-3.05587e-10	5.66882e-11	-1.87264	-3.05587e-10	1.86405e-12	-1.71062	-3.05587e-10
134765450	rs11224070	1.3631e-12	-2.03854	-3.05587e-10	4.928e-11	-2.01268	-3.05587e-10	1.36339e-12	-2.02339	-3.05587e-10
134765455	rs78485315	1.52098e-12	-1.92895	-3.05587e-10	6.66799e-11	-1.7103	-3.05587e-10	2.09454e-12	-1.59403	-3.05587e-10
134765476	rs10894899	1.35778e-11	1.67684	-1.41671	3.28433e-10	1.27365	-1.38952	1.8816e-11	2.00767	-1.40633
134766038	rs4937979	1.64391e-11	1.86954	-1.41818	3.93144e-10	1.45575	-1.39178	2.2963e-11	2.20866	-1.40814
134766086	rs144680066	1.60257e-12	-1.8767	-3.05587e-10	5.28363e-11	-1.943	-3.05587e-10	1.64167e-12	-1.83765	-3.05587e-10
134766095	rs4936258	1.64209e-11	1.86954	-1.41929	3.92474e-10	1.45575	-1.39348	2.29317e-11	2.20866	-1.40951
134766208	rs72653414	8.50468e-13	-1.66909	-0.84118	2.75391e-11	-1.97626	-0.618341	6.70022e-13	-1.94628	-0.78753
134766405	rs7934970	1.59704e-11	1.83871	-1.41628	3.83895e-10	1.4266	-1.38643	2.23166e-11	2.17652	-1.40455
134766593	rs6590778	2.05634e-11	2.08889	-1.41368	4.47456e-10	1.57853	-1.38515	2.35627e-11	2.22718	-1.40088
134766731	rs117624783	1.53676e-12	-1.91863	-3.05587e-10	6.78591e-11	-1.69277	-3.05587e-10	2.13758e-12	-1.57369	-3.05587e-10
134767529	rs2199668	1.43919e-10	3.78817	-1.16722	1.82124e-09	2.69894	-1.10187	1.39057e-10	3.7731	-1.17158
134768087	rs184433587	5.33676e-12	-0.673685	-3.05587e-10	1.12582e-09	1.11607	-3.05587e-10	1.09039e-11	0.0557547	-3.05587e-10
134768391	rs12275675	1.35899e-12	-2.04156	-3.05587e-10	6.22633e-11	-1.77883	-3.05587e-10	1.34401e-12	-2.03771	-3.05587e-10
134769301	rs140766270	1.86364e-11	0.576813	-3.05587e-10	2.82776e-10	-0.26555	-3.05587e-10	4.08977e-12	-0.924877	-3.05587e-10
134769411	rs10894900	9.99883e-13	-1.34522	-1.0032	2.97292e-11	-1.65566	-0.862411	1.07262e-12	-1.22286	-1.0404
134769426	rs1478747	1.27054e-12	-1.47371	-0.635152	3.06127e-11	-1.9259	-0.562888	1.24516e-12	-1.51673	-0.597378
134769633	rs146916874	1.82473e-12	-1.74687	-3.05587e-10	5.86662e-11	-1.83834	-3.05587e-10	1.89266e-12	-1.69538	-3.05587e-10
134769854	rs1478744	1.12979e-12	-0.948545	-1.27772	2.12757e-11	-1.49441	-1.35823	1.14093e-12	-0.895479	-1.30604
134769871	rs516785	3.92818e-12	-0.980128	-3.05587e-10	7.11313e-11	-1.64568	-3.05587e-10	4.71116e-12	-0.783433	-3.05587e-10
134770250	rs2885463	4.47781e-11	2.83969	-1.38627	2.25574e-09	3.15335	-1.34232	4.86508e-10	5.22253	-1.36865
134770275	rs79750743	2.33814e-12	-1.49895	-3.05587e-10	6.7233e-11	-1.70204	-3.05587e-10	2.71995e-12	-1.33275	-3.05587e-10
134770487	rs55824808	2.00735e-12	-1.65149	-3.05587e-10	5.65709e-11	-1.87471	-3.05587e-10	1.39103e-12	-2.00332	-3.05587e-10
134770779	rs10894901	7.57639e-11	3.33595	-1.35663	3.12784e-09	3.42927	-1.29137	1.01825e-09	5.92411	-1.33164
134770934	rs1382496	3.45747e-12	-1.66297	0.555206	9.18524e-11	-1.99218	0.602156	2.53822e-12	-1.99752	0.595615
134771081	rs75651701	5.12562e-12	-2.27905e-10	-0.714053	1.59095e-10	-2.27905e-10	-0.840702	4.7981e-12	-2.27905e-10	-0.765147
134771135	rs117957876	1.38702e-12	-2.02115	-3.05587e-10	5.15941e-11	-1.96679	-3.05587e-10	1.60864e-12	-1.85798	-3.05587e-10
134771700	rs10894902	1.33279e-10	3.88411	-1.33997	4.81009e-09	3.83311	-1.26484	1.34262e-09	6.1846	-1.31559
134771808	rs10791403	1.83543e-10	4.21156	-1.34742	5.42022e-09	3.96248	-1.2748	2.06833e-09	6.62506	-1.32393
134772511	rs72653415	3.98466e-12	-1.67996	0.714107	1.07143e-10	-1.9982	0.762161	2.99936e-12	-2.0032	0.768233
134772654	rs12184440	6.87376e-11	3.24873	-1.36674	2.74084e-09	3.30284	-1.29702	9.46048e-10	5.86741	-1.34848
134772800	rs61908481	1.41582e-12	-2.00059	-3.05587e-10	5.73457e-11	-1.8611	-3.05587e-10	1.48322e-12	-1.93915	-3.05587e-10
134773048	rs74675019	2.09059e-12	-1.61086	-3.05587e-10	6.75389e-11	-1.6975	-3.05587e-10	1.69121e-12	-1.80792	-3.05587e-10
134773289	rs73043071	1.4795e-12	-1.9566	-3.05587e-10	5.98335e-11	-1.81864	-3.05587e-10	2.11137e-12	-1.58603	-3.05587e-10
134773360	rs1987961	5.59866e-11	3.04966	-1.37285	2.30996e-09	3.14047	-1.30569	7.01231e-10	5.57482	-1.35535
134773425	rs906627	5.59866e-11	3.04966	-1.37285	2.30996e-09	3.14047	-1.30569	7.01231e-10	5.57482	-1.35535
134773856	rs150562709	2.54987e-12	-1.41226	-3.05587e-10	7.35371e-11	-1.61241	-3.05587e-10	2.57717e-12	-1.38668	-3.05587e-10
134774323	rs73043074	1.50086e-12	-1.94226	-3.05587e-10	6.12169e-11	-1.79578	-3.05587e-10	2.18096e-12	-1.5536	-3.05587e-10
134774845	rs1154904	1.63803e-11	1.13056	-0.682781	5.20965e-10	1.21119	-0.865705	6.1251e-11	2.51639	-0.734775
134775317	rs1154905	5.23713e-11	3.01695	-1.40689	1.85054e-09	2.98003	-1.367	3.97703e-10	5.04258	-1.39024
134775992	rs113076319	9.7838e-13	-1.11349	-1.25667	3.41131e-11	-1.04129	-1.33923	9.37285e-13	-1.12311	-1.27503
134776675	rs73043078	1.65772e-12	-1.84286	-3.05587e-10	7.44659e-11	-1.59986	-3.05587e-10	2.37679e-12	-1.46762	-3.05587e-10
134776681	rs73043079	1.57154e-12	-1.89625	-3.05587e-10	6.91845e-11	-1.67343	-3.05587e-10	2.31348e-12	-1.49461	-3.05587e-10
134776970	rs476135	5.65013e-13	-1.81952	-1.09969	2.33501e-11	-1.65898	-1.10062	9.09333e-13	-1.36038	-1.06803
134777176	rs2015703	1.20071e-11	1.53786	-1.40066	2.07785e-10	0.777671	-1.35137	1.69625e-11	1.88138	-1.38374
134778422	rs78387323	4.68062e-12	-0.804875	-3.05587e-10	1.04713e-10	-1.25898	-3.05587e-10	5.54907e-12	-0.619736	-3.05587e-10
134778792	rs1316723	2.84614e-12	0.0778363	-1.38018	8.28844e-11	-0.189285	-1.30347	3.42209e-12	0.265875	-1.36899
134778918	rs2885465	1.41887e-11	1.71508	-1.41094	2.35375e-10	0.935198	-1.38422	2.01341e-11	2.06681	-1.39776
134778982	rs1080724	1.37587e-11	1.68574	-1.41237	2.29335e-10	0.909087	-1.38411	1.94986e-11	2.03613	-1.39915
134779147	rs11224073	1.69341e-12	-1.82156	-3.05587e-10	5.81004e-11	-1.84803	-3.05587e-10	1.97254e-12	-1.65405	-3.05587e-10
134779161	rs73043085	1.4715e-12	-1.96202	-3.05587e-10	5.93076e-11	-1.82747	-3.05587e-10	2.08482e-12	-1.59868	-3.05587e-10
134779369	rs11828067	2.65614e-12	0.00797847	-1.37941	7.79749e-11	-0.254555	-1.29926	3.18861e-12	0.192959	-1.36674
134779381	rs35233026	4.04407e-11	2.78478	-1.43325	1.01029e-09	2.4244	-1.41661	2.1071e-10	4.44694	-1.42982
134779436	rs75167671	4.66042e-12	-0.809199	-3.05587e-10	1.04353e-10	-1.26242	-3.05587e-10	5.5234e-12	-0.624373	-3.05587e-10
134779802	rs10750584	5.54703e-12	-0.845047	0.210005	1.42626e-10	-0.802431	-0.147546	6.61641e-12	-0.601427	0.157612
134780001	rs73043088	1.4795e-12	-1.9566	-3.05587e-10	5.98335e-11	-1.81864	-3.05587e-10	2.11137e-12	-1.58603	-3.05587e-10
134780024	rs79279327	4.5153e-12	-0.840834	-3.05587e-10	8.81269e-11	-1.43142	-3.05587e-10	2.83792e-12	-1.2903	-3.05587e-10
134780595	rs3862649	1.33007e-11	1.65652	-1.41701	2.2148e-10	0.883088	-1.39296	1.87963e-11	2.00555	-1.40526
134780609	rs74589375	2.50477e-12	-2.27905e-10	-1.43011	9.30819e-11	-2.27905e-10	-1.37672	2.45955e-12	-2.27905e-10	-1.43339
134780932	rs1156313	2.42834e-12	-0.0804615	-1.38064	7.13885e-11	-0.337073	-1.30499	2.90484e-12	0.100572	-1.36756
134781021	rs1156314	1.12098e-11	1.48549	-1.41701	2.08667e-10	0.823498	-1.39296	1.61074e-11	1.85117	-1.40526
134781084	rs487883	1.73245e-11	0.503816	-3.05587e-10	1.83627e-09	1.60529	-3.05587e-10	1.77025e-11	0.54034	-3.05587e-10
134781224	rs76242774	4.75894e-12	-0.78828	-3.05587e-10	1.06105e-10	-1.24577	-3.05587e-10	5.64867e-12	-0.601947	-3.05587e-10
134781259	rs1156315	1.36795e-11	1.68574	-1.41815	2.2693e-10	0.909087	-1.39465	1.9352e-11	2.03613	-1.4067
134781260	rs117418027	1.55059e-12	-1.90967	-3.05587e-10	5.92158e-11	-1.82902	-3.05587e-10	2.29807e-12	-1.5013	-3.05587e-10
134781261	rs7924544	8.74338e-11	2.12258	-3.05587e-10	5.87664e-09	2.76854	-3.05587e-10	5.85153e-11	1.73592	-3.05587e-10
134781265	rs1156316	1.32855e-11	1.65652	-1.41815	2.21106e-10	0.883088	-1.39465	1.87693e-11	2.00555	-1.4067
134781624	rs2169860	4.96346e-11	2.99006	-1.43368	1.15098e-09	2.55998	-1.42181	2.43799e-10	4.59145	-1.42847
134781867	rs2127073	1.1197e-11	1.48549	-1.41815	2.08315e-10	0.823498	-1.39465	1.60843e-11	1.85117	-1.4067
134782497	rs73043094	1.49643e-12	-1.94522	-3.05587e-10	6.09322e-11	-1.80044	-3.05587e-10	2.16666e-12	-1.56018	-3.05587e-10
134782626	rs77770577	5.98015e-12	-0.559858	-3.05587e-10	1.21904e-10	-1.10697	-3.05587e-10	6.50246e-12	-0.461186	-3.05587e-10
134782633	rs2127074	1.12098e-11	1.48549	-1.41701	2.08667e-10	0.823498	-1.39296	1.61074e-11	1.85117	-1.40526
134782646	rs2127075	2.53572e-12	-0.036481	-1.38135	7.45816e-11	-0.296054	-1.30226	3.03743e-12	0.146526	-1.36888
134782847	rs55633852	1.50086e-12	-1.94226	-3.05587e-10	6.12169e-11	-1.79578	-3.05587e-10	2.18096e-12	-1.5536	-3.05587e-10
134782867	rs78934032	2.5858e-12	-2.27905e-10	-1.39827	9.95869e-11	-2.27905e-10	-1.30917	2.52692e-12	-2.27905e-10	-1.40637
134782947	rs2127076	2.53572e-12	-0.036481	-1.38135	7.45816e-11	-0.296054	-1.30226	3.03743e-12	0.146526	-1.36888
134783018	rs7932220	4.79658e-11	2.95595	-1.43376	1.11519e-09	2.52736	-1.42078	2.34446e-10	4.55227	-1.42842
134783363	rs11224074	4.17969e-11	2.81833	-1.43381	1.03899e-09	2.45667	-1.42087	2.19206e-10	4.48583	-1.42918
134784304	rs78901563	2.541e-12	-2.27905e-10	-1.41575	9.6294e-11	-2.27905e-10	-1.3428	2.48855e-12	-2.27905e-10	-1.42167
134784400	rs11224075	2.47793e-12	-0.0585311	-1.38235	7.29513e-11	-0.316623	-1.30379	2.97184e-12	0.123489	-1.36767
134784569	rs77118975	5.18762e-12	-0.702028	-3.05587e-10	1.13688e-10	-1.17675	-3.05587e-10	6.19509e-12	-0.50961	-3.05587e-10
134784794	rs4937980	2.441e-12	-0.0804615	-1.37544	7.22374e-11	-0.337073	-1.29317	2.91997e-12	0.100572	-1.36237
134785001	rs12226882	7.21818e-11	3.363	-1.43211	1.41291e-09	2.76071	-1.4175	2.46238e-10	4.59888	-1.42595
134785106	rs10894903	2.45425e-12	-0.0453738	-1.40511	6.98799e-11	-0.292144	-1.37128	2.91722e-12	0.129713	-1.39245
134785113	rs10894904	2.45425e-12	-0.0453738	-1.40511	6.98799e-11	-0.292144	-1.37128	2.91722e-12	0.129713	-1.39245
134785124	rs10894905	2.61841e-12	0.0235834	-1.40932	7.39145e-11	-0.227552	-1.37974	3.11936e-12	0.201605	-1.39734
134785150	rs145397223	3.20924e-12	-2.27905e-10	-1.18227	1.22434e-10	-2.27905e-10	-1.10263	3.19802e-12	-2.27905e-10	-1.17084
134785224	rs79834540	2.54407e-12	-2.27905e-10	-1.41454	9.65348e-11	-2.27905e-10	-1.3403	2.49113e-12	-2.27905e-10	-1.42063
134785334	rs72653416	2.66775e-12	-1.61229	0.24522	6.89376e-11	-1.94998	0.272976	1.92629e-12	-1.95221	0.274439
134785476	rs79428444	5.5995e-12	-0.625627	-3.05587e-10	1.13627e-10	-1.17728	-3.05587e-10	6.09442e-12	-0.525994	-3.05587e-10
134785555	rs73046980	1.52376e-12	-1.92712	-3.05587e-10	6.26722e-11	-1.77229	-3.05587e-10	2.25385e-12	-1.52073	-3.05587e-10
134785914	rs12224400	4.48693e-12	-0.489228	-0.357906	1.15208e-10	-0.510704	-0.65276	6.44334e-12	-0.0693539	-0.400967
134786032	rs73046983	1.50997e-12	-1.93621	-3.05587e-10	6.17987e-11	-1.78632	-3.05587e-10	2.21013e-12	-1.54032	-3.05587e-10
134786187	rs56004426	1.58424e-12	-1.8882	-3.05587e-10	6.08383e-11	-1.80198	-3.05587e-10	2.39808e-12	-1.4587	-3.05587e-10
134786382	rs55676277	4.32675e-12	-0.52558	-0.357906	1.12159e-10	-0.537523	-0.65276	6.10737e-12	-0.122904	-0.400967
134786589	rs55908516	1.50997e-12	-1.93621	-3.05587e-10	6.17987e-11	-1.78632	-3.05587e-10	2.21013e-12	-1.54032	-3.05587e-10
134786621	rs56326151	1.52376e-12	-1.92712	-3.05587e-10	6.26722e-11	-1.77229	-3.05587e-10	2.25385e-12	-1.52073	-3.05587e-10
134786985	rs2127077	2.71556e-12	0.0613623	-1.41067	7.12744e-11	-0.264331	-1.37933	3.17985e-12	0.222515	-1.39905
134787697	rs185128440	2.89588e-12	-2.27905e-10	-1.28501	9.44461e-11	-2.27905e-10	-1.36217	2.93927e-12	-2.27905e-10	-1.25521
134787739	rs56230411	1.51417e-12	-1.93343	-3.05587e-10	6.2066e-11	-1.78201	-3.05587e-10	2.22351e-12	-1.53428	-3.05587e-10
134788145	rs77891531	5.03894e-12	-0.731109	-3.05587e-10	1.11066e-10	-1.20008	-3.05587e-10	6.00533e-12	-0.54072	-3.05587e-10
134788194	rs513718	1.77415e-11	0.527601	-3.05587e-10	1.71446e-09	1.53665	-3.05587e-10	2.48109e-11	0.877915	-3.05587e-10
134788585	rs117622543	4.94922e-12	-0.749073	-3.05587e-10	1.0948e-10	-1.21447	-3.05587e-10	5.89095e-12	-0.559949	-3.05587e-10
134788650	rs55674427	1.53872e-12	-1.91736	-3.05587e-10	5.94148e-11	-1.82566	-3.05587e-10	1.89043e-12	-1.69656	-3.05587e-10
134788716	rs10894906	1.60614e-12	-1.87447	-3.05587e-10	5.24664e-11	-1.95003	-3.05587e-10	1.62529e-12	-1.84768	-3.05587e-10
134789668	rs11224076	1.30447e-11	1.62104	-1.40096	2.35242e-10	0.919437	-1.36902	1.85722e-11	1.97393	-1.38563
134789895	rs556680	1.98667e-12	-1.66185	-3.05587e-10	5.04189e-11	-1.98984	-3.05587e-10	3.14403e-12	-1.18786	-3.05587e-10
134790122	rs11224077	6.07678e-11	3.18504	-1.42629	1.32127e-09	2.68347	-1.40733	2.50104e-10	4.60646	-1.41795
134790300	rs73030913	1.50538e-12	-1.93926	-3.05587e-10	6.15057e-11	-1.79107	-3.05587e-10	2.19544e-12	-1.54698	-3.05587e-10
134790568	rs10791404	2.87168e-12	0.0799919	-1.3734	8.12575e-11	-0.222502	-1.29008	3.10158e-12	0.158671	-1.36013
134790718	rs79882188	5.45759e-12	-0.651296	-3.05587e-10	1.18429e-10	-1.13589	-3.05587e-10	6.54026e-12	-0.455389	-3.05587e-10
134790895	rs79073036	5.2228e-12	-0.695271	-3.05587e-10	1.14307e-10	-1.17131	-3.05587e-10	6.24002e-12	-0.502384	-3.05587e-10
134790916	rs77798045	4.02833e-12	-0.954951	-3.05587e-10	1.0449e-10	-1.26112	-3.05587e-10	4.87893e-12	-0.748441	-3.05587e-10
134790967	rs79338945	4.0039e-12	-0.961036	-3.05587e-10	1.03952e-10	-1.26627	-3.05587e-10	4.84665e-12	-0.755079	-3.05587e-10
134791008	rs11224078	5.3755e-11	3.06213	-1.426	1.10841e-09	2.5039	-1.40342	2.23691e-10	4.49309	-1.41619
134791834	rs56176827	2.77805e-12	-2.27905e-10	-1.32656	1.1171e-10	-2.27905e-10	-1.1943	2.69904e-12	-2.27905e-10	-1.34047
134791926	rs78105241	2.74733e-12	-2.27905e-10	-1.33768	1.09871e-10	-2.27905e-10	-1.2109	2.67116e-12	-2.27905e-10	-1.35085
134792003	rs1564245	4.7097e-12	-0.424694	-0.373985	1.2227e-10	-0.437028	-0.666943	6.78504e-12	-0.00961268	-0.409034
134792047	rs76868057	5.30216e-12	-0.68019	-3.05587e-10	1.15703e-10	-1.15918	-3.05587e-10	6.34144e-12	-0.486262	-3.05587e-10
134792265	rs75860940	5.30216e-12	-0.68019	-3.05587e-10	1.15703e-10	-1.15918	-3.05587e-10	6.34144e-12	-0.486262	-3.05587e-10
134792477	rs1478748	2.29387e-12	-0.147684	-1.37038	6.83733e-11	-0.399705	-1.28552	2.73695e-12	0.0302889	-1.35681
134792588	rs12274491	1.35908e-12	-2.0415	-3.05587e-10	5.56799e-11	-1.89058	-3.05587e-10	1.42243e-12	-1.981	-3.05587e-10
134792669	rs60953879	2.77178e-12	-2.27905e-10	-1.32881	1.11336e-10	-2.27905e-10	-1.19765	2.69335e-12	-2.27905e-10	-1.34258
134792711	rs12361563	1.45749e-12	-1.97159	-3.05587e-10	4.82763e-11	-2.03326	-3.05587e-10	1.56096e-12	-1.88806	-3.05587e-10
134792759	rs7950628	2.34386e-12	-0.126125	-1.37038	6.97599e-11	-0.379627	-1.28552	2.79936e-12	0.0528352	-1.35681
134793001	rs78385504	4.27626e-12	-0.895225	-3.05587e-10	1.09928e-10	-1.21037	-3.05587e-10	5.20702e-12	-0.683359	-3.05587e-10
134793220	rs7951313	1.0145e-11	1.3696	-1.40092	1.92283e-10	0.719139	-1.37037	1.4542e-11	1.72937	-1.38569
134793349	rs76994777	5.14892e-12	-0.709517	-3.05587e-10	1.13006e-10	-1.18276	-3.05587e-10	6.14567e-12	-0.517619	-3.05587e-10
134793651	rs73030923	1.51893e-12	-1.9303	-3.05587e-10	6.23669e-11	-1.77717	-3.05587e-10	2.23858e-12	-1.52753	-3.05587e-10
134793739	rs972642	2.19786e-12	-0.190442	-1.37038	6.57058e-11	-0.4395	-1.28552	2.61722e-12	-0.0144441	-1.35681
134794079	rs11224079	1.54717e-12	-1.91188	-3.05587e-10	5.1064e-11	-1.97712	-3.05587e-10	1.56082e-12	-1.88816	-3.05587e-10
134794094	rs7479091	2.44484e-12	-0.0850953	-1.36923	7.87185e-11	-0.260534	-1.28379	2.88829e-12	0.0828493	-1.35555
134794133	rs76506881	2.74346e-12	-2.27905e-10	-1.33908	1.09638e-10	-2.27905e-10	-1.21302	2.66766e-12	-2.27905e-10	-1.35216
134794270	rs73030925	1.5075e-12	-1.93785	-3.05587e-10	6.04296e-11	-1.80872	-3.05587e-10	2.3236e-12	-1.49025	-3.05587e-10
134794297	rs72653417	5.04119e-12	-1.62158	0.890915	1.34693e-10	-1.95175	0.944543	3.71713e-12	-1.97328	0.952865
134794509	rs55730629	1.52868e-12	-1.9239	-3.05587e-10	6.29818e-11	-1.76736	-3.05587e-10	2.26932e-12	-1.51389	-3.05587e-10
134794564	rs1567300	2.15645e-12	-0.213755	-1.36609	6.47106e-11	-0.461183	-1.27909	2.56616e-12	-0.0388428	-1.35211
134794616	rs56235583	1.52868e-12	-1.9239	-3.05587e-10	6.29818e-11	-1.76736	-3.05587e-10	2.26932e-12	-1.51389	-3.05587e-10
134794755	rs77598777	4.1368e-12	-0.928382	-3.05587e-10	1.06872e-10	-1.23857	-3.05587e-10	5.02234e-12	-0.719471	-3.05587e-10
134794869	rs7108016	4.08666e-11	2.75722	-1.39521	1.09017e-09	2.41209	-1.32821	2.01895e-10	4.35962	-1.38524
134794980	rs75229202	3.82618e-12	-1.00644	-3.05587e-10	1.00038e-10	-1.30466	-3.05587e-10	4.6122e-12	-0.804662	-3.05587e-10
134795286	rs73030929	1.51893e-12	-1.9303	-3.05587e-10	6.23669e-11	-1.77717	-3.05587e-10	2.23858e-12	-1.52753	-3.05587e-10
134795385	rs115115430	2.78447e-12	-2.27905e-10	-1.32425	1.12091e-10	-2.27905e-10	-1.19089	2.70487e-12	-2.27905e-10	-1.33831
134795628	rs80183630	2.52595e-12	-2.27905e-10	-1.42169	8.80153e-11	-2.27905e-10	-1.43269	2.48111e-12	-2.27905e-10	-1.42466
134795831	rs76462781	2.77399e-12	-2.27905e-10	-1.32802	1.11468e-10	-2.27905e-10	-1.19647	2.69535e-12	-2.27905e-10	-1.34184
134796196	rs35301608	2.25749e-12	-0.169123	-1.36493	6.75704e-11	-0.419662	-1.27737	2.69227e-12	0.00786252	-1.35085
134796250	rs35436325	3.21143e-11	2.49401	-1.37301	9.53198e-10	2.24669	-1.29707	1.69122e-10	4.15611	-1.35886
134796387	rs113095779	1.52376e-12	-1.92712	-3.05587e-10	6.26722e-11	-1.77229	-3.05587e-10	2.25385e-12	-1.52073	-3.05587e-10
134797942	rs539925483	4.35217e-11	-2.27905e-10	1.42496	1.8036e-09	-2.27905e-10	1.58734	4.22977e-11	-2.27905e-10	1.41137
134799821	rs113839393	5.49954e-12	-0.64364	-3.05587e-10	1.19164e-10	-1.12971	-3.05587e-10	6.59396e-12	-0.447213	-3.05587e-10
134799914	rs79604830	2.78608e-12	-2.27905e-10	-1.32367	1.12187e-10	-2.27905e-10	-1.19003	2.70634e-12	-2.27905e-10	-1.33777
134799987	rs73595328	4.70608e-12	-0.799449	-3.05587e-10	1.12722e-10	-1.18528	-3.05587e-10	5.24331e-12	-0.676414	-3.05587e-10
134800013	rs77661968	4.47135e-12	-2.27905e-10	-0.850614	1.75796e-10	-2.27905e-10	-0.740879	4.27936e-12	-2.27905e-10	-0.879563
134800160	rs75925473	1.80788e-12	-1.75615	-3.05587e-10	4.81659e-11	-2.03555	-3.05587e-10	1.79007e-12	-1.75111	-3.05587e-10
134800675	rs80041733	1.49886e-12	-1.9436	-3.05587e-10	7.30884e-11	-1.61853	-3.05587e-10	2.55556e-12	-1.3951	-3.05587e-10
134800882	rs7119469	3.32639e-11	2.53691	-1.38075	9.20169e-10	2.22295	-1.30859	1.6186e-10	4.12078	-1.36742
134801406	rs12791112	4.83399e-11	2.94396	-1.41401	1.13846e-09	2.5159	-1.38867	2.37314e-10	4.5385	-1.40249
134801524	rs12797636	2.2478e-12	-0.169123	-1.36923	6.7138e-11	-0.419662	-1.28379	2.67963e-12	0.00786252	-1.35555
134802170	rs4247669	5.51248e-12	-0.540036	-0.101253	1.48669e-10	-0.52877	-0.379708	8.4049e-12	-0.0848355	-0.119716
134802359	rs77276326	2.93139e-12	-2.27905e-10	-1.27283	1.20649e-10	-2.27905e-10	-1.11731	2.83911e-12	-2.27905e-10	-1.28988
134803123	rs4937983	4.33253e-12	0.511887	-1.39404	1.88157e-10	0.649765	-1.32269	1.40001e-11	1.68985	-1.38415
134803588	rs73030935	1.53368e-12	-1.92063	-3.05587e-10	6.32958e-11	-1.76238	-3.05587e-10	2.28501e-12	-1.507	-3.05587e-10
134803591	rs4937984	2.24419e-12	-0.168593	-1.37137	7.22082e-11	-0.343225	-1.28742	2.8984e-12	0.0893139	-1.35852
134804650	rs187787416	2.59364e-12	-2.27905e-10	-1.39524	8.78612e-11	-2.27905e-10	-1.43444	2.58404e-12	-2.27905e-10	-1.38401
134805031	rs182951656	3.06262e-12	-2.27905e-10	-1.22903	1.17783e-10	-2.27905e-10	-1.14136	2.94183e-12	-2.27905e-10	-1.25434
134805460	rs114671494	1.50481e-10	2.66553	-3.05587e-10	1.53615e-08	3.72942	-3.05587e-10	9.71583e-11	2.24297	-3.05587e-10
134805586	rs151323407	2.77458e-12	-2.27905e-10	-1.3278	1.11503e-10	-2.27905e-10	-1.19615	2.69589e-12	-2.27905e-10	-1.34164
134806008	rs186724274	3.04147e-12	-2.27905e-10	-1.23596	1.13028e-10	-2.27905e-10	-1.18257	3.03034e-12	-2.27905e-10	-1.22469
134806321	rs73595332	6.44249e-12	-0.485389	-3.05587e-10	1.27662e-10	-1.06082	-3.05587e-10	7.00961e-12	-0.386084	-3.05587e-10
134806412	rs117078268	2.92489e-12	-2.27905e-10	-1.27505	1.08139e-10	-2.27905e-10	-1.22679	2.91087e-12	-2.27905e-10	-1.26491
134806820	rs117945047	1.66002e-12	-1.84147	-3.05587e-10	7.05683e-11	-1.65362	-3.05587e-10	3.40542e-12	-1.108	-3.05587e-10
134807315	rs183405516	3.32769e-12	-2.27905e-10	-1.14603	1.43282e-10	-2.27905e-10	-0.94539	3.18706e-12	-2.27905e-10	-1.17427
134807432	rs4293133	4.31307e-12	0.521256	-1.40791	1.85591e-10	0.659383	-1.34604	1.39417e-11	1.70117	-1.39966
134807625	rs7118700	7.67991e-11	3.4081	-1.41521	1.74791e-09	2.94851	-1.39254	3.08711e-10	4.8034	-1.40436
134807797	rs1824832	1.56552e-12	-1.90009	-3.05587e-10	6.52747e-11	-1.7316	-3.05587e-10	2.3837e-12	-1.46471	-3.05587e-10
134808352	rs112875587	1.44838e-12	-1.97786	-3.05587e-10	6.45258e-11	-1.74314	-3.05587e-10	2.16411e-12	-1.56136	-3.05587e-10
134808459	rs112898155	5.91713e-12	-0.570453	-3.05587e-10	1.23959e-10	-1.09025	-3.05587e-10	7.83295e-12	-0.275028	-3.05587e-10
134808502	rs143687994	9.07099e-12	-0.143223	-3.05587e-10	5.19299e-10	0.342276	-3.05587e-10	3.44185e-11	1.20523	-3.05587e-10
134808596	rs117763215	2.94371e-12	-2.27905e-10	-1.26863	9.71095e-11	-2.27905e-10	-1.33436	2.85635e-12	-2.27905e-10	-1.28382
134808927	rs111493561	1.3638e-12	-2.03803	-3.05587e-10	5.09534e-11	-1.97929	-3.05587e-10	1.42238e-12	-1.98104	-3.05587e-10
134809099	rs56155920	1.57517e-12	-1.89394	-3.05587e-10	6.58689e-11	-1.72254	-3.05587e-10	2.41328e-12	-1.45238	-3.05587e-10
134809456	rs56371732	6.05962e-12	-0.546657	-3.05587e-10	1.20887e-10	-1.11534	-3.05587e-10	6.61299e-12	-0.444331	-3.05587e-10
134809562	rs114410742	5.53767e-12	-0.636731	-3.05587e-10	1.19831e-10	-1.12412	-3.05587e-10	6.64279e-12	-0.439835	-3.05587e-10
134809716	rs78487945	5.6237e-12	-0.621314	-3.05587e-10	1.21334e-10	-1.11166	-3.05587e-10	6.75303e-12	-0.423376	-3.05587e-10
134809734	rs116112008	1.92446e-10	2.91151	-3.05587e-10	1.15193e-08	3.44158	-3.05587e-10	1.00749e-10	2.27926	-3.05587e-10
134810281	rs1319913	5.86005e-11	3.14808	-1.42564	1.49864e-09	2.80838	-1.40627	3.15948e-10	4.83931	-1.4171
134810570	rs79144141	2.79815e-12	-2.27905e-10	-1.31935	1.12902e-10	-2.27905e-10	-1.18368	2.71732e-12	-2.27905e-10	-1.33372
134810801	rs117715537	6.11141e-12	-0.538147	-3.05587e-10	1.2981e-10	-1.04413	-3.05587e-10	7.37934e-12	-0.334684	-3.05587e-10
134810823	rs11224084	2.03966e-12	-0.225977	-1.40954	6.29674e-11	-0.418928	-1.34866	2.66412e-12	0.0470625	-1.40056
134811350	rs143784037	1.41615e-12	-2.00037	-3.05587e-10	4.96662e-11	-2.00488	-3.05587e-10	1.40498e-12	-1.99334	-3.05587e-10
134811490	rs10894907	2.03903e-12	-0.218661	-1.41717	7.03329e-11	-0.29178	-1.36518	2.58624e-12	0.0265726	-1.40974
134811498	rs11224085	8.14717e-11	3.47485	-1.42289	2.40008e-09	3.27673	-1.40367	4.06274e-10	5.08751	-1.41385
134811551	rs61397492	2.71824e-12	-2.27905e-10	-1.34832	1.08107e-10	-2.27905e-10	-1.22708	2.64485e-12	-2.27905e-10	-1.36075
134811606	rs117385230	5.66301e-12	-0.614349	-3.05587e-10	1.2202e-10	-1.10602	-3.05587e-10	6.80342e-12	-0.415942	-3.05587e-10
134811667	rs112643271	2.95161e-12	-1.26595	-3.05587e-10	6.91634e-11	-1.67373	-3.05587e-10	3.94864e-12	-0.959997	-3.05587e-10
134811821	rs117185008	5.76885e-12	-0.595832	-3.05587e-10	1.23865e-10	-1.09101	-3.05587e-10	6.93918e-12	-0.396184	-3.05587e-10
134811887	rs12288344	4.68387e-12	-1.5446	0.740425	1.36671e-10	-1.54729	0.554666	7.55062e-12	-1.1162	0.804461
134812013	rs11224086	4.02385e-12	0.427212	-1.38328	5.78503e-11	-0.599357	-1.25299	2.25307e-12	-0.161736	-1.35934
134812058	rs11224087	6.6093e-12	0.976282	-1.43611	8.68297e-11	-0.0561238	-1.39013	6.87806e-12	1.02611	-1.43114
134812076	rs7938605	7.15826e-13	-1.29375	-1.38887	1.32219e-10	0.219112	-1.24485	1.68002e-12	-0.472531	-1.34203
134812082	rs7952210	7.06036e-13	-1.32167	-1.37473	1.29408e-10	0.170392	-1.21763	1.64494e-12	-0.513076	-1.32259
134812117	rs76448223	2.50684e-12	-2.27905e-10	-1.42928	9.40045e-11	-2.27905e-10	-1.36686	2.47149e-12	-2.27905e-10	-1.42855
134812125	rs7952020	2.16228e-11	0.0531306	0.672313	8.62926e-10	0.527268	0.322858	2.77632e-11	0.377531	0.612813
134812185	rs116489127	3.14847e-12	-2.27905e-10	-1.20139	9.753e-11	-2.27905e-10	-1.33004	3.07842e-12	-2.27905e-10	-1.20895
134812245	rs117226076	2.86929e-12	-1.29424	-3.05587e-10	1.32106e-10	-1.0266	-3.05587e-10	5.41376e-12	-0.644424	-3.05587e-10
134812323	rs6590779	4.99663e-13	-1.61325	-1.42888	1.32221e-11	-1.89244	-1.43587	3.67833e-13	-1.90729	-1.42621
134812363	rs189062141	3.531e-12	-2.27905e-10	-1.08672	1.58629e-10	-2.27905e-10	-0.843634	3.50712e-12	-2.27905e-10	-1.07857
134812409	rs77306038	3.27039e-11	-2.27905e-10	1.13919	1.43573e-09	-2.27905e-10	1.35922	3.63266e-11	-2.27905e-10	1.25918
134812412	rs6590780	2.83698e-12	0.0499455	-1.35551	1.7999e-10	0.684445	-1.40175	8.01605e-12	1.10555	-1.35748
134812471	rs7952694	1.72763e-12	-0.404137	-1.39742	3.84865e-10	1.47807	-1.43538	1.68793e-11	1.90176	-1.40904
134812672	rs7131575	2.13044e-11	-0.780487	1.4911	6.75129e-10	-0.359519	0.96422	5.77305e-11	0.272282	1.45014
134812734	rs12418128	6.11656e-13	-1.83259	-1.0073	3.20009e-11	-1.48522	-0.959215	9.48811e-13	-1.33831	-1.0476
134813316	rs73030946	1.46092e-12	-1.96924	-3.05587e-10	6.524e-11	-1.73213	-3.05587e-10	1.88825e-12	-1.69772	-3.05587e-10
134813592	rs11224088	1.92811e-11	1.60081	-0.98999	3.33497e-10	1.18399	-1.28456	3.9182e-11	2.25569	-0.920843
134814301	rs11224089	1.82452e-11	1.54761	-0.992019	3.16841e-10	1.13394	-1.28574	3.69011e-11	2.1979	-0.923023
134814311	rs7125601	1.36247e-12	-2.03901	-3.05587e-10	4.82062e-11	-2.03472	-3.05587e-10	1.39723e-12	-1.99888	-3.05587e-10
134814364	rs11224090	4.7674e-12	-1.88268	1.09617	2.28302e-10	-1.58181	1.10227	6.46108e-12	-1.48929	1.02173
134814369	rs11224091	1.40454e-11	1.26413	-0.970142	2.61523e-10	0.929179	-1.27286	3.02879e-11	1.97691	-0.899533
134814836	rs7932513	5.4142e-12	-0.853841	0.194562	4.08251e-10	-0.436546	0.538225	8.32061e-12	-0.416646	0.202014
134815043	rs11224092	1.89716e-11	1.56911	-0.974472	3.26665e-10	1.15416	-1.27543	3.84917e-11	2.22126	-0.904179
134815125	rs73030948	1.45044e-12	-1.97644	-3.05587e-10	6.42644e-11	-1.7472	-3.05587e-10	1.85848e-12	-1.71361	-3.05587e-10
134815499	rs143555526	1.47549e-12	-1.95932	-3.05587e-10	6.65683e-11	-1.71197	-3.05587e-10	1.92876e-12	-1.67649	-3.05587e-10
134815559	rs11224093	1.46939e-11	1.28479	-0.945663	2.70634e-10	0.948765	-1.2582	3.18094e-11	1.99969	-0.873293
134815837	rs75070742	1.42329e-12	-1.99533	-3.05587e-10	4.86022e-11	-2.02653	-3.05587e-10	1.44364e-12	-1.9662	-3.05587e-10
134816047	rs141562848	1.79124e-12	-1.76539	-3.05587e-10	4.95492e-11	-2.00724	-3.05587e-10	1.36892e-12	-2.01934	-3.05587e-10
134816100	rs75665793	1.6646e-12	-0.4814	-1.35732	5.44311e-11	-0.604718	-1.30855	2.2493e-12	-0.207624	-1.31512
134816133	rs6590781	5.55387e-12	-0.790813	0.157003	4.21437e-10	-0.363412	0.49688	8.62506e-12	-0.343065	0.164369
134816376	rs149417558	3.31604e-12	-2.27905e-10	-1.14953	1.34465e-10	-2.27905e-10	-1.0089	3.2036e-12	-2.27905e-10	-1.16909
134816491	rs1478743	1.18498e-11	1.23268	-1.10867	2.35339e-10	0.899368	-1.34854	2.52871e-11	1.94223	-1.0453
134817138	rs57050214	1.38203e-12	-0.649528	-1.37522	4.47899e-11	-0.765873	-1.34235	1.81866e-12	-0.390309	-1.34496
134818123	rs57768460	1.55889e-11	1.31813	-0.91987	2.83748e-10	0.980376	-1.24249	3.39231e-11	2.03642	-0.845691
134818568	rs11224097	1.82943e-11	1.16995	-0.611662	2.22467e-10	0.456951	-0.962374	2.29007e-11	1.35222	-0.55442
134818600	rs11224098	5.041e-12	-1.91783	1.18713	2.32609e-10	-1.62647	1.16562	6.69674e-12	-1.54345	1.11171
134818631	rs11224099	1.89889e-11	1.54761	-0.952066	3.24434e-10	1.13394	-1.26206	3.85175e-11	2.1979	-0.880152
134818684	rs10894909	1.48243e-10	1.20527	1.44528	2.52991e-09	0.932798	0.992937	1.52062e-10	1.29214	1.39878
134819699	rs73046806	9.66463e-12	0.924817	-1.00465	1.82648e-10	0.590438	-1.29308	1.91538e-11	1.55573	-0.936602
134819838	rs74784905	1.8139e-12	-0.388774	-1.36405	5.85239e-11	-0.515774	-1.32499	2.45875e-12	-0.107313	-1.3264
134819993	rs6590782	4.95203e-12	-0.898833	0.150326	3.48825e-10	-0.51887	0.463237	6.59271e-12	-0.59563	0.148227
134820423	rs11224100	1.86556e-11	1.52543	-0.947592	3.36037e-10	1.16638	-1.25936	3.1115e-11	1.97968	-0.87536
134820490	rs11224101	1.9074e-11	1.54761	-0.947592	3.2531e-10	1.13394	-1.25936	3.87025e-11	2.1979	-0.87536
134820769	rs56370036	3.05579e-11	1.7322	-0.660876	4.4468e-10	1.19507	-1.00791	5.94078e-11	2.35139	-0.600333
134821044	rs11224102	4.24743e-12	-1.92156	1.01957	1.97379e-10	-1.64981	1.02473	5.6276e-12	-1.56409	0.958404
134821122	rs57373089	1.99737e-11	1.5847	-0.938585	3.38699e-10	1.16882	-1.25392	4.06843e-11	2.23819	-0.865714
134821250	rs140826452	1.95021e-11	1.5608	-0.938585	3.31169e-10	1.14634	-1.25392	3.96416e-11	2.21223	-0.865714
134821294	rs113557900	7.36544e-12	-0.351506	-3.05587e-10	8.87449e-10	0.878148	-3.05587e-10	1.1009e-11	0.0653425	-3.05587e-10
134821370	rs11224103	2.3421e-09	6.60907	-1.19857	4.81768e-07	8.46524	-1.29023	1.05007e-07	10.3607	-1.13227
134821569	rs75441444	4.31812e-12	-1.62707	0.741585	1.11536e-10	-1.97702	0.781172	2.75642e-12	-1.99838	0.678948
134821622	rs34787259	1.78549e-11	1.46032	-0.926342	3.02649e-10	1.04883	-1.24646	4.23405e-11	2.26499	-0.852613
134821715	rs56371880	2.20392e-11	1.6831	-0.938585	3.56148e-10	1.21906	-1.25392	4.89248e-11	2.42263	-0.865714
134821797	rs12270697	3.54098e-13	-2.00392	-1.38256	1.39894e-11	-1.85944	-1.41246	4.89387e-13	-1.65075	-1.39722
134821821	rs6590783	4.71418e-11	2.76912	-1.26426	1.50772e-09	2.76805	-1.3599	8.37049e-11	3.35379	-1.25986
134821974	rs75372522	1.51754e-11	1.31909	-0.947718	2.65959e-10	0.919211	-1.24607	3.06021e-11	1.94921	-0.861509
134821993	rs6590784	1.38031e-10	1.45209	1.12709	2.43528e-09	1.19763	0.689979	1.61153e-10	1.66217	1.08682
134822052	rs78922543	1.41792e-12	-0.620537	-1.37858	4.89138e-11	-0.663423	-1.35672	1.74469e-12	-0.423583	-1.35321
134822090	rs59799738	2.02023e-11	1.61445	-0.956956	3.40079e-10	1.19682	-1.27785	4.071e-11	2.27051	-0.897402
134822092	rs61602763	1.98669e-11	1.59283	-0.952075	3.3561e-10	1.17647	-1.27073	4.02579e-11	2.24702	-0.885082
134822123	rs59817129	2.34388e-11	1.70376	-0.897673	3.88321e-10	1.28091	-1.22928	4.8864e-11	2.36746	-0.811784
134822743	rs11224104	1.39729e-12	-0.645162	-1.36861	4.19461e-11	-0.828703	-1.34511	1.66177e-12	-0.484122	-1.34136
134822929	rs11224105	8.10482e-13	-1.89204	-0.666391	3.2038e-11	-1.88586	-0.557423	7.06161e-13	-1.9269	-0.754383
134823025	rs11224106	7.11774e-13	-1.99131	-0.69699	2.86964e-11	-1.9633	-0.590134	6.48233e-13	-1.98371	-0.783166
134823063	rs11224107	1.56973e-10	1.29105	1.41671	2.57452e-09	1.02877	0.914446	1.90901e-10	1.55635	1.36204
134823208	rs11224108	5.76075e-13	-2.00693	-0.892895	2.54664e-11	-1.63213	-1.04071	9.04865e-13	-1.51011	-0.923229
134823345	rs73046818	2.00553e-11	1.55797	-0.907782	3.03138e-10	1.03903	-1.23504	3.92083e-11	2.16829	-0.832772
134823370	rs76128527	2.8861e-12	-2.27905e-10	-1.2884	1.18078e-10	-2.27905e-10	-1.13886	2.75542e-12	-2.27905e-10	-1.3198
134823808	rs12417657	1.37945e-12	-0.652401	-1.37422	4.15002e-11	-0.835448	-1.34906	1.62921e-12	-0.491767	-1.3535
134823938	rs78296108	4.20604e-12	-0.911782	-3.05587e-10	6.34971e-11	-1.75921	-3.05587e-10	5.6149e-12	-0.607944	-3.05587e-10
134824029	rs11224109	3.80158e-12	-1.90123	0.888346	1.79135e-10	-1.59951	0.877452	5.16445e-12	-1.48516	0.793592
134824142	rs148693773	2.80189e-11	0.984575	-3.05587e-10	2.65276e-09	1.97315	-3.05587e-10	4.4012e-11	1.4511	-3.05587e-10
134824477	rs55887002	2.27987e-11	1.69365	-0.915254	3.42131e-10	1.16465	-1.23965	4.50393e-11	2.31493	-0.840757
134824526	rs139338139	1.37745e-12	-2.02807	-3.05587e-10	4.86417e-11	-2.02572	-3.05587e-10	1.35425e-12	-2.03012	-3.05587e-10
134824564	rs113850297	1.60397e-12	-0.500536	-1.37529	4.76392e-11	-0.693672	-1.35287	1.92034e-12	-0.331585	-1.34928
134824671	rs10750585	1.93516e-10	1.45841	1.45864	3.23203e-09	1.21754	0.953126	2.16015e-10	1.65055	1.39143
134824852	rs55976618	3.69685e-12	-1.04082	-3.05587e-10	1.86693e-10	-0.680737	-3.05587e-10	1.0185e-11	-0.0124487	-3.05587e-10
134824874	rs10791405	1.70539e-10	1.36761	1.42305	2.86675e-09	1.12993	0.920796	1.89975e-10	1.55727	1.35625
134825049	rs10894910	1.76004e-11	1.44409	-0.924465	2.87273e-10	0.995539	-1.24531	3.72033e-11	2.13364	-0.850606
134825109	rs10894911	2.16685e-11	1.64742	-0.91987	3.26861e-10	1.12183	-1.24249	4.26345e-11	2.26499	-0.845691
134825168	rs10894912	2.21988e-11	1.6716	-0.91987	3.34264e-10	1.14422	-1.24249	4.37629e-11	2.29111	-0.845691
134825198	rs77314322	1.25437e-12	-0.744731	-1.37694	3.78648e-11	-0.921373	-1.35481	1.48103e-12	-0.589377	-1.35125
134825412	rs146915372	1.48787e-11	-2.27905e-10	0.351623	6.85455e-10	-2.27905e-10	0.61988	1.59519e-11	-2.27905e-10	0.436212
134825463	rs11224110	2.25896e-11	1.69365	-0.924465	3.40202e-10	1.16465	-1.24531	4.45979e-11	2.31493	-0.850606
134825498	rs11224111	2.06808e-11	1.60077	-0.91987	3.63244e-10	1.22736	-1.24249	4.43775e-11	2.30506	-0.845691
134825751	rs4022298	9.84463e-12	1.36131	-1.42269	3.5157e-09	3.68976	-1.43497	1.19957e-10	3.88286	-1.42909
134825794	rs12791469	1.84749e-11	0.568111	-3.05587e-10	1.47045e-10	-0.919464	-3.05587e-10	2.36027e-11	0.827995	-3.05587e-10
134826203	rs144104432	3.44362e-12	-1.11178	-3.05587e-10	7.84442e-11	-1.54782	-3.05587e-10	2.01078e-12	-1.63484	-3.05587e-10
134826258	rs12418444	1.49807e-12	-0.537578	-1.40655	4.43263e-11	-0.7283	-1.39032	1.77654e-12	-0.370616	-1.38808
134826305	rs12099070	2.16619e-11	1.69365	-0.966403	3.33351e-10	1.16465	-1.26565	4.27344e-11	2.31493	-0.89329
134826407	rs12099074	2.16619e-11	1.69365	-0.966403	3.33351e-10	1.16465	-1.26565	4.27344e-11	2.31493	-0.89329
134826709	rs12099365	2.61483e-11	2.03369	-1.11821	3.19153e-10	1.21446	-1.35899	4.3607e-11	2.53214	-1.09029
134826719	rs7108597	1.69419e-10	1.3186	1.46547	7.54785e-09	2.10494	0.913874	5.55501e-10	2.56875	1.41776
134826768	rs57326741	1.71671e-11	1.54864	-1.05395	3.62375e-10	1.29868	-1.3162	3.64026e-11	2.2424	-0.98113
134826858	rs34481541	5.02453e-11	2.57984	-1.01123	1.02254e-09	2.3042	-1.28436	2.06408e-10	3.94747	-0.950984
134826898	rs56707491	2.05317e-11	1.47732	-0.803654	6.4735e-10	1.71147	-1.14878	8.951e-11	2.88895	-0.727967
134826934	rs60582819	1.45711e-12	-0.833191	-1.13866	3.67845e-11	-0.976964	-1.32816	2.47956e-12	-0.367163	-1.05812
134827180	rs112886196	6.07898e-12	0.733124	-1.27659	1.56756e-09	2.8479	-1.40083	6.13157e-11	3.09494	-1.31227
134827396	rs58325068	2.24956e-10	1.50342	1.56418	3.77297e-08	3.50501	1.12299	1.86013e-09	3.63655	1.55848
134827505	rs114518124	1.44222e-11	1.6995	-1.37904	4.29647e-09	3.88924	-1.43389	7.62662e-11	3.39786	-1.39699
134827564	rs78806407	2.20729e-11	1.96758	-1.22153	3.35002e-10	1.28667	-1.38274	4.10018e-11	2.57339	-1.19314
134827583	rs11825133	2.31355e-11	1.99276	-1.1997	3.4827e-10	1.30962	-1.36684	4.36397e-11	2.60041	-1.15781
134827661	rs149191565	1.66834e-12	-1.83648	-3.05587e-10	5.3584e-11	-1.92895	-3.05587e-10	4.24433e-12	-0.887784	-3.05587e-10
134827971	rs10894913	1.6589e-10	1.37556	1.38746	1.06305e-08	2.46052	0.900763	4.45225e-10	2.44752	1.31769
134827973	rs10894914	1.75716e-12	-0.528359	-1.25624	3.91938e-11	-0.851369	-1.39031	1.94399e-12	-0.406927	-1.2617
134828028	rs117585853	1.25548e-12	-0.686703	-1.43408	4.34715e-11	-0.700458	-1.43764	1.51671e-12	-0.4796	-1.43722
134828079	rs138853682	1.7291e-12	-1.8007	-3.05587e-10	4.89724e-11	-2.01895	-3.05587e-10	1.35637e-12	-2.02855	-3.05587e-10
134828083	rs141976922	1.50674e-12	-1.93836	-3.05587e-10	4.798e-11	-2.03942	-3.05587e-10	1.88792e-12	-1.69789	-3.05587e-10
134828213	rs73046831	1.53191e-12	-1.92179	-3.05587e-10	6.30424e-11	-1.7664	-3.05587e-10	2.029e-12	-1.62582	-3.05587e-10
134828320	rs2169859	1.12931e-11	-1.01545	1.09133	1.30119e-09	0.581195	0.679634	1.37051e-11	-0.772616	1.05702
134828457	rs12272293	4.71451e-13	-2.02066	-1.07958	1.78446e-11	-1.99875	-1.02975	5.55778e-13	-1.85124	-1.06951
134828655	rs12098967	1.77244e-11	1.7624	-1.23577	3.15048e-10	1.22837	-1.38584	3.39697e-11	2.38915	-1.19705
134828730	rs7946054	5.15749e-12	-0.658194	-0.04966	1.55531e-09	1.27212	0.167106	2.56084e-11	0.962758	-0.0532055
134828860	rs73046832	1.58835e-11	1.64742	-1.23045	2.83977e-10	1.12183	-1.38313	3.01779e-11	2.26499	-1.19125
134828899	rs73046833	1.59262e-11	1.64742	-1.22777	2.8437e-10	1.12183	-1.38175	3.02664e-11	2.26499	-1.18832
134828996	rs4937987	5.56602e-12	-0.631624	-3.05587e-10	1.05835e-10	-1.24832	-3.05587e-10	1.20392e-11	0.154803	-3.05587e-10
134829069	rs73046835	1.59262e-11	1.64742	-1.22777	2.8437e-10	1.12183	-1.38175	3.02664e-11	2.26499	-1.18832
134829072	rs77113911	2.8394e-12	-1.65643	0.351721	6.79591e-11	-1.9883	0.297008	1.85659e-12	-2.00752	0.292895
134829405	rs11823733	1.58411e-11	1.64742	-1.23312	2.8359e-10	1.12183	-1.3845	3.00902e-11	2.26499	-1.19416
134829562	rs112513390	1.41762e-12	-1.99933	-3.05587e-10	5.70033e-11	-1.86709	-3.05587e-10	1.74247e-12	-1.77806	-3.05587e-10
134829696	rs11821804	1.57992e-11	1.64742	-1.23577	2.83209e-10	1.12183	-1.38584	3.00033e-11	2.26499	-1.19705
134829810	rs11821825	1.57992e-11	1.64742	-1.23577	2.83209e-10	1.12183	-1.38584	3.00033e-11	2.26499	-1.19705
134829836	rs61908486	1.50065e-12	-1.9424	-3.05587e-10	4.80118e-11	-2.03876	-3.05587e-10	1.87397e-12	-1.70531	-3.05587e-10
134830024	rs10894915	1.57577e-11	1.64742	-1.2384	2.82832e-10	1.12183	-1.38717	2.99172e-11	2.26499	-1.19992
134830082	rs11224112	1.57577e-11	1.64742	-1.2384	2.82832e-10	1.12183	-1.38717	2.99172e-11	2.26499	-1.19992
134830287	rs11224113	1.61008e-11	1.64742	-1.21686	2.85994e-10	1.12183	-1.37606	3.0628e-11	2.26499	-1.17644
134830332	rs1564252	1.60362e-11	1.64615	-1.21961	3.2978e-10	1.26573	-1.37751	3.56238e-11	2.41908	-1.17944
134830333	rs1564251	1.60362e-11	1.64615	-1.21961	3.2978e-10	1.26573	-1.37751	3.56238e-11	2.41908	-1.17944
134830468	rs3929245	1.64496e-11	1.6716	-1.21961	2.92047e-10	1.14422	-1.37751	3.13446e-11	2.29111	-1.17944
134830542	rs4319529	1.57124e-11	1.64742	-1.24128	2.82424e-10	1.12183	-1.38862	2.98233e-11	2.26499	-1.20307
134830639	rs4326814	1.60138e-11	1.6716	-1.24646	2.88079e-10	1.14422	-1.39119	3.04397e-11	2.29111	-1.20873
134830727	rs2362400	1.42746e-11	1.55043	-1.24026	2.58308e-10	1.03206	-1.38811	2.68847e-11	2.16014	-1.20195
134830840	rs2127072	1.60138e-11	1.6716	-1.24646	2.88079e-10	1.14422	-1.39119	3.04397e-11	2.29111	-1.20873
134831290	rs114469675	1.59728e-11	1.6716	-1.24902	2.87717e-10	1.14422	-1.39245	3.03544e-11	2.29111	-1.21154
134831353	rs73595350	4.88641e-12	-0.696866	-0.0649799	1.12445e-09	0.96466	0.150188	1.70599e-11	0.563728	-0.0603674
134831377	rs111991631	1.40983e-12	-2.00483	-3.05587e-10	5.40616e-11	-1.92008	-3.05587e-10	1.63794e-12	-1.83993	-3.05587e-10
134832210	rs34862180	1.73761e-11	1.75217	-1.24538	3.53282e-10	1.35371	-1.39665	3.19998e-11	2.34647	-1.21411
134832265	rs73046842	1.36264e-11	1.55797	-1.29426	2.52456e-10	1.03903	-1.41799	2.53595e-11	2.16829	-1.26851
134832388	rs56035516	1.40983e-12	-2.00483	-3.05587e-10	5.40616e-11	-1.92008	-3.05587e-10	1.63794e-12	-1.83993	-3.05587e-10
134832589	rs12224806	1.47554e-12	-0.732152	-1.22713	3.40867e-11	-1.00614	-1.37516	1.82114e-12	-0.505078	-1.22883
134832617	rs73046845	3.68974e-12	-1.04275	-3.05587e-10	1.86274e-10	-0.682983	-3.05587e-10	1.01571e-11	-0.0151913	-3.05587e-10
134832653	rs73046846	1.57734e-11	1.6716	-1.26158	2.85984e-10	1.14422	-1.39849	2.99392e-11	2.29111	-1.22531
134832809	rs10894916	5.00903e-12	-1.52021	0.783145	1.16311e-10	-1.84187	0.687939	3.99786e-12	-1.67029	0.722681
134833166	rs11224114	1.66494e-11	1.74016	-1.27609	3.02712e-10	1.20774	-1.40516	3.1729e-11	2.36514	-1.24128
134833168	rs11224115	1.66494e-11	1.74016	-1.27609	3.02712e-10	1.20774	-1.40516	3.1729e-11	2.36514	-1.24128
134833588	rs11224116	1.62098e-11	1.71576	-1.27845	2.95633e-10	1.18513	-1.40622	3.0824e-11	2.3388	-1.24388
134833782	rs11224117	1.54338e-11	1.6716	-1.28335	2.83171e-10	1.14422	-1.40837	2.923e-11	2.29111	-1.24928
134833859	rs111941834	1.56646e-12	-1.89949	-3.05587e-10	9.03843e-11	-1.40613	-3.05587e-10	1.4921e-12	-1.93318	-3.05587e-10
134833993	rs113811783	1.40769e-12	-2.00635	-3.05587e-10	5.2718e-11	-1.94525	-3.05587e-10	1.64867e-12	-1.8334	-3.05587e-10
134834373	rs73046850	1.41012e-12	-2.00463	-3.05587e-10	5.28677e-11	-1.94241	-3.05587e-10	1.65554e-12	-1.82924	-3.05587e-10
134834380	rs11224118	1.84842e-11	1.85426	-1.28565	3.35092e-10	1.31357	-1.40937	3.55087e-11	2.48824	-1.25183
134834459	rs11224119	1.84419e-11	1.85426	-1.28794	3.34763e-10	1.31357	-1.41035	3.5419e-11	2.48824	-1.25436
134834512	rs10894917	1.54537e-10	1.3042	1.38793	8.85663e-09	2.26064	0.91808	4.31654e-10	2.375	1.35926
134835286	rs36075441	1.83586e-11	1.85426	-1.29247	3.34124e-10	1.31357	-1.41227	3.52419e-11	2.48824	-1.25938
134835614	rs10894918	1.30678e-12	-0.81968	-1.26105	3.07926e-11	-1.08381	-1.39912	1.59365e-12	-0.600018	-1.26732
134835852	rs10894919	1.47059e-12	-0.732152	-1.23049	3.40327e-11	-1.00614	-1.37674	1.80754e-12	-0.505078	-1.23632
134835973	rs11224120	1.70115e-11	1.78471	-1.29913	3.12389e-10	1.24905	-1.415	3.24541e-11	2.41322	-1.26676
134836148	rs77090483	5.33906e-12	0.730473	-1.40373	1.28841e-10	0.370058	-1.42168	4.26705e-12	0.532683	-1.41513
134836154	rs10894920	1.66917e-12	-0.608848	-1.22713	3.62289e-11	-0.945188	-1.37516	2.04906e-12	-0.387157	-1.22883
134836162	rs11224121	1.8277e-11	1.85426	-1.29693	3.33509e-10	1.31357	-1.41411	3.50682e-11	2.48824	-1.26432
134836513	rs58395327	1.99212e-12	-0.269748	-1.38936	6.7579e-11	-0.285483	-1.41142	2.4503e-12	-0.0339741	-1.40318
134836775	rs77222440	2.75962e-12	-2.27905e-10	-1.33321	1.19554e-10	-2.27905e-10	-1.12644	2.69331e-12	-2.27905e-10	-1.3426
134836815	rs10894921	1.74048e-11	1.80932	-1.30088	3.20329e-10	1.27188	-1.41273	3.34923e-11	2.43977	-1.26182
134836981	rs11224122	1.8285e-11	1.85426	-1.29649	3.34602e-10	1.31357	-1.41083	3.53312e-11	2.48824	-1.25685
134837059	rs11224123	1.8285e-11	1.85426	-1.29649	3.34602e-10	1.31357	-1.41083	3.53312e-11	2.48824	-1.25685
134837071	rs142329479	1.76695e-12	-1.77905	-3.05587e-10	5.47082e-11	-1.90819	-3.05587e-10	2.07944e-12	-1.60127	-3.05587e-10
134837198	rs7949928	1.75708e-10	1.46759	1.35293	1.11891e-08	2.52636	0.886135	5.27539e-10	2.61041	1.32444
134837275	rs139740536	3.25599e-12	-1.16781	-3.05587e-10	6.28262e-11	-1.76983	-3.05587e-10	2.94884e-12	-1.25196	-3.05587e-10
134837518	rs11224124	1.71125e-11	1.80932	-1.31782	3.20306e-10	1.27188	-1.4128	3.29821e-11	2.43977	-1.27718
134837648	rs11224125	1.70189e-11	1.78471	-1.29869	3.13394e-10	1.24905	-1.41179	3.26957e-11	2.41322	-1.25934
134837802	rs11224126	1.70189e-11	1.78471	-1.29869	3.13394e-10	1.24905	-1.41179	3.26957e-11	2.41322	-1.25934
134837968	rs55852933	1.69816e-11	1.78471	-1.30088	3.131e-10	1.24905	-1.41273	3.26147e-11	2.41322	-1.26182
134838134	rs55850305	1.74048e-11	1.80932	-1.30088	3.20329e-10	1.27188	-1.41273	3.34923e-11	2.43977	-1.26182
134838311	rs11224127	5.31929e-12	-1.61754	0.940574	1.24931e-10	-1.90022	0.81778	4.22003e-12	-1.75165	0.858125
134838314	rs117093074	2.50581e-12	-2.27905e-10	-1.42969	8.83506e-11	-2.27905e-10	-1.42889	2.48352e-12	-2.27905e-10	-1.42369
134838352	rs79133487	3.61271e-12	-1.6131	0.549257	8.12655e-11	-1.98156	0.469076	2.2873e-12	-1.97514	0.469146
134838353	rs11224128	1.77229e-11	1.83176	-1.30521	3.26471e-10	1.29269	-1.41456	3.41448e-11	2.46398	-1.26673
134838419	rs11224129	1.6571e-11	1.7624	-1.30305	3.06408e-10	1.22837	-1.41365	3.17607e-11	2.38915	-1.26429
134838610	rs140293404	9.10628e-11	2.16325	-3.05587e-10	6.76632e-09	2.90951	-3.05587e-10	1.11718e-10	2.38261	-3.05587e-10
134839210	rs11224132	1.68011e-11	1.78471	-1.31157	3.11714e-10	1.24905	-1.41717	3.2221e-11	2.41322	-1.27397
134839301	rs11224133	1.45533e-10	1.30202	1.33008	8.61098e-09	2.28531	0.865284	4.00681e-10	2.35809	1.30171
134839449	rs11224134	1.68011e-11	1.78471	-1.31157	3.11714e-10	1.24905	-1.41717	3.2221e-11	2.41322	-1.27397
134839731	rs73046861	1.56818e-11	1.71576	-1.31157	2.92414e-10	1.18513	-1.41717	2.99102e-11	2.3388	-1.27397
134839747	rs12578083	1.52844e-12	-0.544424	-1.37963	5.17891e-11	-0.558885	-1.40414	1.84296e-12	-0.327097	-1.3949
134839990	rs11224135	1.17651e-12	-0.954	-1.23175	2.7563e-11	-1.21236	-1.38137	1.62711e-12	-0.613244	-1.23332
134840005	rs73046863	1.3296e-11	1.54263	-1.30347	2.60762e-10	1.06723	-1.41383	3.07088e-11	2.35595	-1.26476
134840038	rs73046865	1.61544e-11	1.59168	-1.15779	2.85773e-10	1.00412	-1.25913	3.63217e-11	2.3641	-1.10505
134840394	rs116658034	2.26896e-12	-0.170494	-1.35849	7.62073e-11	-0.186664	-1.39008	2.79508e-12	0.07159	-1.3771
134840476	rs12419785	2.53844e-12	-0.0423201	-1.37444	8.03631e-11	-0.123486	-1.40016	2.81952e-12	0.093622	-1.39042
134840497	rs12421260	2.10589e-12	-0.229129	-1.37444	7.11647e-11	-0.245044	-1.40016	2.59139e-12	0.00924775	-1.39042
134840623	rs11224136	1.53862e-11	1.655	-1.26984	2.95603e-10	1.17195	-1.39313	3.58752e-11	2.48033	-1.23364
134840644	rs12417054	2.07655e-12	-0.246747	-1.37085	7.01216e-11	-0.262583	-1.39739	2.55119e-12	-0.00949472	-1.38731
134840898	rs12420108	2.05746e-12	-0.255983	-1.37085	6.94797e-11	-0.271779	-1.39739	2.52623e-12	-0.0193232	-1.38731
134840909	rs145353230	2.47577e-11	0.860832	-3.05587e-10	1.44923e-09	1.36859	-3.05587e-10	1.88537e-10	2.90593	-3.05587e-10
134841019	rs11224137	1.36007e-12	-2.04077	-3.05587e-10	5.68555e-11	-1.86969	-3.05587e-10	1.4548e-12	-1.9585	-3.05587e-10
134841313	rs34045277	1.35961e-12	-2.04111	-3.05587e-10	5.71293e-11	-1.86489	-3.05587e-10	1.45968e-12	-1.95515	-3.05587e-10
134841333	rs56325224	7.73456e-13	-1.28164	-1.32355	1.88573e-11	-1.55025	-1.42305	7.35129e-13	-1.31472	-1.32635
134841468	rs4936260	1.65684e-10	1.40885	1.35293	1.04634e-08	2.4593	0.886135	4.93023e-10	2.54274	1.32444
134841603	rs79668761	2.88971e-12	-2.27905e-10	-1.28715	1.29055e-10	-2.27905e-10	-1.04997	2.81484e-12	-2.27905e-10	-1.29846
134841658	rs57656365	1.14905e-12	-0.977614	-1.23175	2.78342e-11	-1.20256	-1.38137	1.53836e-12	-0.669331	-1.23332
134841806	rs60227782	1.78517e-12	-0.39977	-1.36902	6.02994e-11	-0.414916	-1.39597	2.17083e-12	-0.172535	-1.38572
134841987	rs56812889	1.81692e-12	-0.382142	-1.36902	6.13668e-11	-0.397369	-1.39597	2.21204e-12	-0.15373	-1.38572
134842181	rs11828702	1.82063e-12	-0.382142	-1.36698	6.14647e-11	-0.397369	-1.39437	2.21597e-12	-0.15373	-1.38395
134842214	rs11224138	1.15502e-11	1.41084	-1.31245	2.29894e-10	0.944579	-1.41717	2.63154e-11	2.20984	-1.27305
134842248	rs12576843	1.39331e-12	-0.647606	-1.36902	4.71191e-11	-0.661559	-1.39597	1.66529e-12	-0.437642	-1.38572
134842290	rs12576856	1.39331e-12	-0.647606	-1.36902	4.71191e-11	-0.661559	-1.39597	1.66529e-12	-0.437642	-1.38572
134842336	rs11224139	1.80464e-12	-0.390969	-1.36698	6.09271e-11	-0.406154	-1.39437	2.19521e-12	-0.163145	-1.38395
134842530	rs11224140	1.68916e-12	-0.458976	-1.3651	5.70234e-11	-0.473845	-1.3929	2.04485e-12	-0.235741	-1.3823
134842629	rs191530680	4.53395e-12	-2.27905e-10	-0.836711	1.70301e-10	-2.27905e-10	-0.772636	4.52532e-12	-2.27905e-10	-0.82368
134842727	rs12225258	1.15084e-11	1.41084	-1.31607	2.29482e-10	0.944579	-1.41896	2.61566e-11	2.20984	-1.2791
134842926	rs79240382	5.00327e-12	-1.61754	0.879327	1.17698e-10	-1.90022	0.758146	3.97361e-12	-1.75165	0.797956
134842980	rs11224141	1.04136e-11	1.31494	-1.32013	2.0958e-10	0.855433	-1.42053	2.34052e-11	2.10334	-1.28375
134843018	rs34119715	1.36787e-12	-2.03505	-3.05587e-10	4.78937e-11	-2.04122	-3.05587e-10	1.37946e-12	-2.01168	-3.05587e-10
134843442	rs61326643	1.70799e-12	-0.390969	-1.42202	5.85069e-11	-0.406154	-1.4349	2.09637e-12	-0.163145	-1.43001
134843810	rs12362099	7.52365e-12	-0.427275	0.0970223	1.83135e-09	1.26658	0.33603	2.11989e-11	0.626175	0.0944065
134844039	rs77209311	1.70872e-12	-0.390969	-1.42159	5.85185e-11	-0.406154	-1.43471	2.09797e-12	-0.163145	-1.42925
134844063	rs78801199	1.70872e-12	-0.390969	-1.42159	5.85185e-11	-0.406154	-1.43471	2.09797e-12	-0.163145	-1.42925
134844077	rs79424047	1.70872e-12	-0.390969	-1.42159	5.85185e-11	-0.406154	-1.43471	2.09797e-12	-0.163145	-1.42925
134844102	rs73595358	1.39401e-11	1.70663	-1.42017	3.05718e-09	3.54928	-1.43423	6.38331e-11	3.25239	-1.42948
134844513	rs79975954	5.03832e-12	-1.52059	0.789361	1.1133e-10	-1.86829	0.670588	4.10404e-12	-1.63099	0.7096
134844521	rs113031831	1.69452e-12	-0.39977	-1.42113	5.80184e-11	-0.414916	-1.43453	2.07807e-12	-0.172535	-1.42939
134844581	rs111903941	1.50726e-12	-0.516877	-1.42113	4.64799e-11	-0.636656	-1.43453	1.89002e-12	-0.267387	-1.42939
134844588	rs112671079	1.47747e-12	-1.95797	-3.05587e-10	5.20325e-11	-1.95833	-3.05587e-10	1.7673e-12	-1.76391	-3.05587e-10
134844608	rs181366326	3.49121e-12	-2.27905e-10	-1.09806	1.21536e-10	-2.27905e-10	-1.10999	3.38137e-12	-2.27905e-10	-1.11509
134844640	rs111928536	1.43614e-12	-1.98634	-3.05587e-10	5.32348e-11	-1.93549	-3.05587e-10	1.70095e-12	-1.80218	-3.05587e-10
134844669	rs111935857	1.69452e-12	-0.39977	-1.42113	5.80184e-11	-0.414916	-1.43453	2.07807e-12	-0.172535	-1.42939
134844742	rs112741070	1.69584e-12	-0.39977	-1.42036	5.8028e-11	-0.414916	-1.43436	2.07918e-12	-0.172535	-1.42886
134845518	rs193069229	2.46804e-12	-1.66306	0.218181	6.16823e-11	-1.99076	0.202551	1.58186e-12	-2.00948	0.134712
134845540	rs369088973	2.77822e-12	-2.27905e-10	-1.32649	1.20939e-10	-2.27905e-10	-1.11492	2.71063e-12	-2.27905e-10	-1.33618
134845638	rs80215193	7.25987e-12	-0.444867	0.0789251	1.75136e-09	1.24137	0.316571	2.03532e-11	0.603546	0.0763248
134845711	rs112587102	1.45739e-12	-0.550069	-1.42159	5.18968e-11	-0.526225	-1.43472	1.65057e-12	-0.40277	-1.42948
134845720	rs80297410	1.28806e-12	-0.796714	-1.29846	2.758e-11	-1.17655	-1.41657	2.01754e-12	-0.33055	-1.30094
134845721	rs75447419	1.47493e-12	-0.664204	-1.29549	2.89832e-11	-1.12809	-1.4154	2.31381e-12	-0.196473	-1.298
134845898	rs79916460	1.66138e-12	-0.425158	-1.4155	5.67453e-11	-0.440185	-1.43144	2.0326e-12	-0.199629	-1.42442
134845899	rs114470962	1.66138e-12	-0.425158	-1.4155	5.67453e-11	-0.440185	-1.43144	2.0326e-12	-0.199629	-1.42442
134846030	rs111319511	1.43318e-12	-1.98841	-3.05587e-10	5.30824e-11	-1.93836	-3.05587e-10	1.69363e-12	-1.80649	-3.05587e-10
134846058	rs113364078	1.67509e-12	-0.425158	-1.40728	5.69797e-11	-0.440185	-1.42732	2.04368e-12	-0.199629	-1.41899
134846069	rs112872974	7.1717e-12	-0.378162	-3.05587e-10	1.01934e-09	1.01671	-3.05587e-10	1.03256e-11	0.0012626	-3.05587e-10
134846071	rs79140932	1.55416e-12	-0.500089	-1.40728	5.28849e-11	-0.514763	-1.42732	1.88647e-12	-0.279676	-1.41899
134846283	rs113235518	1.64163e-12	-0.44605	-1.40657	5.57462e-11	-0.460979	-1.42841	1.99637e-12	-0.221935	-1.4201
134846843	rs74579087	1.66261e-12	-0.433864	-1.40605	5.65288e-11	-0.448851	-1.4266	2.02673e-12	-0.208924	-1.41802
134846952	rs10400402	1.19229e-11	1.43405	-1.30389	2.34971e-10	0.966165	-1.41691	2.70286e-11	2.23559	-1.27206
134847013	rs11828905	1.64764e-12	-0.441679	-1.40728	5.60503e-11	-0.45663	-1.42732	2.00795e-12	-0.217268	-1.41899
134847031	rs10400252	2.03626e-12	-0.297226	-1.33996	4.36681e-11	-0.704191	-1.42939	4.06918e-12	0.382588	-1.31251
134847138	rs10400302	1.1777e-12	-0.895769	-1.28897	2.89419e-11	-1.12971	-1.4152	1.58401e-12	-0.57659	-1.29682
134847218	rs117758837	1.22924e-12	-0.732238	-1.40967	4.19195e-11	-0.745759	-1.42869	1.46815e-12	-0.528519	-1.42084
134847528	rs10400403	1.39965e-11	1.59439	-1.30389	2.9924e-10	1.20795	-1.41691	3.14353e-11	2.38662	-1.27206
134847570	rs61233187	1.63544e-12	-0.45034	-1.40605	5.56094e-11	-0.465249	-1.4266	1.99139e-12	-0.226517	-1.41802
134847781	rs10791406	3.38255e-10	2.08019	1.39531	2.34292e-08	3.22671	0.924821	9.02923e-10	3.10566	1.36661
134847933	rs11224142	1.40174e-12	-2.01059	-3.05587e-10	5.25946e-11	-1.94759	-3.05587e-10	1.36051e-12	-2.02551	-3.05587e-10
134848034	rs58296310	1.61586e-12	-0.462385	-1.40605	5.49467e-11	-0.477238	-1.4266	1.96593e-12	-0.239383	-1.41802
134848070	rs11820300	1.66261e-12	-0.433864	-1.40605	5.65288e-11	-0.448851	-1.4266	2.02673e-12	-0.208924	-1.41802
134848308	rs58058991	1.75599e-12	-0.375607	-1.40967	6.71032e-11	-0.275279	-1.42869	2.38457e-12	-0.0435049	-1.42084
134848809	rs71489101	1.03239e-12	-0.897509	-1.41892	2.54411e-11	-1.23768	-1.43616	1.08307e-12	-0.82823	-1.42534
134848866	rs79522212	1.38008e-12	-0.608748	-1.41741	4.72052e-11	-0.622895	-1.4328	1.66642e-12	-0.395981	-1.42671
134848898	rs142733500	2.07943e-11	0.686377	-3.05587e-10	1.19926e-09	1.17926	-3.05587e-10	1.5001e-10	2.67734	-3.05587e-10
134848935	rs56286717	1.31014e-11	1.54263	-1.31821	2.57743e-10	1.06723	-1.42547	2.96906e-11	2.35595	-1.29849
134849060	rs56013364	1.21345e-12	-0.877807	-1.27703	2.95675e-11	-1.11368	-1.40985	1.62464e-12	-0.55629	-1.29179
134849117	rs111540035	1.35866e-12	-2.0418	-3.05587e-10	7.51123e-11	-1.59122	-3.05587e-10	1.35149e-12	-2.03216	-3.05587e-10
134849158	rs73046879	1.37211e-12	-2.03195	-3.05587e-10	4.79319e-11	-2.04042	-3.05587e-10	1.38661e-12	-2.0065	-3.05587e-10
134849322	rs72653418	3.01107e-12	-2.27905e-10	-1.24601	9.84341e-11	-2.27905e-10	-1.32082	2.88994e-12	-2.27905e-10	-1.27213
134849549	rs55866950	2.1787e-12	-1.78765	0.21808	6.36707e-11	-1.88652	0.130042	2.50634e-12	-1.57521	0.16067
134849798	rs181301693	1.63799e-12	-1.85483	-3.05587e-10	7.39735e-11	-1.6065	-3.05587e-10	1.8123e-12	-1.73877	-3.05587e-10
134849906	rs144915235	1.18703e-12	-0.764899	-1.41195	4.05277e-11	-0.778251	-1.42997	1.41498e-12	-0.563645	-1.42261
134850545	rs12417240	1.17759e-12	-0.77177	-1.41306	4.02275e-11	-0.785086	-1.43057	1.40337e-12	-0.571039	-1.42345
134850557	rs11224144	1.24476e-12	-0.71741	-1.41195	4.24883e-11	-0.731008	-1.42997	1.48911e-12	-0.512583	-1.42261
134850607	rs12577588	1.14891e-12	-0.794536	-1.41495	3.93035e-11	-0.807731	-1.43116	1.36919e-12	-0.595545	-1.4236
134850615	rs1965277	2.15056e-10	1.7098	1.31279	1.50138e-08	2.84573	0.860785	5.32315e-10	2.71886	1.22501
134850661	rs1965276	1.60237e-11	1.62885	-1.20308	3.25749e-10	1.18694	-1.31101	3.40888e-11	2.37804	-1.18244
134850892	rs55958142	1.50969e-11	1.78908	-1.42289	3.06408e-09	3.55111	-1.43381	6.03616e-11	3.19713	-1.43014
134851064	rs76373453	2.8051e-12	-2.27905e-10	-1.31687	1.22922e-10	-2.27905e-10	-1.09865	2.73571e-12	-2.27905e-10	-1.32698
134851066	rs1965275	3.15197e-10	2.04835	1.35655	2.08999e-08	3.19071	0.846591	8.11068e-10	3.07008	1.29491
134851160	rs56893576	7.67271e-12	-0.53735	0.226716	1.37519e-10	-0.995544	0.00910406	4.68654e-12	-0.877521	0.0888485
134851240	rs3926659	1.20621e-11	1.56895	-1.42718	2.55557e-09	3.3669	-1.43107	5.1464e-11	3.04061	-1.4331
134851777	rs7112780	1.05016e-11	1.43143	-1.4282	2.49483e-09	3.34199	-1.43022	5.23807e-11	3.05893	-1.43376
134852098	rs11224145	1.29082e-11	1.49772	-1.28817	2.50264e-10	1.02542	-1.41311	2.91393e-11	2.30619	-1.26747
134852627	rs12416857	1.41973e-12	-0.561057	-1.43678	4.94321e-11	-0.575437	-1.43417	1.74265e-12	-0.344899	-1.43306
134852776	rs12416859	1.41304e-12	-0.585004	-1.41755	4.8349e-11	-0.599267	-1.43249	1.70919e-12	-0.370541	-1.4268
134853001	rs11224146	1.88632e-11	1.86016	-1.27125	3.54104e-10	1.36342	-1.40403	4.47722e-11	2.70693	-1.23871
134853128	rs34617743	1.44326e-12	-0.565701	-1.4157	4.94123e-11	-0.580059	-1.42994	1.74891e-12	-0.349871	-1.42451
134853361	rs12418350	1.81465e-12	-0.535675	-1.21674	4.37393e-11	-0.805815	-1.32614	2.54337e-12	-0.172639	-1.22724
134853368	rs12416928	1.00291e-12	-0.924893	-1.42051	3.44289e-11	-0.937378	-1.43393	1.18321e-12	-0.736192	-1.42894
134853379	rs57357975	1.01651e-12	-0.911419	-1.42051	3.48934e-11	-0.923979	-1.43393	1.20057e-12	-0.721627	-1.42894
134853541	rs1814589	1.63416e-12	-0.5697	-1.28747	3.90852e-11	-0.83662	-1.40784	2.29546e-12	-0.210566	-1.29187
134853697	rs72653419	3.4111e-12	-2.27905e-10	-1.12127	1.09562e-10	-2.27905e-10	-1.21371	3.24826e-12	-2.27905e-10	-1.15525
134854531	rs7947083	1.36364e-12	-2.03815	-3.05587e-10	4.85895e-11	-2.02679	-3.05587e-10	2.4782e-12	-1.42583	-3.05587e-10
134854807	rs117566658	1.01491e-12	-0.915948	-1.41755	3.47865e-11	-0.928483	-1.43249	1.19727e-12	-0.726522	-1.4268
134854867	rs75440354	1.24032e-12	-0.71741	-1.41552	4.24258e-11	-0.731008	-1.43144	1.4851e-12	-0.512583	-1.4253
134855131	rs11224147	7.191e-12	-1.46553	1.09005	1.61254e-10	-1.8075	0.980277	5.67022e-12	-1.62393	1.02579
134856497	rs113300041	1.3673e-12	-2.03547	-3.05587e-10	4.90456e-11	-2.01745	-3.05587e-10	1.5043e-12	-1.92504	-3.05587e-10
134856536	rs11826779	1.27145e-12	-0.691703	-1.41644	4.35257e-11	-0.705433	-1.43142	1.52663e-12	-0.484969	-1.42533
134856603	rs117318814	1.11178e-12	-0.823813	-1.41853	3.8106e-11	-0.836852	-1.43298	1.3215e-12	-0.627084	-1.42752
134856626	rs7926353	8.49829e-11	2.09415	-3.05587e-10	5.60134e-09	2.72056	-3.05587e-10	6.50158e-11	1.84126	-3.05587e-10
134856661	rs1971950	3.18313e-10	1.94639	1.46834	1.99634e-08	3.10729	0.884166	7.4096e-10	2.88744	1.38714
134856792	rs11826814	1.27262e-12	-0.691703	-1.41552	4.35249e-11	-0.705433	-1.43144	1.52668e-12	-0.484969	-1.4253
134856822	rs11224154	1.45917e-12	-1.97044	-3.05587e-10	4.85604e-11	-2.0274	-3.05587e-10	1.59445e-12	-1.86684	-3.05587e-10
134857289	rs3862650	1.06954e-11	-0.56259	0.584095	2.05921e-09	0.989366	0.730508	2.79868e-11	0.444816	0.553549
134857533	rs77380308	1.34913e-12	-0.632291	-1.41655	4.61504e-11	-0.64632	-1.43198	1.62594e-12	-0.421218	-1.42606
134857899	rs1814588	3.20323e-10	2.09409	1.32694	2.01987e-08	3.23972	0.763451	7.8687e-10	3.08304	1.25166
134857912	rs117428548	1.60622e-12	-1.87442	-3.05587e-10	5.6746e-11	-1.87162	-3.05587e-10	1.48462e-12	-1.93821	-3.05587e-10
134858041	rs11224155	6.17017e-13	-1.7505	-1.08066	1.80104e-11	-1.82116	-1.1981	7.10976e-13	-1.56935	-1.10513
134858259	rs118099451	1.6311e-12	-1.85905	-3.05587e-10	5.87773e-11	-1.83645	-3.05587e-10	1.62628e-12	-1.84707	-3.05587e-10
134858268	rs11224156	4.79853e-12	-1.52627	0.746271	1.1093e-10	-1.84562	0.644318	3.8364e-12	-1.6754	0.686564
134858302	rs11224157	3.49125e-10	2.0273	1.47983	2.13509e-08	3.1642	0.894442	8.45984e-10	3.00866	1.39847
134858314	rs117141571	9.60437e-12	1.33986	-1.42594	2.05843e-09	3.09591	-1.37642	3.7955e-11	2.72598	-1.42295
134858343	rs118130796	2.48842e-12	-2.27905e-10	-1.43665	8.85357e-11	-2.27905e-10	-1.4268	2.45182e-12	-2.27905e-10	-1.43654
134858906	rs1975955	1.61525e-11	1.85315	-1.41938	4.51686e-09	3.86771	-1.36234	7.47868e-11	3.39696	-1.41568
134859329	rs7950207	5.58991e-13	-2.04003	-0.889897	3.50371e-11	-1.4936	-0.860201	5.78835e-13	-1.99813	-0.881972
134859685	rs7925993	1.00296e-11	-1.74378	1.70102	1.77038e-10	-1.77067	1.03683	1.24947e-11	-1.4379	1.62984
134859964	rs9667532	1.01634e-11	-0.475552	0.446038	1.84328e-10	-0.959346	0.265857	8.34753e-12	-0.535434	0.324032
134860099	rs58156923	1.54861e-12	-0.519493	-1.39146	5.22079e-11	-0.542979	-1.41199	1.5137e-12	-0.513827	-1.40498
134860252	rs7103725	1.07026e-11	-0.445463	0.467642	1.92148e-10	-0.938341	0.286405	7.6166e-12	-0.647964	0.344927
134860614	rs2362407	5.07573e-10	2.60776	1.27357	2.56416e-08	3.44052	0.801252	3.31802e-09	4.55407	1.21968
134860927	rs60654334	1.55712e-12	-0.503076	-1.40239	5.26808e-11	-0.526689	-1.41926	1.52555e-12	-0.49738	-1.41363
134860957	rs7107712	1.56885e-09	4.78044	0.229348	1.14777e-07	5.75529	-0.0147458	1.62034e-08	7.09919	0.260421
134861142	rs11821037	1.57275e-12	-0.491797	-1.40368	5.32243e-11	-0.515496	-1.42019	1.54125e-12	-0.48608	-1.41469
134861236	rs73046892	1.24718e-11	0.175163	-3.05587e-10	4.93461e-10	0.29124	-3.05587e-10	1.61688e-11	0.449718	-3.05587e-10
134861304	rs11827913	1.57076e-12	-0.491797	-1.40495	5.31762e-11	-0.515496	-1.4211	1.53965e-12	-0.48608	-1.41573
134861391	rs11821080	1.45932e-12	-0.579283	-1.39105	4.92567e-11	-0.602301	-1.41086	1.4269e-12	-0.573729	-1.40414
134861458	rs11821103	1.5578e-12	-0.500085	-1.40495	5.27406e-11	-0.523721	-1.4211	1.52692e-12	-0.494383	-1.41573
134861591	rs58502710	1.54498e-12	-0.50835	-1.40495	5.23099e-11	-0.531922	-1.4211	1.51433e-12	-0.502663	-1.41573
134862196	rs11224158	1.2755e-12	-0.760955	-1.34401	3.32953e-11	-0.984498	-1.42029	2.55777e-12	-0.0554755	-1.33875
134862259	rs10894925	1.02104e-11	-0.37159	0.346689	1.98374e-09	1.26028	0.422258	2.73562e-11	0.690738	0.284836
134862311	rs111571863	1.9481e-11	2.04225	-1.42111	3.58652e-09	3.65265	-1.37792	4.86711e-11	2.97274	-1.42102
134862382	rs149525980	5.10796e-12	-2.27905e-10	-0.717504	2.10694e-10	-2.27905e-10	-0.559798	5.14941e-12	-2.27905e-10	-0.694486
134862405	rs10894926	1.2576e-11	-0.152711	0.336197	2.49055e-09	1.49851	0.411545	3.40968e-11	0.921309	0.274528
134862450	rs12421968	1.26249e-12	-0.709032	-1.40619	4.28294e-11	-0.731002	-1.42198	1.23725e-12	-0.703731	-1.41675
134862580	rs12417884	1.51911e-12	-0.52399	-1.40619	5.1459e-11	-0.547441	-1.42198	1.48927e-12	-0.518332	-1.41675
134862676	rs1824828	5.33335e-10	2.74916	1.18168	2.75013e-08	3.59397	0.717818	3.58449e-09	4.72229	1.12871
134862951	rs10466629	9.82275e-12	1.33288	-1.39649	2.18275e-10	0.912339	-1.43679	3.31359e-11	2.54097	-1.37372
134863162	rs11819902	1.521e-12	-0.52399	-1.40495	5.15043e-11	-0.547441	-1.4211	1.49078e-12	-0.518332	-1.41573
134863196	rs11819904	1.521e-12	-0.52399	-1.40495	5.15043e-11	-0.547441	-1.4211	1.49078e-12	-0.518332	-1.41573
134863594	rs77574837	1.21215e-12	-0.749719	-1.40619	4.11357e-11	-0.771349	-1.42198	1.18782e-12	-0.744498	-1.41675
134863970	rs76198700	1.2482e-11	-2.27905e-10	0.175983	3.04001e-10	-2.27905e-10	-0.193173	1.17082e-11	-2.27905e-10	0.126924
134864553	rs76048371	8.0101e-12	-0.267601	-3.05587e-10	1.45554e-10	-0.929659	-3.05587e-10	3.35619e-12	-1.12256	-3.05587e-10
134864594	rs936538	4.53458e-13	-1.75682	-1.38233	1.86824e-11	-1.58207	-1.40055	5.064e-13	-1.61705	-1.39675
134864596	rs936537	4.56977e-13	-1.75076	-1.38066	1.88524e-11	-1.57438	-1.39918	5.10891e-13	-1.60966	-1.39531
134865396	rs1351187	1.56539e-12	-1.90017	-3.05587e-10	6.53188e-11	-1.73092	-3.05587e-10	2.24326e-12	-1.52543	-3.05587e-10
134865599	rs1871266	1.63947e-12	-0.487395	-1.36653	5.52355e-11	-0.511128	-1.38747	1.5999e-12	-0.48167	-1.38176
134865605	rs1351186	1.34953e-09	2.70897	2.15024	6.97936e-08	3.6549	1.58819	1.01063e-08	4.7177	2.16985
134866102	rs11821890	1.18921e-11	1.50946	-1.38189	2.58311e-10	1.0777	-1.43374	4.14271e-11	2.74637	-1.35581
134866743	rs11821985	3.45704e-13	-1.97919	-1.43128	1.26115e-11	-1.95208	-1.42352	4.10856e-13	-1.79133	-1.43156
134866800	rs11224160	1.63156e-12	-1.81226	-0.0465086	5.86176e-11	-1.80147	-0.0376947	1.6123e-12	-1.7937	-0.0620071
134867310	rs117505899	1.14253e-11	-2.27905e-10	0.0875267	4.69348e-10	-2.27905e-10	0.241141	1.22773e-11	-2.27905e-10	0.174386
134867672	rs73595378	8.3355e-12	1.19958	-1.42736	1.74181e-09	2.94293	-1.39046	3.09752e-11	2.52711	-1.42729
134867800	rs79036623	4.28283e-13	-1.84358	-1.35269	1.32012e-11	-1.94756	-1.38234	4.36211e-13	-1.82927	-1.33372
134868053	rs7107234	1.08333e-11	1.46024	-1.42592	2.18757e-09	3.16777	-1.38743	3.92585e-11	2.76265	-1.42584
134868103	rs146985711	2.68143e-12	-2.27905e-10	-1.36196	1.12279e-10	-2.27905e-10	-1.18922	2.62542e-12	-2.27905e-10	-1.36813
134868245	rs7123679	6.94508e-12	-0.410271	-3.05587e-10	1.2615e-10	-1.07273	-3.05587e-10	1.70852e-11	0.504844	-3.05587e-10
134868394	rs12418711	1.32198e-12	-0.718535	-1.35064	4.45135e-11	-0.740425	-1.37398	1.28729e-12	-0.713252	-1.36758
134869107	rs58639033	1.3276e-12	-0.704031	-1.3609	4.47704e-11	-0.726042	-1.38261	1.29077e-12	-0.698719	-1.37941
134869121	rs11224161	1.50686e-12	-0.66897	-1.26931	3.72975e-11	-0.900778	-1.3905	3.07658e-12	0.0586832	-1.26823
134869557	rs1871265	1.19329e-12	-0.785558	-1.38603	3.78349e-11	-0.871639	-1.40533	1.18782e-12	-0.757609	-1.40364
134869596	rs61908490	1.38497e-12	-2.02262	-3.05587e-10	4.8221e-11	-2.03441	-3.05587e-10	1.33859e-12	-2.04175	-3.05587e-10
134869607	rs1478746	9.68575e-12	-1.32988	1.25223	1.8445e-10	-1.28225	0.589425	1.66545e-11	-0.716513	1.19582
134869794	rs1478745	1.12754e-09	2.93147	1.74802	5.41325e-08	3.79155	1.19744	7.71265e-09	4.93858	1.67867
134869940	rs73595384	8.69473e-12	1.24582	-1.4314	1.98037e-09	3.08052	-1.39969	3.16126e-11	2.55154	-1.43135
134870115	rs61908491	1.38687e-12	-2.02126	-3.05587e-10	4.81819e-11	-2.03522	-3.05587e-10	1.33851e-12	-2.04181	-3.05587e-10
134870150	rs12222123	1.8371e-12	-0.409737	-1.33038	3.22722e-11	-1.0177	-1.4183	2.63155e-12	-0.0345681	-1.33123
134870270	rs11224162	1.21298e-11	1.53103	-1.38368	2.63235e-10	1.09791	-1.43507	4.24246e-11	2.77141	-1.35705
134870483	rs10894927	1.09768e-09	2.89263	1.76002	5.2472e-08	3.74948	1.20836	7.45364e-09	4.89255	1.69054
134870502	rs55866063	8.87509e-12	1.26735	-1.43241	2.02913e-09	3.1074	-1.40224	3.23948e-11	2.57699	-1.43236
134871190	rs73595388	9.82575e-12	1.3681	-1.4314	2.30631e-09	3.23289	-1.39969	3.65215e-11	2.69588	-1.43135
134871275	rs12275324	3.59408e-12	-1.68957	0.620554	8.91976e-11	-1.93647	0.517125	2.92708e-12	-1.82126	0.561895
134871338	rs73595390	9.24586e-12	1.29927	-1.4234	1.98672e-09	3.06638	-1.38234	3.5001e-11	2.64533	-1.42332
134871369	rs73595392	9.49536e-12	1.32842	-1.42592	2.22226e-09	3.1835	-1.38743	3.5044e-11	2.64908	-1.42584
134871585	rs80347407	1.2668e-11	1.08253	-0.891752	4.73595e-10	1.33694	-1.08679	2.32135e-11	1.71263	-0.901266
134871598	rs60887583	9.96927e-12	1.38247	-1.43126	2.16459e-09	3.16913	-1.39934	3.83184e-11	2.74377	-1.43121
134871705	rs10894928	3.577e-12	-1.69433	0.620554	8.89661e-11	-1.93907	0.517125	2.91607e-12	-1.82502	0.561895
134872304	rs7102094	1.25464e-09	3.02627	1.76002	6.60588e-08	3.97974	1.20836	9.35851e-09	5.12014	1.69054
134872333	rs7102009	1.22486e-11	1.58879	-1.43169	2.84408e-09	3.44175	-1.39896	4.72249e-11	2.95349	-1.43194
134872342	rs11224163	1.03997e-11	1.37715	-1.38368	2.27898e-10	0.953763	-1.43507	3.54756e-11	2.59253	-1.35705
134872605	rs10750586	2.49409e-10	4.47738	-1.3066	1.1415e-08	4.81317	-1.38069	1.77884e-09	6.45773	-1.30738
134872705	rs10750587	9.58181e-10	2.78189	1.73484	5.0533e-08	3.73472	1.18546	6.65831e-09	4.80462	1.66564
134872785	rs1600233	1.25835e-11	1.61915	-1.43507	3.11606e-09	3.54404	-1.40991	4.8878e-11	2.991	-1.43504
134873047	rs1600232	1.23539e-11	1.59859	-1.43292	3.05719e-09	3.51863	-1.40358	4.78169e-11	2.96688	-1.43287
134873327	rs12292197	2.71994e-12	-1.72899	0.381295	5.43829e-11	-1.96982	0.0556672	2.23865e-12	-1.87623	0.348735
134873635	rs10894929	4.80049e-13	-1.78277	-1.2994	1.51578e-11	-1.82362	-1.36807	5.7101e-13	-1.57925	-1.31447
134873657	rs7109925	2.47955e-12	-0.0392537	-1.40098	7.72979e-11	-0.125139	-1.4374	6.04297e-12	0.846387	-1.38086
134874054	rs61908510	1.40177e-12	-2.01057	-3.05587e-10	4.7865e-11	-2.04182	-3.05587e-10	1.33872e-12	-2.04165	-3.05587e-10
134874092	rs2363068	1.28708e-11	0.206658	-3.05587e-10	1.58878e-10	-0.842065	-3.05587e-10	2.89394e-11	1.03184	-3.05587e-10
134874115	rs72653420	3.60417e-12	-2.27905e-10	-1.06621	1.1784e-10	-2.27905e-10	-1.14088	3.28075e-12	-2.27905e-10	-1.14529
134874316	rs11224164	3.43337e-12	-1.73556	0.620796	8.70662e-11	-1.9609	0.517361	2.8241e-12	-1.85731	0.562133
134874355	rs10894930	1.32772e-11	-0.114233	0.351974	2.65666e-09	1.51833	0.456293	3.96356e-11	1.04423	0.302132
134874461	rs4502009	1.71932e-12	-0.470817	-1.33556	3.44397e-11	-0.950532	-1.42046	2.41414e-12	-0.11564	-1.33638
134874748	rs11224165	1.15621e-11	-0.24148	0.340907	2.25673e-09	1.38062	0.43085	3.34162e-11	0.883997	0.291678
134874751	rs1463550	1.74167e-12	-0.489987	-1.30347	5.0804e-11	-0.578379	-1.40385	3.74177e-12	0.286792	-1.3006
134874764	rs11224166	3.51104e-12	-1.74202	0.649628	8.80172e-11	-1.97813	0.545462	2.91749e-12	-1.8532	0.590553
134874833	rs11224167	1.13335e-11	-0.24148	0.320936	2.211e-09	1.38062	0.410379	3.27647e-11	0.883997	0.271987
134874911	rs79417156	2.01072e-12	-1.64981	-3.05587e-10	4.79423e-11	-2.0402	-3.05587e-10	1.83274e-12	-1.72755	-3.05587e-10
134875194	rs59468075	2.80802e-12	-2.27905e-10	-1.31583	9.88263e-11	-2.27905e-10	-1.31684	2.78136e-12	-2.27905e-10	-1.31043
134875211	rs10894931	1.2761e-11	-0.153321	0.351411	2.57496e-09	1.50177	0.441616	3.77693e-11	0.996093	0.302036
134875272	rs7131010	1.01713e-11	1.35603	-1.38477	2.23533e-10	0.934003	-1.43465	3.46287e-11	2.56794	-1.35663
134875418	rs79914074	1.35934e-12	-2.04131	-3.05587e-10	4.84996e-11	-2.02865	-3.05587e-10	1.34027e-12	-2.04049	-3.05587e-10
134875631	rs57609270	1.47258e-11	1.77618	-1.43489	2.93651e-09	3.47793	-1.40316	6.56369e-11	3.28488	-1.43411
134875704	rs11224168	1.21639e-11	-0.17077	0.320936	2.43678e-09	1.47785	0.410379	3.58486e-11	0.973951	0.271987
134875775	rs61908511	1.36152e-12	-2.0397	-3.05587e-10	4.78793e-11	-2.04152	-3.05587e-10	1.33897e-12	-2.04147	-3.05587e-10
134875812	rs12419485	1.29061e-12	-0.713531	-1.37966	4.34957e-11	-0.735463	-1.40208	1.2565e-12	-0.708238	-1.3968
134876086	rs12284518	1.46012e-12	-1.96978	-3.05587e-10	4.85145e-11	-2.02834	-3.05587e-10	1.34314e-12	-2.03836	-3.05587e-10
134876110	rs7104706	1.24378e-09	3.16723	1.61037	7.00894e-08	4.17494	1.07239	9.15256e-09	5.24588	1.54254
134876227	rs117674044	1.63679e-12	-1.85557	-3.05587e-10	5.00833e-11	-1.99652	-3.05587e-10	1.51056e-12	-1.92089	-3.05587e-10
134876437	rs7108093	1.30725e-11	-0.0987271	0.320936	2.68918e-09	1.57641	0.410379	3.92749e-11	1.06523	0.271987
134876487	rs7122522	3.17945e-11	2.54592	-1.43493	5.34069e-09	4.08234	-1.40943	8.74681e-11	3.5728	-1.43489
134876645	rs11224169	4.18443e-12	-1.5862	0.669269	9.9159e-11	-1.87809	0.564607	3.08279e-12	-1.81745	0.609915
134876802	rs61908512	1.44276e-12	-1.98174	-3.05587e-10	4.80685e-11	-2.03758	-3.05587e-10	1.34742e-12	-2.03518	-3.05587e-10
134876820	rs10894932	1.28917e-09	3.15753	1.65592	7.45035e-08	4.22677	1.08163	1.48081e-08	5.66917	1.60039
134877273	rs755110	1.40655e-12	-2.00717	-3.05587e-10	7.96341e-11	-1.53276	-3.05587e-10	1.66504e-12	-1.82352	-3.05587e-10
134877438	rs1871264	1.30081e-11	-0.153321	0.370587	2.62606e-09	1.50177	0.461268	3.84903e-11	0.996093	0.320946
134877486	rs61908513	1.42356e-12	-1.99515	-3.05587e-10	4.79271e-11	-2.04052	-3.05587e-10	1.34218e-12	-2.03907	-3.05587e-10
134877666	rs755526	1.13037e-11	-0.205429	0.282259	2.23318e-09	1.43026	0.370725	3.30204e-11	0.929905	0.233854
134877674	rs755525	1.11109e-11	-0.222639	0.282259	2.18092e-09	1.40658	0.370725	3.2305e-11	0.908001	0.233854
134878117	rs12366078	1.24726e-11	-0.116421	0.291654	2.54735e-09	1.55225	0.380359	3.73125e-11	1.04285	0.243117
134878187	rs73597108	1.24726e-11	-0.116421	0.291654	2.54735e-09	1.55225	0.380359	3.73125e-11	1.04285	0.243117
134878205	rs75088400	3.34649e-12	-1.72243	0.582039	8.44127e-11	-1.95408	0.479595	2.74618e-12	-1.84709	0.523935
134878240	rs73597110	1.24726e-11	-0.116421	0.291654	2.54735e-09	1.55225	0.380359	3.73125e-11	1.04285	0.243117
134878340	rs56165107	1.48579e-11	1.78507	-1.43484	3.21107e-09	3.57332	-1.40917	6.41274e-11	3.26231	-1.4348
134878390	rs58732879	1.24726e-11	-0.116421	0.291654	2.54735e-09	1.55225	0.380359	3.73125e-11	1.04285	0.243117
134878687	rs151216524	1.60877e-12	-0.499417	-1.37342	4.60843e-11	-0.688988	-1.39074	1.32614e-12	-0.660319	-1.39077
134878720	rs9736541	1.17493e-09	3.27062	1.45005	6.85093e-08	4.28165	0.942875	1.05326e-08	5.55808	1.37078
134878767	rs10894934	3.23641e-12	-1.72243	0.548591	8.29596e-11	-1.95408	0.462231	2.62281e-12	-1.84709	0.477972
134878773	rs55924743	1.51579e-11	1.80614	-1.43592	3.28184e-09	3.59883	-1.41287	6.5666e-11	3.2871	-1.43589
134878855	rs7101368	1.10083e-11	-0.116421	0.166763	2.50159e-09	1.55225	0.362231	3.5337e-11	1.04285	0.188719
134878890	rs10894935	3.31592e-12	-1.72243	0.572863	8.36614e-11	-1.95408	0.470655	2.72146e-12	-1.84709	0.514893
134878944	rs10894936	3.42393e-12	-1.66115	0.543635	8.40745e-11	-1.92068	0.442182	2.77542e-12	-1.79865	0.48609
134879112	rs73048516	1.42657e-12	-1.99303	-3.05587e-10	4.79451e-11	-2.04015	-3.05587e-10	1.34289e-12	-2.03854	-3.05587e-10
134879336	rs10894937	3.30235e-12	-1.72653	0.572863	8.34822e-11	-1.95623	0.470655	2.71276e-12	-1.85029	0.514893
134879915	rs12364719	1.16669e-11	-0.134036	0.242488	2.44613e-09	1.52817	0.363894	3.53541e-11	1.02054	0.211508
134879920	rs112859059	1.51552e-11	1.80614	-1.4361	3.27956e-09	3.59883	-1.41357	6.56541e-11	3.2871	-1.43607
134879974	rs10894939	2.89194e-12	-1.72631	0.439935	7.55895e-11	-1.95611	0.371223	2.44357e-12	-1.85012	0.410215
134880170	rs7129628	3.44509e-12	-1.72177	0.610422	8.68096e-11	-1.95374	0.507251	2.82553e-12	-1.84658	0.551908
134880174	rs72653421	3.51309e-12	-2.27905e-10	-1.09181	1.1518e-10	-2.27905e-10	-1.16371	3.20725e-12	-2.27905e-10	-1.16795
134880693	rs12224068	8.00281e-12	1.08865	-1.35716	1.80011e-10	0.710028	-1.42721	2.46841e-11	2.19802	-1.32523
134880859	rs11224172	3.3805e-12	-1.72631	0.596032	8.41135e-11	-1.95611	0.478073	2.76628e-12	-1.85012	0.534258
134881142	rs10750588	1.52061e-09	3.16043	1.81813	1.04022e-07	4.36222	1.27993	9.87954e-09	5.11262	1.75223
134881173	rs11224173	8.62105e-12	1.17302	-1.36711	1.9418e-10	0.789168	-1.43059	2.69082e-11	2.29612	-1.33706
134881237	rs117462362	1.49475e-12	-1.94634	-3.05587e-10	5.06575e-11	-1.98512	-3.05587e-10	1.58878e-12	-1.8704	-3.05587e-10
134881538	rs61501107	1.58463e-11	1.85055	-1.43592	3.46306e-09	3.65258	-1.41287	6.91879e-11	3.33935	-1.43589
134881707	rs150812054	1.64784e-12	-1.84884	-3.05587e-10	6.25951e-11	-1.77352	-3.05587e-10	1.80567e-12	-1.74244	-3.05587e-10
134882219	rs185721746	7.59068e-12	-0.321383	-3.05587e-10	4.25092e-10	0.142103	-3.05587e-10	2.72282e-11	0.970888	-3.05587e-10
134882485	rs10894940	5.32854e-12	-1.59409	0.918867	1.17818e-10	-1.94916	0.808103	4.48234e-12	-1.68929	0.856071
134882534	rs11224174	1.50676e-11	-0.170295	0.534538	3.68183e-09	1.67177	0.629192	4.02688e-11	0.879528	0.48268
134882546	rs11224175	8.10052e-12	1.10912	-1.3655	1.82977e-10	0.72923	-1.43007	2.50303e-11	2.22185	-1.33513
134882585	rs10894941	1.47853e-11	-0.189211	0.534538	3.58495e-09	1.6451	0.629192	3.93278e-11	0.855883	0.48268
134882601	rs186893213	1.36522e-12	-2.03699	-3.05587e-10	4.93522e-11	-2.01122	-3.05587e-10	1.61563e-12	-1.85364	-3.05587e-10
134882673	rs10791407	1.4639e-09	3.08481	1.85575	9.71483e-08	4.27829	1.2955	9.34397e-09	5.02389	1.78523
134882846	rs57640216	1.56055e-12	-0.531185	-1.37208	4.4677e-11	-0.718729	-1.39202	1.28904e-12	-0.690376	-1.38909
134883022	rs10894942	4.41977e-12	-1.72768	0.865461	1.05919e-10	-2.0035	0.755974	3.782e-12	-1.8065	0.803385
134883135	rs61281334	2.48955e-12	-2.27905e-10	-1.4362	8.81485e-11	-2.27905e-10	-1.43118	2.46243e-12	-2.27905e-10	-1.43222
134883150	rs11501291	1.47853e-11	-0.189211	0.534538	3.58495e-09	1.6451	0.629192	3.93278e-11	0.855883	0.48268
134883393	rs145692001	1.23459e-11	-2.27905e-10	0.165016	3.01997e-10	-2.27905e-10	-0.199785	1.11801e-11	-2.27905e-10	0.0807651
134883651	rs61908514	1.65664e-12	-1.84351	-3.05587e-10	5.43635e-11	-1.91451	-3.05587e-10	1.84667e-12	-1.71998	-3.05587e-10
134883855	rs11224176	1.47853e-11	-0.189211	0.534538	3.58495e-09	1.6451	0.629192	3.93278e-11	0.855883	0.48268
134884016	rs145762724	1.53008e-12	-1.92298	-3.05587e-10	4.8378e-11	-2.03116	-3.05587e-10	1.36692e-12	-2.0208	-3.05587e-10
134884066	rs11224178	1.47853e-11	-0.189211	0.534538	3.58495e-09	1.6451	0.629192	3.93278e-11	0.855883	0.48268
134884238	rs11224179	1.47853e-11	-0.189211	0.534538	3.58495e-09	1.6451	0.629192	3.93278e-11	0.855883	0.48268
134884278	rs11224180	1.47853e-11	-0.189211	0.534538	3.58495e-09	1.6451	0.629192	3.93278e-11	0.855883	0.48268
134884350	rs59661974	1.50676e-11	-0.170295	0.534538	3.68183e-09	1.67177	0.629192	4.02688e-11	0.879528	0.48268
134884433	rs12276548	1.51528e-12	-1.9327	-3.05587e-10	4.82443e-11	-2.03392	-3.05587e-10	1.36151e-12	-2.02477	-3.05587e-10
134884651	rs11224181	5.27125e-12	-1.59409	0.908056	1.16582e-10	-1.94916	0.79755	4.43479e-12	-1.68929	0.845406
134884818	rs12577331	1.58482e-12	-0.515751	-1.37208	4.53271e-11	-0.704282	-1.39202	1.308e-12	-0.675776	-1.38909
134885209	rs113183882	3.03398e-11	2.50048	-1.43632	5.04193e-09	4.02982	-1.41448	8.30621e-11	3.52252	-1.4363
134885241	rs56033983	1.50676e-11	-0.170295	0.534538	3.68183e-09	1.67177	0.629192	4.02688e-11	0.879528	0.48268
134885413	rs12291647	5.13858e-12	-1.60978	0.898249	1.14659e-10	-1.95622	0.787977	4.33146e-12	-1.70319	0.835731
134885475	rs12278408	1.50676e-11	-0.170295	0.534538	3.68183e-09	1.67177	0.629192	4.02688e-11	0.879528	0.48268
134885774	rs149497052	2.62209e-12	-2.27905e-10	-1.38433	1.01159e-10	-2.27905e-10	-1.29351	2.68134e-12	-2.27905e-10	-1.34705
134885901	rs11224182	1.4379e-11	0.075763	0.241704	1.58406e-09	1.12853	0.329013	2.22335e-11	0.580634	0.187597
134885952	rs61908515	1.3611e-12	-2.04001	-3.05587e-10	4.82203e-11	-2.03442	-3.05587e-10	1.48758e-12	-1.93622	-3.05587e-10
134885964	rs11828026	1.65215e-11	1.89308	-1.43672	3.63345e-09	3.70399	-1.41626	7.26751e-11	3.38933	-1.4367
134886525	rs56141165	1.33049e-11	1.67644	-1.43661	2.75492e-09	3.44157	-1.43064	5.6318e-11	3.13428	-1.43664
134886687	rs2219784	1.53184e-11	1.81829	-1.43754	3.03193e-09	3.52854	-1.42179	6.87467e-11	3.3346	-1.43753
134887028	rs1382495	1.65238e-11	1.89308	-1.43658	3.63583e-09	3.70399	-1.4156	7.26855e-11	3.38933	-1.43656
134887096	rs73597127	1.58247e-11	1.85055	-1.43728	3.44033e-09	3.65258	-1.41946	6.90924e-11	3.33935	-1.43727
134887468	rs11224184	8.4934e-12	1.16438	-1.37339	1.92249e-10	0.78106	-1.43247	2.64397e-11	2.28608	-1.34458
134887590	rs11828793	1.69141e-11	1.91656	-1.43672	3.73801e-09	3.73237	-1.41626	7.47078e-11	3.41691	-1.4367
134887915	rs11224185	1.22011e-12	-0.871909	-1.27746	3.38183e-11	-0.996583	-1.39262	2.53489e-12	-0.126652	-1.27656
134887929	rs75119999	3.67837e-11	2.07822	-0.821469	9.18792e-10	1.98403	-1.07117	2.7636e-11	1.836	-0.850243
134888298	rs12283912	1.43492e-12	-1.9872	-3.05587e-10	4.78674e-11	-2.04177	-3.05587e-10	1.34003e-12	-2.04067	-3.05587e-10
134888449	rs12574029	5.84609e-12	-1.55704	0.974505	1.23347e-10	-1.99194	0.89674	4.06047e-12	-1.84968	0.917611
134888574	rs1904226	1.69119e-11	1.91656	-1.43685	3.73559e-09	3.73237	-1.41691	7.46979e-11	3.41691	-1.43683
134888811	rs725880	3.32948e-11	2.59386	-1.43676	5.60518e-09	4.13771	-1.41647	9.20605e-11	3.62582	-1.43674
134888862	rs725879	1.69141e-11	1.91656	-1.43672	3.73801e-09	3.73237	-1.41626	7.47078e-11	3.41691	-1.4367
134889076	rs10894943	4.96188e-12	-1.64477	0.898249	1.12933e-10	-1.97139	0.787977	4.19969e-12	-1.73409	0.835731
134889099	rs2016039	1.69141e-11	1.91656	-1.43672	3.73801e-09	3.73237	-1.41626	7.47078e-11	3.41691	-1.4367
134889130	rs725877	1.92136e-11	2.04084	-1.43353	3.90683e-09	3.79525	-1.43497	8.97003e-11	3.59668	-1.43357
134889373	rs76080454	2.74654e-12	-2.27905e-10	-1.33796	1.1711e-10	-2.27905e-10	-1.14709	2.68668e-12	-2.27905e-10	-1.34506
134889485	rs55969429	3.15018e-11	2.43363	-1.33189	1.21481e-09	2.58643	-1.39429	1.52378e-10	4.02675	-1.33375
134890077	rs7926411	1.6919e-11	1.91656	-1.43643	3.74296e-09	3.73237	-1.41494	7.47298e-11	3.41691	-1.4364
134890082	rs7941197	1.65263e-11	1.89308	-1.43643	3.63826e-09	3.70399	-1.41494	7.26965e-11	3.38933	-1.4364
134890143	rs61471147	1.65215e-11	1.89308	-1.43672	3.63345e-09	3.70399	-1.41626	7.26751e-11	3.38933	-1.4367
134890511	rs77270770	1.35886e-12	-2.04166	-3.05587e-10	4.8223e-11	-2.03437	-3.05587e-10	1.54746e-12	-1.89676	-3.05587e-10
134890642	rs3916078	9.6861e-11	0.211466	2.01351	1.7038e-08	2.39362	1.43938	1.23018e-10	0.537656	1.94131
134890879	rs73597134	3.40622e-11	2.61677	-1.43689	5.75173e-09	4.16416	-1.41711	9.44103e-11	3.65115	-1.43687
134890928	rs73597136	1.64071e-11	1.88613	-1.43672	3.30738e-09	3.60997	-1.41626	7.45352e-11	3.4146	-1.4367
134891059	rs117439383	2.81149e-12	-2.27905e-10	-1.31459	9.8892e-11	-2.27905e-10	-1.31618	2.81571e-12	-2.27905e-10	-1.29815
134891347	rs1478742	2.15344e-10	4.32699	-1.30305	1.13259e-08	4.79718	-1.37254	1.54667e-09	6.31835	-1.30786
134891410	rs1478741	1.65215e-11	1.89308	-1.43672	3.63345e-09	3.70399	-1.41626	7.26751e-11	3.38933	-1.4367
134891668	rs7933543	1.49602e-12	-1.9455	-3.05587e-10	6.24379e-11	-1.77603	-3.05587e-10	2.05494e-12	-1.61312	-3.05587e-10
134891846	rs7948888	1.65238e-11	1.89308	-1.43658	3.63583e-09	3.70399	-1.4156	7.26855e-11	3.38933	-1.43656
134892698	rs7101375	1.61807e-11	1.87179	-1.43627	3.54823e-09	3.67826	-1.41426	7.09118e-11	3.36431	-1.43624
134892704	rs10894944	1.38703e-12	-0.652676	-1.36846	2.92814e-11	-1.10117	-1.43208	1.90907e-12	-0.317609	-1.36914
134893106	rs10894945	5.37004e-12	-1.54388	0.876411	1.18504e-10	-1.90697	0.771719	4.56207e-12	-1.65804	0.842455
134893118	rs12277107	1.46699e-12	-1.96509	-3.05587e-10	4.79252e-11	-2.04056	-3.05587e-10	1.3465e-12	-2.03586	-3.05587e-10
134893175	rs147988749	9.97536e-12	-2.27905e-10	-0.0481863	3.58914e-10	-2.27905e-10	-0.0271192	9.45678e-12	-2.27905e-10	-0.0866351
134893619	rs56131964	1.7923e-11	1.97388	-1.4361	3.68402e-09	3.71513	-1.41357	8.27012e-11	3.51794	-1.43607
134893765	rs7120263	1.72851e-11	1.93797	-1.43643	3.84099e-09	3.75822	-1.41494	7.6632e-11	3.44205	-1.4364
134893871	rs113719850	1.3956e-12	-2.01498	-3.05587e-10	8.66357e-11	-1.44849	-3.05587e-10	2.05764e-12	-1.61181	-3.05587e-10
134893915	rs7120419	1.76602e-11	1.95944	-1.43643	3.94179e-09	3.78412	-1.41494	7.85869e-11	3.46724	-1.4364
134894229	rs6590785	1.76575e-11	1.95944	-1.43658	3.93916e-09	3.78412	-1.4156	7.8575e-11	3.46724	-1.43656
134894557	rs10894946	5.79704e-12	-1.51839	0.927435	1.21786e-10	-1.91383	0.805892	4.78366e-12	-1.6563	0.888142
134894635	rs79297336	6.42705e-12	-2.27905e-10	-0.487788	2.09835e-10	-2.27905e-10	-0.563881	5.98386e-12	-2.27905e-10	-0.544301
134894643	rs7124203	1.76527e-11	1.95944	-1.43685	3.93402e-09	3.78412	-1.41691	7.85534e-11	3.46724	-1.43683
134894936	rs11224188	1.43173e-12	-1.98942	-3.05587e-10	4.78721e-11	-2.04167	-3.05587e-10	1.33963e-12	-2.04098	-3.05587e-10
134895062	rs2363069	1.8401e-11	2.00168	-1.43758	6.53545e-09	4.29714	-1.42234	8.48368e-11	3.54494	-1.43758
134895823	rs11224189	1.28312e-12	-0.830156	-1.26885	3.5343e-11	-0.957098	-1.388	2.69688e-12	-0.0733335	-1.26794
134895850	rs2363070	1.76387e-11	1.95944	-1.43764	3.90417e-09	3.78412	-1.42453	7.84895e-11	3.46724	-1.43764
134896148	rs11224190	1.01709e-11	1.25848	-1.28725	2.17309e-10	0.869397	-1.39828	3.25433e-11	2.3953	-1.2461
134896538	rs7925371	1.69004e-11	1.91656	-1.43753	3.6995e-09	3.73237	-1.42662	7.46453e-11	3.41691	-1.43753
134896582	rs75111583	1.51122e-11	0.367196	-3.05587e-10	1.6694e-10	-0.79257	-3.05587e-10	4.53058e-12	-0.822518	-3.05587e-10
134896633	rs2363071	1.80643e-11	1.98311	-1.43747	4.00704e-09	3.81268	-1.42708	8.07129e-11	3.49502	-1.43748
134897304	rs718239	1.7649e-11	1.95944	-1.43706	3.88579e-09	3.78412	-1.42925	7.8534e-11	3.46724	-1.43708
134897468	rs1871267	5.36881e-12	-1.48877	0.82107	1.18316e-10	-1.80782	0.670981	4.51703e-12	-1.60172	0.776206
134897974	rs12575415	5.48238e-12	-1.4783	0.831534	1.09691e-10	-1.89363	0.681093	4.47338e-12	-1.62179	0.786566
134898011	rs12575417	7.67192e-12	-0.408038	0.0973007	1.59838e-09	1.32684	0.139706	2.04663e-11	0.62857	0.0568438
134898600	rs139002360	1.60953e-12	-1.87236	-3.05587e-10	1.18011e-10	-1.13942	-3.05587e-10	2.07783e-12	-1.60204	-3.05587e-10
134898848	rs7111462	1.87e-11	2.00469	-1.42447	4.06952e-09	3.8387	-1.43763	8.36661e-11	3.52032	-1.42686
134899045	rs7111710	1.66059e-11	1.88208	-1.42063	4.23725e-09	3.87898	-1.43751	7.95913e-11	3.46689	-1.42335
134899363	rs61908517	1.46872e-12	-1.96391	-3.05587e-10	4.78949e-11	-2.04119	-3.05587e-10	1.33898e-12	-2.04146	-3.05587e-10
134899436	rs12575275	3.6095e-12	-2.27905e-10	-1.06474	1.21606e-10	-2.27905e-10	-1.10942	3.38004e-12	-2.27905e-10	-1.11548
134899527	rs112598306	2.83668e-11	2.40118	-1.40427	5.01796e-09	4.04427	-1.43369	8.66321e-11	3.53409	-1.40578
134899576	rs12576349	5.24062e-12	-1.48949	0.797626	1.05488e-10	-1.89934	0.64774	4.33889e-12	-1.63144	0.765696
134899605	rs7944401	1.60462e-11	1.84257	-1.4154	3.34896e-09	3.64293	-1.43673	6.97414e-11	3.32997	-1.41854
134899708	rs12278739	1.4328e-12	-1.98868	-3.05587e-10	4.78908e-11	-2.04128	-3.05587e-10	1.33964e-12	-2.04096	-3.05587e-10
134899721	rs7944422	2.49983e-11	2.28915	-1.41865	4.72142e-09	3.98706	-1.4374	1.11867e-10	3.80653	-1.42259
134900314	rs1382500	2.33486e-12	-1.98162	0.481272	1.35583e-10	-1.47969	0.479068	2.89574e-12	-1.82586	0.555732
134900469	rs11224191	1.12346e-09	3.41459	1.26128	5.05483e-08	4.02732	0.89316	3.26499e-09	4.549	1.20864
134900860	rs1478754	5.78824e-12	-1.36128	0.768802	1.03673e-10	-1.99304	0.724072	3.56736e-12	-1.8453	0.783755
134901048	rs10894947	1.00985e-11	-1.39253	1.35661	1.688e-10	-1.43586	0.654373	1.29555e-11	-1.08277	1.31093
134901664	rs11224192	8.3495e-12	1.17171	-1.39781	1.72985e-10	0.678141	-1.43514	2.48898e-11	2.25406	-1.37297
134902536	rs1478753	1.14519e-09	2.82233	1.87269	6.85133e-08	3.95214	1.27244	7.43219e-09	4.7808	1.79941
134902797	rs61908518	1.46872e-12	-1.96391	-3.05587e-10	4.78949e-11	-2.04119	-3.05587e-10	1.33898e-12	-2.04146	-3.05587e-10
134903050	rs10750589	1.08535e-11	-1.4088	1.44499	1.7939e-10	-1.45158	0.730936	1.38652e-11	-1.10257	1.39859
134903460	rs12575381	3.88094e-13	-1.87536	-1.41945	1.58951e-11	-1.7108	-1.4334	4.48246e-13	-1.70701	-1.42877
134903583	rs12575376	1.93436e-12	-0.334877	-1.35365	5.42594e-11	-0.534625	-1.3818	1.58083e-12	-0.504374	-1.37104
134903634	rs12575383	8.24669e-12	-2.27905e-10	-0.238492	2.95304e-10	-2.27905e-10	-0.222197	8.97172e-12	-2.27905e-10	-0.13929
134903758	rs79614789	1.10454e-11	0.0537075	-3.05587e-10	1.5791e-10	-0.848175	-3.05587e-10	3.62806e-12	-1.04467	-3.05587e-10
134903770	rs1478752	4.62577e-12	-1.52351	0.706848	1.01498e-10	-1.91635	0.626192	3.88093e-12	-1.66069	0.683401
134903923	rs186232335	3.12429e-12	-2.27905e-10	-1.2091	1.16512e-10	-2.27905e-10	-1.15221	3.23033e-12	-2.27905e-10	-1.16078
134904302	rs10894948	3.84645e-13	-1.88443	-1.41931	1.57156e-11	-1.72364	-1.43191	4.42443e-13	-1.71993	-1.42889
134904692	rs79848929	4.15375e-13	-1.82232	-1.40456	1.35429e-11	-1.87215	-1.43219	4.56428e-13	-1.70599	-1.4117
134905534	rs67859035	3.87694e-13	-1.87558	-1.42026	1.61131e-11	-1.69813	-1.43244	4.29511e-13	-1.74894	-1.42954
134905665	rs1351189	1.10044e-11	-1.4088	1.4588	1.81552e-10	-1.45158	0.742916	1.40564e-11	-1.10257	1.41228
134905781	rs1351188	3.21291e-12	-1.49187	0.310744	8.67919e-11	-1.55579	0.109098	3.30619e-12	-1.33543	0.197858
134906095	rs117063597	1.998e-12	-0.301335	-1.35482	5.62133e-11	-0.503097	-1.37795	1.63249e-12	-0.472532	-1.37073
134906260	rs73048542	7.07257e-12	-0.39208	-3.05587e-10	3.92509e-10	0.0623568	-3.05587e-10	2.47905e-11	0.877095	-3.05587e-10
134906282	rs11224193	4.62599e-12	-1.56734	0.750724	1.02065e-10	-1.93743	0.652832	3.89106e-12	-1.69814	0.723453
134906378	rs11224194	1.45744e-11	-0.648868	0.979828	3.95091e-10	-0.402672	0.471585	4.05838e-11	0.318859	1.05114
134906463	rs12576323	2.07795e-12	-0.242917	-1.37401	5.80593e-11	-0.44814	-1.4006	1.68895e-12	-0.417037	-1.39222
134906510	rs1824831	1.4393e-12	-1.98414	-3.05587e-10	4.78736e-11	-2.04164	-3.05587e-10	1.33901e-12	-2.04144	-3.05587e-10
134906858	rs79757976	2.13182e-12	-0.217319	-1.37401	5.94754e-11	-0.424042	-1.4006	1.73055e-12	-0.392706	-1.39222
134907140	rs10791408	3.25722e-12	-1.52062	0.353189	8.7922e-11	-1.58279	0.149035	3.33417e-12	-1.36806	0.238918
134907644	rs60303858	3.88161e-13	-1.87005	-1.42459	1.55422e-11	-1.73402	-1.43262	4.50255e-13	-1.69986	-1.43145
134907652	rs2100956	2.01938e-11	0.657072	-3.05587e-10	2.13447e-10	-0.546815	-3.05587e-10	5.18492e-11	1.61497	-3.05587e-10
134907724	rs1993900	1.44121e-12	-1.98282	-3.05587e-10	4.791e-11	-2.04088	-3.05587e-10	1.36674e-12	-2.02094	-3.05587e-10
134907848	rs58068871	2.89857e-12	0.0863222	-1.37041	7.94338e-11	-0.137437	-1.39784	2.31809e-12	-0.103452	-1.38917
134907931	rs61908523	1.45212e-12	-1.97528	-3.05587e-10	4.78653e-11	-2.04181	-3.05587e-10	1.33849e-12	-2.04182	-3.05587e-10
134908295	rs78310575	1.89584e-12	-0.354993	-1.35365	5.35012e-11	-0.553524	-1.37697	1.55002e-12	-0.523462	-1.37164
134908639	rs10894949	4.09016e-13	-1.83672	-1.40559	1.33674e-11	-1.88478	-1.4326	4.47936e-13	-1.72386	-1.41262
134908823	rs737574	1.34033e-11	-1.41083	1.65803	2.06709e-10	-1.49511	0.916218	1.6854e-11	-1.11871	1.60993
134909012	rs878675	1.47676e-12	-1.95845	-3.05587e-10	4.79226e-11	-2.04062	-3.05587e-10	1.3396e-12	-2.041	-3.05587e-10
134909180	rs59916146	2.03078e-12	-0.288274	-1.35161	5.70625e-11	-0.490815	-1.37524	1.65435e-12	-0.46013	-1.36983
134909270	rs141774531	1.5321e-12	-1.92167	-3.05587e-10	5.7598e-11	-1.85671	-3.05587e-10	1.34163e-12	-2.03948	-3.05587e-10
134909393	rs734808	3.35198e-11	2.59484	-1.43101	6.52836e-09	4.31017	-1.43646	1.25941e-10	3.93351	-1.43107
134909649	rs57715698	4.00573e-13	-1.87536	-1.3878	1.62567e-11	-1.7108	-1.4109	4.59153e-13	-1.70701	-1.40473
134909667	rs4022295	1.57072e-12	-0.69746	-1.19931	3.09701e-11	-1.12097	-1.35621	2.1285e-12	-0.372662	-1.20529
134912652	rs60526738	4.10865e-13	-1.85157	-1.38622	1.68254e-11	-1.67758	-1.40973	4.75361e-13	-1.67361	-1.40344
134912668	rs12274506	4.10215e-13	-1.85157	-1.3878	1.68058e-11	-1.67758	-1.4109	4.74748e-13	-1.67361	-1.40473
134912673	rs11224195	3.33778e-12	-1.64301	0.500011	6.97501e-11	-1.97118	0.305894	2.88123e-12	-1.76205	0.4869
134912827	rs10894950	9.56645e-12	-1.47905	1.38901	1.55615e-10	-1.47908	0.616261	1.22941e-11	-1.17717	1.35292
134912835	rs12294853	1.47471e-12	-0.774219	-1.18562	2.86665e-11	-1.2097	-1.34478	2.00179e-12	-0.446503	-1.19282
134912866	rs55791917	8.73571e-12	1.08542	-1.26631	2.03398e-10	0.797022	-1.39206	3.21074e-11	2.36539	-1.22967
134914510	rs56399734	3.4831e-12	-1.62352	0.523134	7.07854e-11	-1.96284	0.312289	2.98652e-12	-1.74569	0.506429
134914590	rs118179243	1.41633e-12	-2.00024	-3.05587e-10	4.95652e-11	-2.00691	-3.05587e-10	1.84205e-12	-1.72249	-3.05587e-10
134915316	rs73048564	9.05363e-12	1.13359	-1.27872	1.93257e-10	0.752173	-1.39835	2.82274e-11	2.2503	-1.24337
134915376	rs7931251	1.15361e-09	2.82741	1.87493	5.62813e-08	3.82846	1.19946	8.50955e-09	4.87532	1.84026
134915403	rs140923399	2.70932e-12	-2.27905e-10	-1.35161	9.33562e-11	-2.27905e-10	-1.37378	2.61774e-12	-2.27905e-10	-1.37106
134916016	rs55971108	4.36219e-13	-1.84476	-1.33315	1.76641e-11	-1.68011	-1.35856	4.75337e-13	-1.72204	-1.35506
134916275	rs11224196	1.11041e-11	1.34248	-1.28347	2.35964e-10	0.954171	-1.40069	3.0984e-11	2.34872	-1.24862
134916463	rs73597189	1.47585e-12	-0.673161	-1.28591	3.8691e-11	-0.941536	-1.31306	1.2435e-12	-0.805598	-1.30984
134916479	rs1463549	1.81792e-11	1.84212	-1.29014	3.74383e-10	1.419	-1.40392	6.31555e-11	3.06825	-1.25602
134916495	rs1463548	1.41723e-11	-1.11841	1.4214	2.27362e-10	-1.13632	0.652664	1.8244e-11	-0.782973	1.35344
134916544	rs1463547	1.98478e-09	3.14589	2.09907	1.04679e-07	4.26746	1.38099	7.87742e-09	4.5923	2.04609
134916733	rs10458998	1.10665e-11	-1.09054	1.14616	1.7528e-10	-1.22317	0.479352	8.54296e-12	-1.2326	1.04434
134917168	rs10894951	3.4808e-12	-1.66081	0.55977	9.20371e-11	-1.66911	0.281103	4.13023e-12	-1.36591	0.450873
134917197	rs73048569	9.75152e-12	1.22006	-1.29094	2.42552e-10	0.985319	-1.40431	3.9653e-11	2.60371	-1.25691
134917797	rs11224199	1.4437e-12	-1.98109	-3.05587e-10	4.80142e-11	-2.03871	-3.05587e-10	1.33849e-12	-2.04183	-3.05587e-10
134918178	rs59247183	2.99461e-12	-1.72159	0.470097	6.47578e-11	-2.00176	0.262208	2.61083e-12	-1.82717	0.453469
134918371	rs12576965	5.32221e-12	0.630771	-1.30719	1.07022e-10	0.0991286	-1.3363	2.10002e-12	-0.260848	-1.33057
134919300	rs10894952	2.93178e-12	-1.46052	0.187825	7.60964e-11	-1.53591	-0.0422932	2.54806e-12	-1.49691	0.0988709
134919439	rs10894953	3.12789e-12	-1.3859	0.177959	8.02001e-11	-1.47424	-0.0514335	2.72496e-12	-1.42019	0.0892786
134919742	rs74721805	2.01851e-11	2.07192	-1.41528	2.51029e-09	3.35466	-1.4367	5.95476e-11	3.17183	-1.41842
134920023	rs75901483	4.22657e-12	0.420781	-1.3277	8.54088e-11	-0.118058	-1.3447	1.61504e-12	-0.508652	-1.34535
134920190	rs11224200	3.89276e-13	-1.9101	-1.38167	1.26936e-11	-1.94798	-1.42112	4.1689e-13	-1.8172	-1.3911
134920261	rs142188491	1.58143e-12	-1.88997	-3.05587e-10	5.46672e-11	-1.90894	-3.05587e-10	1.79381e-12	-1.74903	-3.05587e-10
134920353	rs58555076	1.08482e-11	-1.29836	1.33406	1.77355e-10	-1.32473	0.59268	1.45591e-11	-0.970621	1.31547
134920370	rs570030078	7.62153e-12	-0.317327	-3.05587e-10	3.29846e-10	-0.111577	-3.05587e-10	4.8806e-12	-0.748098	-3.05587e-10
134920502	rs57053785	1.11461e-11	1.50002	-1.43724	1.69038e-09	2.95041	-1.4279	4.45064e-11	2.89982	-1.43756
134920860	rs10894954	2.96539e-12	-1.71716	0.455861	6.49781e-11	-2.00018	0.264027	2.59279e-12	-1.82353	0.442901
134921112	rs12421887	4.05863e-12	0.400976	-1.34843	8.37003e-11	-0.106002	-1.37696	1.67579e-12	-0.447486	-1.3696
134921483	rs11224201	2.87457e-12	-1.47036	0.177959	7.4715e-11	-1.54509	-0.0514335	2.4998e-12	-1.50644	0.0892786
134921963	rs79482372	2.96539e-12	-1.71716	0.455861	6.49781e-11	-2.00018	0.264027	2.59279e-12	-1.82353	0.442901
134922121	rs74339661	1.0639e-11	1.41158	-1.39536	1.73172e-09	2.94909	-1.40242	4.78111e-11	2.94184	-1.40795
134922745	rs10894955	4.15349e-13	-1.92762	-1.29932	1.31908e-11	-1.96267	-1.36802	4.39862e-13	-1.84027	-1.31439
134922764	rs75977720	3.0068e-12	0.122416	-1.36985	6.47778e-11	-0.353051	-1.38619	1.32118e-12	-0.670909	-1.38393
134922825	rs7119608	2.82201e-12	-1.72159	0.410732	5.96993e-11	-2.00176	0.180874	2.44344e-12	-1.82717	0.387208
134922844	rs11224202	1.4656e-12	-1.96604	-3.05587e-10	4.78995e-11	-2.0411	-3.05587e-10	1.33954e-12	-2.04104	-3.05587e-10
134922913	rs73597196	1.00697e-11	1.39887	-1.43764	1.54004e-09	2.85374	-1.42438	4.72178e-11	2.95883	-1.43743
134922936	rs7120030	7.44e-12	-1.32696	0.985531	1.29375e-10	-1.33041	0.282922	9.83687e-12	-1.01398	0.966754
134923009	rs11224203	1.458e-12	-1.97124	-3.05587e-10	4.79288e-11	-2.04049	-3.05587e-10	1.33894e-12	-2.04149	-3.05587e-10
134923046	rs11224204	1.45431e-12	-1.97377	-3.05587e-10	4.79468e-11	-2.04011	-3.05587e-10	1.33874e-12	-2.04164	-3.05587e-10
134923119	rs10894956	2.16274e-12	-1.61951	0.0425831	5.84517e-11	-1.65243	-0.189568	2.29209e-12	-1.46042	-0.0434886
134923456	rs148870635	2.57637e-12	-2.27905e-10	-1.40192	9.81638e-11	-2.27905e-10	-1.32357	2.61915e-12	-2.27905e-10	-1.37052
134923612	rs11224205	1.1283e-11	1.30273	-1.22774	2.63883e-10	1.03652	-1.37122	2.43872e-11	2.04807	-1.18738
134923760	rs11224206	9.3492e-12	1.17793	-1.29094	2.37533e-10	0.964412	-1.40431	3.4616e-11	2.46786	-1.25691
134923846	rs11224208	1.48868e-12	-1.95042	-3.05587e-10	4.78699e-11	-2.04172	-3.05587e-10	1.33877e-12	-2.04161	-3.05587e-10
134923872	rs73048582	8.67076e-12	1.09566	-1.284	2.20121e-10	0.88493	-1.40096	3.16438e-11	2.37039	-1.24922
134923938	rs11224209	1.458e-12	-1.97124	-3.05587e-10	4.79288e-11	-2.04049	-3.05587e-10	1.33894e-12	-2.04149	-3.05587e-10
134924007	rs138524289	2.69347e-12	-2.27905e-10	-1.35747	9.28869e-11	-2.27905e-10	-1.37882	2.6043e-12	-2.27905e-10	-1.3762
134924047	rs117189311	3.43193e-12	-2.27905e-10	-1.11518	1.11318e-10	-2.27905e-10	-1.19781	3.35713e-12	-2.27905e-10	-1.12228
134924341	rs111895878	2.15164e-12	-1.58208	-3.05587e-10	4.7866e-11	-2.0418	-3.05587e-10	1.84587e-12	-1.72041	-3.05587e-10
134924528	rs138910565	1.81078e-12	-1.75455	-3.05587e-10	5.51593e-11	-1.89998	-3.05587e-10	1.80664e-12	-1.7419	-3.05587e-10
134924542	rs1564253	7.22139e-12	-1.32334	0.952084	1.20196e-10	-1.365	0.243922	9.4139e-12	-1.02792	0.936743
134924887	rs73597199	1.21097e-11	1.58335	-1.43764	1.64233e-09	2.91755	-1.42388	4.31476e-11	2.86882	-1.43756
134925075	rs12274206	1.42262e-12	-1.9958	-3.05587e-10	4.78708e-11	-2.0417	-3.05587e-10	1.33887e-12	-2.04154	-3.05587e-10
134925231	rs80184168	1.98925e-12	-0.286012	-1.37454	4.88417e-11	-0.62232	-1.3993	1.67567e-12	-0.426851	-1.3903
134925429	rs11224211	1.458e-12	-1.97124	-3.05587e-10	4.79288e-11	-2.04049	-3.05587e-10	1.33894e-12	-2.04149	-3.05587e-10
134925451	rs11224212	1.13231e-11	1.31633	-1.23779	2.63989e-10	1.04957	-1.38386	2.49129e-11	2.0631	-1.18108
134925485	rs11224213	1.41945e-12	-1.99803	-3.05587e-10	4.79622e-11	-2.03979	-3.05587e-10	1.33951e-12	-2.04106	-3.05587e-10
134925487	rs11224214	8.93508e-12	1.06297	-1.22129	2.15175e-10	0.836436	-1.37519	3.04366e-11	2.24977	-1.16749
134925499	rs11224215	1.41674e-12	-1.99995	-3.05587e-10	4.79432e-11	-2.04019	-3.05587e-10	1.3392e-12	-2.0413	-3.05587e-10
134925709	rs149923484	1.81002e-12	-1.75496	-3.05587e-10	5.85615e-11	-1.84013	-3.05587e-10	2.00215e-12	-1.63915	-3.05587e-10
134926021	rs73032108	9.4313e-12	1.17793	-1.2822	2.38541e-10	0.964412	-1.40007	3.49531e-11	2.46786	-1.24722
134926059	rs73032109	1.42224e-12	-1.99607	-3.05587e-10	4.79832e-11	-2.03935	-3.05587e-10	1.33989e-12	-2.04078	-3.05587e-10
134926427	rs11224216	2.90657e-12	-1.72892	0.447586	6.42038e-11	-2.00432	0.256182	2.54686e-12	-1.83316	0.434654
134926509	rs11224217	2.95646e-12	-1.72017	0.455861	6.49082e-11	-2.00126	0.264027	2.58638e-12	-1.82601	0.442901
134926754	rs6590788	3.59387e-11	0.0641105	1.1694	6.4565e-10	-0.00557533	0.56563	2.19407e-11	-0.405993	1.16097
134926811	rs7106317	2.9321e-12	-1.72017	0.447586	6.4401e-11	-2.00126	0.256182	2.56514e-12	-1.82601	0.434654
134926834	rs7106433	2.9068e-12	-1.73711	0.455861	6.45284e-11	-2.00712	0.264027	2.55085e-12	-1.83984	0.442901
134926954	rs35931632	1.0894e-11	0.0399073	-3.05587e-10	1.0936e-10	-1.21556	-3.05587e-10	1.45324e-11	0.343015	-3.05587e-10
134927072	rs79623752	4.14351e-12	-0.92676	-3.05587e-10	1.32759e-10	-1.02167	-3.05587e-10	4.1804e-12	-0.90296	-3.05587e-10
134927095	rs7122863	9.80927e-12	-1.26709	1.20211	1.53349e-10	-1.32311	0.445625	1.17625e-11	-1.04395	1.17549
134927104	rs7106629	2.75331e-12	-1.79136	0.455861	6.41846e-11	-2.01247	0.264027	2.49363e-12	-1.86253	0.442901
134927141	rs73032118	9.15913e-12	-0.133554	-3.05587e-10	5.24955e-10	0.35311	-3.05587e-10	3.48564e-11	1.21787	-3.05587e-10
134927174	rs7106727	2.94352e-12	-1.72456	0.455861	6.48078e-11	-2.0028	0.264027	2.57711e-12	-1.8296	0.442901
134927447	rs12418692	2.59897e-12	-1.59974	0.206557	6.71109e-11	-1.64771	-0.0561505	2.67092e-12	-1.46157	0.110632
134927578	rs56666382	3.01657e-12	-1.72456	0.480378	6.63003e-11	-2.0028	0.286795	2.67069e-12	-1.8296	0.478568
134927777	rs58203348	2.97049e-12	-1.72456	0.464985	6.53708e-11	-2.0028	0.272676	2.60065e-12	-1.8296	0.451993
134928223	rs7933507	2.99529e-12	-1.72456	0.473297	6.5888e-11	-2.0028	0.280557	2.62228e-12	-1.8296	0.460276
134928300	rs34640909	1.37521e-12	-2.0297	-3.05587e-10	4.81648e-11	-2.03557	-3.05587e-10	1.42548e-12	-1.97886	-3.05587e-10
134928308	rs7933616	2.55297e-12	-1.48012	0.0690738	6.49812e-11	-1.55418	-0.181922	2.21399e-12	-1.51588	-0.0226912
134928459	rs4623918	1.70125e-12	-0.508486	-1.30845	4.27429e-11	-0.821597	-1.3334	1.43765e-12	-0.639907	-1.33045
134928595	rs141782216	3.14097e-12	-2.27905e-10	-1.20377	1.42457e-10	-2.27905e-10	-0.951162	3.14773e-12	-2.27905e-10	-1.18669
134928602	rs4508216	1.17944e-11	-0.356977	0.476295	1.3907e-10	-1.16675	0.191525	7.94265e-12	-0.639894	0.378774
134928683	rs146014402	5.98334e-13	-1.50411	-1.3578	1.28449e-11	-2.01523	-1.34203	4.05333e-13	-1.86608	-1.37033
134928767	rs4533050	2.64482e-12	-2.27905e-10	-1.3757	9.34708e-11	-2.27905e-10	-1.37255	2.63743e-12	-2.27905e-10	-1.36356
134928857	rs55956410	1.45431e-12	-1.97377	-3.05587e-10	4.79468e-11	-2.04011	-3.05587e-10	1.33874e-12	-2.04164	-3.05587e-10
134929110	rs117816456	3.2157e-12	-1.18026	-3.05587e-10	6.23925e-11	-1.77676	-3.05587e-10	2.91414e-12	-1.26379	-3.05587e-10
134929444	rs7123524	9.71492e-13	-1.00235	-1.37487	9.78778e-11	0.00681727	-1.3333	3.42657e-12	0.271603	-1.37341
134929715	rs12286529	1.41749e-12	-2.02698	0.0275681	4.10164e-11	-2.00484	-0.191391	1.44001e-12	-1.96523	-0.00348602
134929753	rs61907165	1.44716e-12	-1.9787	-3.05587e-10	4.79895e-11	-2.03922	-3.05587e-10	1.33851e-12	-2.04181	-3.05587e-10
134929784	rs12273395	1.41663e-12	-2.02759	0.0275681	4.03201e-11	-2.02196	-0.191391	1.43315e-12	-1.97001	-0.00348602
134929931	rs4528347	6.39229e-10	2.5626	1.54936	3.97709e-08	3.65389	1.0268	4.9268e-09	4.53687	1.63221
134930200	rs12281950	1.40442e-12	-2.02808	0.0193995	4.02073e-11	-2.01723	-0.198924	1.41564e-12	-1.97422	-0.0115675
134930591	rs73032123	2.58394e-12	-1.39899	-3.05587e-10	1.01146e-10	-1.29364	-3.05587e-10	3.77714e-12	-1.0044	-3.05587e-10
134930627	rs79789615	1.39736e-12	-2.01372	-3.05587e-10	5.80792e-11	-1.84839	-3.05587e-10	2.03926e-12	-1.62078	-3.05587e-10
134930665	rs118109280	1.51239e-12	-1.93462	-3.05587e-10	5.53466e-11	-1.89659	-3.05587e-10	1.40712e-12	-1.99183	-3.05587e-10
134930689	rs4540845	1.38546e-12	-2.03427	0.0119926	3.95922e-11	-2.02582	-0.205753	1.3846e-12	-1.98906	-0.0188951
134930854	rs143816288	1.01411e-11	-0.0317058	-3.05587e-10	5.7038e-10	0.4361	-3.05587e-10	2.53821e-11	0.900679	-3.05587e-10
134931635	rs12290238	1.41865e-12	-2.04107	0.0424763	4.0255e-11	-2.03733	-0.177639	1.39346e-12	-2.01284	0.0112638
134931766	rs11224218	8.63251e-12	1.14704	-1.33981	2.25897e-10	0.934568	-1.42469	3.16413e-11	2.43129	-1.31019
134932481	rs73032131	9.3518e-12	1.22893	-1.34167	2.40196e-10	0.996614	-1.42536	3.79148e-11	2.61429	-1.31231
134932565	rs7929069	1.47433e-12	-2.04168	0.0815772	4.15776e-11	-2.0411	-0.141543	1.42666e-12	-2.02798	0.0499529
134932667	rs7946786	5.62417e-10	2.58703	1.39691	3.6941e-08	3.68106	0.925815	4.34933e-09	4.56607	1.47834
134932695	rs148419290	5.19467e-11	-2.27905e-10	1.60191	2.76735e-09	-2.27905e-10	2.01544	6.48088e-11	-2.27905e-10	1.83807
134932745	rs7931837	1.71192e-12	-2.04041	0.229722	4.90424e-11	-2.04064	0.023119	1.6605e-12	-2.0196	0.193351
134932767	rs12278994	1.50065e-12	-1.94241	-3.05587e-10	4.79312e-11	-2.04044	-3.05587e-10	1.35718e-12	-2.02796	-3.05587e-10
134932949	rs28612838	1.50065e-12	-1.94241	-3.05587e-10	4.79312e-11	-2.04044	-3.05587e-10	1.35718e-12	-2.02796	-3.05587e-10
134933037	rs28397060	1.49033e-12	-1.9493	-3.05587e-10	4.78648e-11	-2.04182	-3.05587e-10	1.34383e-12	-2.03784	-3.05587e-10
134933513	rs10894957	1.15952e-11	0.00638863	0.095896	2.10178e-10	-0.175475	-0.386773	1.87695e-11	0.451966	0.146902
134933961	rs55916845	1.41331e-12	-2.00237	-3.05587e-10	5.97415e-11	-1.82018	-3.05587e-10	2.12499e-12	-1.5796	-3.05587e-10
134933972	rs10894958	3.09021e-12	-1.83597	0.615911	7.5464e-11	-2.03409	0.447538	2.75545e-12	-1.91854	0.598751
134934013	rs61907166	1.49033e-12	-1.9493	-3.05587e-10	4.78648e-11	-2.04182	-3.05587e-10	1.34383e-12	-2.03784	-3.05587e-10
134934063	rs12294124	1.44432e-12	-2.04014	0.0594735	4.19454e-11	-2.03789	-0.13594	1.42272e-12	-2.00582	0.0250201
134934181	rs61907167	1.67282e-12	-2.0392	0.205406	4.82789e-11	-2.03357	0.000365334	1.64624e-12	-2.00418	0.169303
134934255	rs78046179	5.26541e-12	-1.60209	0.914945	9.96103e-11	-2.03283	0.723891	3.56578e-12	-1.92861	0.866625
134934488	rs4564354	1.49104e-12	-1.94883	-3.05587e-10	4.79402e-11	-2.04025	-3.05587e-10	1.34164e-12	-2.03947	-3.05587e-10
134934517	rs143698923	3.03517e-12	-1.81833	0.580292	7.32039e-11	-2.03037	0.413417	2.69622e-12	-1.9048	0.563282
134934550	rs11826792	7.75513e-12	1.13769	-1.43764	1.0259e-09	2.44633	-1.42321	3.38556e-11	2.62623	-1.4375
134934619	rs141823434	8.47194e-12	-0.211544	-3.05587e-10	1.39562e-10	-0.971694	-3.05587e-10	4.38864e-12	-0.854347	-3.05587e-10
134934677	rs4639956	1.6739e-12	-2.03855	0.205406	4.83328e-11	-2.03246	0.000365334	1.6501e-12	-2.00184	0.169303
134934715	rs141759417	3.74444e-13	-1.97874	-1.35187	1.28504e-11	-2.00397	-1.35286	3.8903e-13	-1.91066	-1.36681
134935024	rs56386976	1.41344e-12	-2.03855	0.0362779	4.12719e-11	-2.03246	-0.157563	1.39602e-12	-2.00184	0.00209401
134935189	rs143942860	3.25864e-12	-1.74956	0.58256	7.28386e-11	-2.0378	0.415845	2.44098e-12	-2.01655	0.575586
134936055	rs61907169	1.4493e-12	-1.97722	-3.05587e-10	4.79756e-11	-2.03951	-3.05587e-10	1.33855e-12	-2.04178	-3.05587e-10
134936185	rs11224224	1.75483e-12	-2.04014	0.254209	5.03175e-11	-2.03789	0.0460445	1.72482e-12	-2.00582	0.217571
134936379	rs11224225	9.78707e-12	1.33962	-1.40686	2.79292e-10	1.15867	-1.43661	3.60679e-11	2.63566	-1.38362
134936509	rs12293304	1.74356e-12	-2.03866	0.246291	5.05552e-11	-2.02577	0.0386304	1.7261e-12	-1.99724	0.209739
134936853	rs7126697	8.85161e-10	2.7781	1.65937	5.28263e-08	3.92882	1.03575	6.34098e-09	4.77051	1.65091
134936894	rs7126927	1.72876e-12	-2.03929	0.238391	5.01094e-11	-2.02723	0.0312342	1.70847e-12	-1.99969	0.201926
134937633	rs11224226	7.48752e-11	3.10431	-1.13679	9.68964e-09	4.51899	-1.25039	1.34005e-09	5.99466	-1.12757
134937654	rs77522482	1.70013e-12	-0.499198	-1.3184	4.28181e-11	-0.813309	-1.33993	1.44311e-12	-0.631025	-1.33554
134937726	rs4427581	1.83306e-12	-2.03978	0.297457	4.85994e-11	-2.03004	0.00345225	1.77142e-12	-1.99844	0.236855
134937737	rs73599127	9.17647e-12	1.26311	-1.39477	1.37611e-09	2.69154	-1.37472	4.14962e-11	2.79488	-1.40265
134937738	rs75495281	1.4019e-12	-2.01048	-3.05587e-10	4.80794e-11	-2.03735	-3.05587e-10	1.40464e-12	-1.99358	-3.05587e-10
134937875	rs10894959	1.71384e-12	-2.03929	0.229722	4.97044e-11	-2.02723	0.023119	1.69388e-12	-1.99969	0.193351
134938470	rs4338544	1.66131e-12	-2.03985	0.199156	4.82359e-11	-2.02862	-0.00548175	1.63953e-12	-2.00208	0.163122
134938687	rs4393333	1.58589e-10	2.71801	-3.05587e-10	7.92353e-09	3.06739	-3.05587e-10	1.06691e-10	2.33657	-3.05587e-10
134938820	rs4331122	2.79549e-12	-1.82222	0.501922	6.78537e-11	-2.03124	0.33839	2.48624e-12	-1.90784	0.485246
134938847	rs4293134	8.4006e-10	2.76846	1.61671	5.76096e-08	3.91809	1.13315	6.53287e-09	4.75905	1.69218
134939126	rs12288815	1.73416e-12	-2.04183	0.244044	4.9883e-11	-2.03705	0.0365262	1.68647e-12	-2.01825	0.207517
134939134	rs12281911	1.87576e-12	-2.04182	0.322525	5.05526e-11	-2.04159	0.0544055	1.75436e-12	-2.02944	0.258181
134939136	rs12294971	1.78084e-12	-2.0415	0.270286	5.10208e-11	-2.03907	0.0611026	1.72247e-12	-2.02308	0.233473
134939292	rs73599129	1.24383e-12	-0.860121	-1.26999	1.23977e-10	0.150641	-1.24075	3.11656e-12	0.0795476	-1.27619
134939337	rs12282026	1.71366e-12	-2.0416	0.231924	4.94466e-11	-2.03449	0.0251796	1.67531e-12	-2.0129	0.195529
134939433	rs73032150	5.42506e-11	1.64531	-3.05587e-10	1.14577e-09	1.13363	-3.05587e-10	2.16477e-11	0.741533	-3.05587e-10
134939461	rs12295143	1.72691e-12	-2.04174	0.239771	4.9763e-11	-2.03546	0.032526	1.68507e-12	-2.01485	0.203291
134939568	rs61907171	1.5497e-11	0.392343	-3.05587e-10	1.74638e-10	-0.747485	-3.05587e-10	4.92992e-11	1.56454	-3.05587e-10
134940079	rs11224227	1.32812e-12	-2.03799	-0.0265499	4.34809e-11	-2.04139	-0.0964909	1.31887e-12	-2.02174	-0.0348562
134940252	rs11604294	1.4849e-12	-1.95295	-3.05587e-10	5.26507e-11	-1.94652	-3.05587e-10	1.36719e-12	-2.02061	-3.05587e-10
134940416	rs11224228	1.35296e-12	-2.03799	-0.00801617	4.56136e-11	-2.02429	-0.0657054	1.38414e-12	-1.9948	-0.0134853
134940485	rs74604648	3.85208e-13	-1.97282	-1.32945	1.32009e-11	-1.99935	-1.33056	4.00466e-13	-1.90218	-1.34631
134940959	rs11224229	1.35746e-12	-2.0417	-0.000995668	4.30077e-11	-2.04073	-0.108091	1.34672e-12	-2.01618	-0.0195073
134941330	rs4373942	6.11646e-10	2.70643	1.36142	4.08973e-08	3.82412	0.8845	5.02814e-09	4.7594	1.43004
134941472	rs76544895	1.62554e-12	-0.580897	-1.28157	4.26919e-11	-0.886098	-1.2701	1.40043e-12	-0.709107	-1.28748
134941700	rs11224230	1.31764e-12	-2.04182	-0.0306477	3.85469e-11	-2.03636	-0.221973	1.26581e-12	-2.01673	-0.0809173
134942100	rs10791409	8.75179e-12	1.23803	-1.41708	2.5276e-10	1.05986	-1.43762	3.15035e-11	2.51605	-1.39932
134942171	rs7480520	8.76687e-12	1.23803	-1.41536	2.52756e-10	1.05986	-1.43764	3.15772e-11	2.51605	-1.39698
134942370	rs56964566	1.977e-12	-1.85605	0.189321	5.22817e-11	-2.03478	0.0812198	1.78173e-12	-1.93567	0.179881
134942402	rs7483202	6.3657e-12	0.920533	-1.41791	1.85665e-10	0.751329	-1.43759	2.16116e-11	2.14032	-1.40046
134942469	rs7483230	8.73035e-12	1.23803	-1.41953	2.528e-10	1.05986	-1.43746	3.13972e-11	2.51605	-1.4027
134942543	rs4430530	1.06511e-11	1.39478	-1.37743	1.52695e-09	2.80914	-1.38831	5.39717e-11	3.0392	-1.38411
134942626	rs4430531	8.9278e-10	2.94732	1.49872	6.05626e-08	4.09153	1.0097	7.7038e-09	5.04712	1.56899
134942926	rs7130009	8.76982e-12	0.0741964	-0.251184	1.96117e-10	-0.0865494	-0.544943	1.44114e-11	0.512297	-0.177645
134943171	rs12289315	1.40684e-12	-2.00696	-3.05587e-10	4.79136e-11	-2.0408	-3.05587e-10	1.34301e-12	-2.03846	-3.05587e-10
134943190	rs7129981	9.45245e-10	2.98077	1.52237	6.42228e-08	4.12862	1.03129	8.21129e-09	5.08698	1.59292
134944142	rs4078382	7.31184e-11	2.75333	-0.809549	1.26024e-09	2.2535	-1.02465	1.73889e-10	3.60817	-0.783114
134944160	rs11224231	6.76787e-10	3.18256	0.986494	3.14244e-08	3.96145	0.48369	4.70727e-09	5.13967	0.983829
134944330	rs5022148	1.38274e-12	-2.02424	-3.05587e-10	4.92628e-11	-2.01303	-3.05587e-10	1.35617e-12	-2.0287	-3.05587e-10
134944441	rs73032166	1.40951e-12	-2.00506	-3.05587e-10	4.81995e-11	-2.03485	-3.05587e-10	1.3526e-12	-2.03134	-3.05587e-10
134944606	rs4076253	7.49737e-12	0.367749	-0.701501	7.44205e-10	1.43813	-0.736014	1.38026e-11	0.972813	-0.681323
134944751	rs192532405	1.43951e-12	-1.984	-3.05587e-10	4.80479e-11	-2.038	-3.05587e-10	1.33855e-12	-2.04178	-3.05587e-10
134944770	rs11224232	1.77993e-12	-1.9165	0.144772	5.32852e-11	-2.04008	0.105538	1.76144e-12	-1.93044	0.163202
134945120	rs77234116	2.45251e-12	-1.45119	-3.05587e-10	7.24207e-11	-1.62771	-3.05587e-10	1.76069e-12	-1.76766	-3.05587e-10
134945308	rs10894960	1.63252e-12	-1.9487	0.0905225	4.76746e-11	-2.04157	-0.00423438	1.60181e-12	-1.95754	0.0953119
134945373	rs11828008	2.6599e-11	2.35288	-1.42031	4.61708e-09	3.95101	-1.42369	3.59573e-11	2.67453	-1.42557
134945413	rs116841545	2.09855e-12	-1.89001	0.282955	6.20163e-11	-2.02576	0.242951	1.8867e-12	-2.01727	0.318736
134945522	rs11224233	2.13133e-12	-1.91512	0.323561	6.37694e-11	-2.03992	0.284986	2.10989e-12	-1.92913	0.342406
134945709	rs4616056	1.40163e-12	-2.01067	-3.05587e-10	4.78647e-11	-2.04182	-3.05587e-10	1.33854e-12	-2.04179	-3.05587e-10
134945710	rs11823417	1.84056e-12	-0.530926	-1.20731	1.92718e-10	0.597845	-1.24682	2.91739e-12	-0.0139267	-1.24875
134945765	rs80294507	1.62508e-12	-1.91512	0.0523694	4.93297e-11	-2.03992	0.0282397	1.61258e-12	-1.92913	0.0736005
```
