## Supplementary material for "Characterization of shared and ancestry-specific signals driving complex traits using multi-ancestry fine-mapping": susiex_nc3.cs80.summary

```
# chr11:133352684-135080591
CS_ID	CS_LENGTH	CS_PURITY	MAX_PIP_SNP	BP	REF_ALLELE	ALT_ALLELE	REF_FRQ	BETA	SE	-LOG10P	MAX_PIP	POST-HOC_PROB_POP1	POST-HOC_PROB_POP2
1	1	1	rs612823	133834104	C,C	T,T	0.61332,0.406746	-0.0298165,0.016251	0.00405994,0.00870204	12.6836,1.20878	0.902376	1	0.591459
2	18	0.582328	rs1944870	134562295	T,T	C,C	0.600398,0.206349	0.0224766,0.0320244	0.00403651,0.010563	7.58971,2.61415	0.146231	0.999993	0.92122
3	2	0.928954	rs893949	134296384	T,T	C,C	0.465209,0.277778	-0.0278405,-0.00434168	0.00396391,0.00954375	11.6648,0.187646	0.564844	1	0.262727
```
