## Supplementary material for "Characterization of shared and ancestry-specific signals driving complex traits using multi-ancestry fine-mapping": orig_s2_snps

```
rs7974422
rs10773991
rs140402805
rs11836547
rs3759374
rs75023523
rs2370055
rs11061980
rs1860055
rs1860054
rs4140993
rs767870
rs74059364
rs10848575
rs16928751
rs67405160
rs2286385
rs2286384
rs2286383
rs9805109
rs75871325
rs59240557
rs2240613
rs35854772
rs9805042
rs34903315
rs9805049
rs3809266
rs79195769
rs34875796
rs2286382
rs12342
rs1044471
rs2286380
rs34877278
rs11610397
rs4766416
rs4766417
rs35396561
rs1968095
rs1476732
rs12300993
rs7294540
rs75639196
rs147404265
rs11061982
rs4766418
rs10744552
rs7316101
rs13219
rs2041139
rs1044825
rs12811035
rs2286379
rs2058111
rs33912216
rs80092457
rs10128890
rs10773997
rs10773998
rs10773999
rs140114656
rs3815325
rs7137757
rs143812940
rs111663721
rs10848576
rs7979395
rs7980272
rs74059368
rs968422
rs7134317
rs6489330
rs7960114
rs117938259
rs758168
rs2286378
rs182211477
rs79922088
rs12580035
rs12823985
rs7300241
rs16928759
rs7315298
rs970482
rs3741974
rs3741973
rs3741971
rs111232044
rs117713284
rs758167
rs4766421
rs78552495
rs79845762
rs80062255
rs2286377
rs2286376
rs34708777
rs74059370
rs17800972
rs11061983
rs117365745
rs76782035
rs78843964
rs76831689
rs12578700
rs149636532
rs76603393
rs143321923
rs34715276
rs7964245
rs56063849
rs76981989
rs35000021
rs76973439
rs2041138
rs12231587
rs28702071
12:1927698_C_T
rs10744553
rs59962311
rs4765845
rs12369395
rs11061985
rs77548576
rs2041137
rs141677414
rs76821779
rs4765846
rs11061988
rs11061989
rs117756150
rs10848579
rs10848580
rs11061990
rs2887631
rs886947
rs73046071
rs10491960
rs10848581
rs76153188
rs10437822
rs60072629
rs61909413
rs12813682
rs73046076
rs11061991
rs886946
rs76320768
rs183265683
rs10437823
rs16928794
rs886945
rs886944
rs886943
rs78967508
rs11061993
rs77732151
rs12301312
rs77248431
rs35791125
rs6489332
rs201825468
rs75899502
rs4765847
rs7303599
rs7303742
rs199964422
rs7954520
rs79684715
rs11061996
rs376401070
rs9971711
rs12423378
rs78615627
rs149686617
rs146701386
rs10735004
rs11061997
rs758166
rs721159
rs33972365
rs146752598
rs11835900
rs11834934
rs2286375
rs148654715
rs111831477
rs79674442
rs117757079
rs7137553
rs7138458
rs11836202
rs182571422
rs7303991
rs7135189
rs12582053
rs10161058
rs34863216
rs10161097
rs11062002
rs11062003
rs11062004
rs917368
rs736310
rs960671
rs758163
rs145143436
rs10774000
rs76922035
rs56192305
rs114126893
rs59620123
rs12425981
rs77797968
rs2286374
rs78335326
rs4766425
rs75110625
rs142121104
rs78118161
rs11062006
rs1860053
rs57854489
rs1860052
rs4766426
rs115645955
rs76064926
rs116214586
rs2286372
rs758162
rs4363670
rs1076331
rs16928837
rs917367
rs3815324
rs2286371
rs78821981
rs2286370
rs2286369
rs2286368
rs16928848
rs59850857
rs4765645
rs76595378
rs77281935
rs10848582
rs2370057
rs56110511
rs10774001
rs28702527
rs4590933
rs7962150
rs75000919
rs148114625
rs4765646
rs7304981
rs113313523
rs4765849
rs4765850
rs4765851
rs78137242
rs2108641
rs2108640
rs2108639
rs78739662
rs1860051
rs10774002
rs10848583
rs183270865
rs4765852
rs72653429
rs192864875
rs9668804
rs4765853
rs140185606
rs73032415
rs78718635
rs7131989
rs202147550
rs187490176
rs77899136
rs78510671
rs7294565
rs7305362
rs10848584
rs11062012
rs75445228
rs737102
rs758160
rs73032423
rs73032427
rs12312103
rs7957635
rs16928860
rs73032431
rs7297190
rs7308134
rs7966806
rs76576804
rs79187764
rs58041839
rs740457
rs73032438
rs77874864
rs60945277
rs61085710
rs11838338
rs740458
rs11829061
rs12311729
rs9669070
rs73032452
rs758159
rs73036228
rs68074245
rs55779143
rs7964656
rs7980286
rs34211451
rs12298882
rs60708075
rs61457024
rs725652
rs2429185
rs73036240
rs79823258
rs61386831
rs2906893
rs12300820
rs78279571
rs4765854
rs4765855
rs4765856
rs77059867
rs1990233
rs2108633
rs10774004
rs2013095
rs2370058
rs7299904
rs2470393
rs117741486
rs190965702
rs10848587
rs4765649
rs141215721
rs12368709
rs58106028
rs138086539
rs75670588
rs2190767
rs2190768
rs11513702
rs11519567
rs77256415
rs12321764
rs2429153
rs7314799
rs12302138
rs35131804
rs145095212
rs12824938
rs12307334
rs11062014
rs2190769
rs4765859
rs77353179
rs7134485
rs7135033
rs150874306
rs117493009
rs7294328
rs11062015
rs11513703
12:2011836_T_A
rs147572790
rs11513705
rs11503095
rs12319690
rs2470432
rs11503099
rs11062016
rs117604992
rs2429157
rs76127669
rs2887632
rs10848591
rs2159097
rs2190770
rs10848592
rs117812124
rs2470437
rs72653430
rs72653431
rs78723906
rs9669364
rs61907996
rs117500016
rs147540245
rs34288687
rs370779008
rs2470414
rs4765862
rs4765863
rs11062018
rs1558140
rs2429161
rs4765864
rs2429162
rs10848593
rs12422324
rs11062020
rs116867106
rs16928921
rs75230793
rs73595519
rs7307854
rs112128847
rs2887633
rs189168590
12:2025682_G_T
rs117990721
rs2429166
rs11062021
rs886940
rs75652536
rs76519414
rs76066543
rs78999196
rs116749283
rs79638473
rs11062022
rs144615696
rs4765865
rs7976130
rs74059661
rs77937956
rs60501578
rs2098011
rs7305265
rs11062023
rs7973672
rs74059663
rs12229242
rs180826918
rs10848596
rs189512586
rs117415964
rs182204232
rs11610387
rs2429170
rs186893348
rs148742093
rs117828485
rs73043560
rs2246581
rs2429172
rs2470400
rs146134782
rs2429173
rs11062024
rs55848851
rs10774008
rs58235934
rs77325175
rs11062025
rs190266787
rs12308121
rs12315089
rs11062026
rs79290575
rs2429174
rs2470408
rs2470407
rs2159098
rs2429175
rs2429176
rs9669556
rs7967032
rs763555
rs2470406
rs2256851
rs2470404
rs113693086
rs7301261
rs7298214
rs11062029
rs12231126
rs7222
rs1860047
rs16928953
rs10505725
rs17694584
rs2240608
rs2240609
rs2240610
rs2240611
rs59589559
rs2240612
rs1860048
rs11062032
rs6489338
rs715146
rs12423058
rs139886104
rs2108638
rs151133254
rs2470448
rs2470447
rs2959152
rs12423779
rs6489339
rs11062034
rs11613469
rs12578950
rs191461113
rs7966355
rs2470427
rs2470425
rs4765868
rs193104812
rs73597529
rs10848600
rs2010932
rs139664946
rs79781530
rs763385
rs11062038
rs117950140
rs11062039
rs147450551
rs4765870
rs11062040
rs4765871
rs11062041
rs80164052
rs2470421
rs143832525
rs185591984
rs78271054
rs4141130
rs7487506
rs77503405
rs2017273
rs2041135
rs78135654
rs6489341
rs16928992
rs10774010
rs11062051
rs11062052
rs2470397
rs74768843
rs11062054
rs2302098
rs11062055
rs4765872
rs7137208
rs6489342
rs2906894
rs4765873
rs11062056
rs6489343
rs2429123
rs187965556
rs7298333
rs11062057
rs2470411
rs11062059
rs2429126
rs10491961
rs3858698
rs2159095
rs12316650
rs61908044
rs2429127
rs11062062
rs2429130
rs11062064
rs2470391
rs2429131
rs2429132
rs10774012
rs17801032
rs987740
rs2470440
rs11062065
rs139225799
rs11062066
rs7959384
rs2159096
rs11062067
rs11062068
rs12230792
rs10774014
rs4765874
rs10848601
rs11609450
rs117094257
rs10848602
rs2429135
rs7976144
rs4765657
rs11062073
rs117326677
rs2067490
rs2470424
rs113179274
rs2429136
rs10848603
rs1468490
rs3803160
rs7967037
rs7967149
rs11610560
rs725779
rs117453973
rs11062074
rs11615354
rs2429137
rs11062076
rs2429139
rs73042497
rs2429140
rs2429141
rs10848604
rs10774016
rs2906895
rs61481868
rs4765876
rs73042501
rs2429142
rs79285863
rs12580163
rs727527
rs727528
rs73044404
rs11062078
rs7963506
rs181061464
rs4765879
rs11062079
rs2470417
rs2429144
rs60208923
rs73044406
rs10848605
rs56169661
rs61174808
rs76108114
rs2470396
rs10848606
rs4765880
rs75434079
rs4765881
rs36004131
rs7303339
rs11062084
rs2429146
rs68133359
rs2429147
rs59149107
rs1006384
rs1006385
rs10774017
rs74060008
rs67408467
rs2470395
rs79250087
rs11062086
rs11062087
rs2470422
rs12308848
rs12321922
rs61171506
rs57196378
rs2470401
rs2429148
rs7132072
rs34755981
rs12321674
rs7300631
rs117151655
rs12371284
rs6489345
rs2470402
rs917365
rs917366
rs2429150
rs11062089
rs9888329
rs9888368
rs73601580
rs9888349
rs77951780
rs10161032
rs78718025
rs2429151
rs1860045
rs4765659
rs2470392
rs184853368
rs956575
rs765123
rs765124
rs765125
rs956576
rs7301484
rs7138372
rs73601589
rs10774018
rs1860046
rs77769674
rs2108634
rs2108635
rs2108636
rs12422291
rs58619945
rs723672
rs75639014
12:2161934_G_A
rs11062091
rs74618594
rs3794304
rs10848607
rs2299656
rs60312080
rs2299657
rs11062093
rs2215095
rs11062094
rs10161228
rs740456
rs12371253
rs71454851
rs78062740
rs11062095
rs2238010
rs7972947
rs2283269
rs11837432
rs57860259
rs7297992
rs2215096
rs2370251
rs55666250
rs7134295
rs2238011
rs2238012
rs7310591
rs11062098
rs2238013
rs2238014
rs2238015
rs11062099
rs148859822
rs11062100
rs4765882
rs7299478
rs7314860
rs75017325
rs4765884
rs2238016
rs11062103
rs4765660
rs4765661
rs2238017
rs4765662
rs2238018
rs4765885
rs4765663
rs10848608
rs4765886
rs58708722
rs12232008
rs7298013
rs7297171
rs11062105
rs7970066
rs2283270
rs2283271
rs2283272
rs138703315
rs2283273
rs12823632
rs118159389
rs2238019
rs12830118
rs2283274
rs2283275
rs2283276
rs2238020
rs2238021
rs2238022
rs7131705
rs11062107
rs7305765
rs7136061
rs7973423
rs10848609
rs61907753
rs141694867
rs11062108
rs138677939
rs4765888
rs4765889
rs11062110
rs11062111
rs2283277
rs2249389
rs2283278
rs138025933
rs3794303
rs3794302
rs11062114
rs10848610
rs112703992
rs11062115
rs60083375
rs11062116
rs56077854
rs4489805
rs4765891
rs10848611
rs74836837
rs2108637
rs2238023
rs2238024
rs11062119
rs2238025
rs2238026
rs11062122
rs7298821
rs35386560
rs7296022
rs2079858
rs185405442
rs12321582
rs727268
rs727267
rs2283279
rs6489348
rs2283280
rs12580799
rs12372032
rs150482970
rs6489349
rs2283281
rs2283282
rs2283283
rs4765892
rs11062123
rs12426843
rs7295451
rs7298917
rs10774026
rs3794301
rs7978876
rs7307160
rs12813716
rs12813747
rs12366536
rs4765893
rs2238027
rs55724489
rs2238028
rs2238029
rs10848615
rs2238030
rs61909073
rs758723
rs874924
rs874925
rs881303
rs2238032
rs2238033
rs2299658
rs2299659
rs2299660
rs151129401
rs2299661
rs7297252
rs7308915
rs4765897
rs2299662
rs2299663
rs2299664
rs10848617
rs60250705
rs4126711
rs75384437
rs143055109
rs2239130
rs2239131
rs2239132
rs1558322
rs1558321
rs2239133
rs2239134
rs2239135
rs2247833
rs76494369
rs4765898
rs2283284
rs2239136
rs2283285
rs12227714
rs2238034
rs1122864
rs2238036
rs1005618
rs148207241
rs542453647
rs185976327
rs191269361
rs59155567
rs12579529
rs6489350
rs3794300
rs12230535
rs2238037
rs10848619
rs2238038
rs76328006
rs11062130
rs147565028
rs2283286
rs75119320
12:2258949_G_C
12:2258949_G_A
rs11611442
rs11609957
rs144796030
rs79530069
rs10848620
rs11062133
rs11062134
rs11062135
rs141654605
rs7302743
rs10848621
rs10774028
rs2238041
rs2238042
rs4765900
rs7304870
rs77635569
rs11062136
rs10848622
rs118108337
rs74062239
rs117224316
rs2238043
rs4489806
rs74062240
rs201276898
rs2239014
rs10774029
rs11062138
rs11062139
rs2370411
rs73050459
rs2239015
rs2239016
rs55884343
rs76166822
rs7298845
rs2238044
rs3794299
rs74238853
rs10848624
rs10848625
rs10848626
rs117361030
rs2159102
rs77033332
rs2239017
rs12227458
rs10774030
rs758171
rs79398153
rs11062145
rs11062146
rs2283287
rs2283288
rs2238045
rs2238046
rs2238047
rs2238048
rs11614764
rs200807527
rs61909095
rs7133502
rs7308351
rs2239018
rs2238049
rs143765034
rs2238050
rs2238051
rs2238052
rs79311680
rs2098013
rs10774032
rs10459125
rs2239019
rs2239020
rs2239021
rs2239022
rs2239023
rs2239024
rs1860056
rs2239025
rs2239026
rs2239027
rs10848627
rs10848628
rs12422554
rs4765668
rs10848629
rs4765902
rs4765669
rs4765670
rs12423277
rs10774033
rs10848631
rs758172
rs758173
rs76603827
rs758174
rs10848632
rs10848633
rs10848634
rs77220422
rs78907301
rs10848635
rs10848636
rs10848637
rs11062155
rs2238053
rs11062156
rs77372211
rs2238054
rs144581903
rs11062157
rs1016388
rs12424245
12:2323621_G_A
rs7957545
rs2238055
12:2324726_G_T
rs11062158
rs10848640
rs10848641
rs11062159
rs2238056
rs72653432
rs11062161
rs10774034
rs12228890
rs3922316
rs2190771
rs10848642
rs11062162
rs2239028
rs4765904
rs2239029
rs1108221
rs1108222
rs1108074
rs1108073
rs11062164
rs1108075
rs11062165
rs55802595
rs11062166
rs7312354
rs7296039
rs2239030
rs2239031
rs2239032
rs2283291
rs2239033
rs3794297
rs68089646
rs6489353
rs34382810
rs7303977
rs7135319
rs7305301
rs76086674
rs769087
rs2007044
rs1006737
rs77013632
rs2159100
rs12315711
rs2239034
rs11062170
rs2239035
rs2239036
rs4765905
rs7975467
rs882195
rs882194
rs882193
rs148273267
rs2370413
rs7297582
rs78006379
rs11062172
rs758170
rs61907761
rs2239037
rs7957734
rs4765910
rs4765911
rs117348560
rs2370414
rs10774035
rs118174076
rs117703678
rs2283292
rs141713937
rs2239038
rs1476733
rs145826776
rs116951985
rs111438652
rs12298346
rs2238057
rs10774036
rs10744560
rs117362434
rs79832477
rs2238058
rs12311439
rs117036798
rs145992193
rs1024583
rs1024582
rs3829330
rs4298967
rs1860002
rs182270128
rs149121493
rs11062183
rs11062184
rs4765913
rs10848645
rs4765914
rs10774037
rs2283293
rs2108570
rs77092967
rs2239040
rs11830734
rs2283294
rs2283295
rs73605736
rs2283296
rs4765673
rs4765674
rs2238060
rs73605740
rs2238061
rs7132652
rs36120288
rs11832797
rs4765916
rs141094695
rs4765917
rs2239041
rs16929248
rs184054554
rs73605743
rs2239042
rs60961642
rs2239043
rs114116446
rs12317078
rs2239044
rs34105921
12:2430278_G_A
12:2430278_G_C
rs11833218
rs4765919
rs4765920
rs4765921
rs4765922
rs2239045
rs16929250
rs2283297
rs2239046
rs2887749
rs2283298
rs200635424
rs2283299
rs11835170
rs2239047
rs73605755
rs16929251
rs3819526
rs3819527
rs3819528
rs3819529
rs3819530
rs3819531
rs3819532
rs3819535
rs3819536
rs16929259
rs10848646
rs57765196
rs59676370
rs2239048
rs7316184
rs7304986
rs11062188
rs2239049
rs16929262
rs2238062
rs7301906
rs2238063
rs1544503
rs1544502
rs16929275
rs2283300
rs57592557
rs59218046
rs16929276
rs61429893
rs59305886
rs11062189
rs16929277
rs11062190
rs11062191
rs16929278
rs7295089
rs11062192
rs11062193
rs73605765
rs2051992
rs7963869
rs7979389
rs2051991
rs2051990
rs2238064
rs2051989
rs2238065
rs7295590
rs10491962
rs10491963
rs11062194
rs2238066
rs57009736
rs10848648
rs2283301
rs11832788
rs7311382
rs2239050
rs117714452
rs113982555
rs117229184
rs11062195
rs7959096
rs6489363
rs6489364
rs11834718
rs7958614
rs75140182
rs7959938
rs2024077
rs7313708
rs11830691
rs16929294
rs2239051
rs59604191
rs4765923
rs2283302
rs4765924
rs2239052
rs2238067
rs73605775
rs74739853
rs7965406
rs12812579
rs2238068
rs2238069
rs2238070
rs2238071
rs2238072
rs2238073
rs2238074
rs118002522
rs7959488
rs7139329
rs75559616
rs73035417
rs10848649
rs11062196
rs11062197
rs7132154
rs7133259
rs148930286
rs11612864
rs74393498
rs11833358
rs7961089
rs60656607
rs7980160
rs7316040
rs61294626
12:2464036_C_G
rs10848651
rs6489366
rs12310927
rs12310858
rs2238075
rs79149448
rs740419
rs740418
rs7956704
rs55846742
rs11062198
rs11062199
rs11062200
rs2238076
rs2238077
rs2239053
rs2239054
rs2239055
rs111779743
rs73607703
rs2239056
rs2239057
rs2239058
rs80004763
rs4765925
rs114859903
rs58081520
rs4765675
rs11062201
rs12308934
rs2370513
rs73607710
rs79843979
rs10774039
rs10848652
rs11062202
rs2238078
rs1860006
rs140683151
rs2238079
rs11062203
rs2283303
rs2283304
rs12425203
rs7314049
rs11062204
rs6489367
rs6489368
rs6489369
rs6489370
rs117806059
rs1860004
rs3891781
rs3891780
rs10774040
rs76120911
rs112595974
rs78846371
rs111790437
rs11062206
rs7296567
rs880342
rs886899
rs886898
rs1108385
rs10466899
rs2283305
rs150675643
rs2238081
rs2238082
rs142606367
rs2238083
rs73035462
rs4765676
rs2283306
rs61907797
rs112886650
rs2239059
rs2239060
rs74905168
rs7961557
rs11062209
rs4370987
rs10848654
rs12581153
rs74389391
rs4765677
rs753076
rs753077
rs11062210
rs753078
rs10160993
rs2887780
rs740417
rs740416
rs7968680
rs7967959
rs10491964
rs61539622
rs7296821
rs4441076
rs2239061
rs2239062
rs55902113
rs56151937
rs77351772
rs7980523
rs2238084
rs7973812
rs1122784
rs59241311
rs75390555
rs79744129
rs61907805
rs61907806
rs61907807
rs7301013
rs11062213
rs57722549
rs11837034
rs57209927
rs11836545
rs11837126
rs79955641
rs79978243
rs61907810
rs2370515
rs733782
rs2239063
rs73037262
rs11829249
rs117507095
rs4562883
rs7294604
rs7136865
rs758117
rs10774041
rs11837370
rs34729625
rs77663948
rs12823424
rs714278
rs719024
rs714277
rs61291672
rs11831085
rs11831557
rs2159059
rs59679560
rs80246065
rs59656744
rs35407591
rs4765929
rs12422833
rs10774042
rs11062217
rs11062218
rs11611146
rs76374143
rs140430898
rs116846988
rs58017093
rs35167730
rs2887781
rs55935819
rs56144200
rs78185506
rs17223841
rs35124400
rs7311607
rs144317663
rs758116
rs7312105
rs7312107
rs34533190
rs16929368
rs12425032
rs117540283
rs112259837
rs369263554
rs11062222
rs34992881
rs34621387
rs1009281
rs112010728
rs2239064
rs73040095
rs2283307
rs147922246
rs2239065
rs994901
rs994900
rs994899
rs2239066
rs2239067
rs2239068
rs146251352
rs2239071
rs2239072
rs11062225
rs4765678
rs2887782
rs4575333
rs10735008
rs142460009
rs2239073
rs2239074
rs2239075
rs2283308
rs57906526
rs11613063
rs73042126
rs1548649
rs1860097
rs16929401
rs77768770
rs10774043
rs150147450
rs2239076
rs4765930
rs147447290
rs73042133
rs11062228
rs11062229
rs111915616
rs2239077
rs7960297
rs149071036
rs17801211
rs16927947
rs111856877
rs74059849
rs2239078
rs76668488
rs7313403
rs1860102
rs4765679
rs56287959
rs10774044
rs2239079
rs12578811
rs11062230
rs10491965
rs10774045
rs2283309
rs10774046
rs10774047
rs10848655
rs1860091
rs10848656
rs1860092
rs4765932
rs1076341
rs1076342
rs1076343
rs1076344
rs1076345
rs2239080
rs11833023
rs12313442
rs11062232
rs4765680
rs4765681
rs7303824
rs1544514
rs1544515
rs1544516
rs4765933
rs4765682
rs117738512
rs117010860
rs11062234
rs4765684
rs4765934
rs4765685
rs4765686
rs4765687
rs77234923
rs2239081
rs74062378
rs10848658
rs10744563
rs2239082
rs7316661
rs7135609
rs4765688
rs61909374
rs10774048
rs4765935
rs7314292
rs4765936
rs6489371
rs55674974
rs10774049
rs758229
rs35917745
rs758230
rs758231
rs118011132
rs149231460
rs2283310
rs73042168
rs4765937
rs11062236
rs2098027
rs758232
rs7965296
rs73042171
rs2239083
rs16929444
rs73042174
rs61909376
rs16929447
rs4765938
rs12582478
rs2238085
rs10848659
rs61909378
rs147848965
rs2239084
rs57301462
rs12316582
rs61909380
rs7971379
rs10848660
rs11836925
rs61909382
rs10848661
rs10848662
rs147398171
rs2370517
rs758233
rs758234
rs4765939
rs7968723
rs61909383
rs2283311
rs11062240
rs2283312
rs2283313
rs2239085
rs73044401
rs10848663
rs2283314
rs2239086
rs11062241
rs2239087
rs1860093
rs1860094
rs188025332
rs2283315
rs2283316
rs76506963
rs2239088
rs2239089
rs4765941
rs4765942
12:2590320_C_A
rs4765944
rs4765945
rs4765946
rs10848664
rs1860095
rs4765947
rs4765948
rs4765689
rs61477807
rs7135220
rs77402701
rs887000
rs887001
rs58843321
rs17801265
rs2239090
rs4765949
rs61532099
rs16929462
rs7136808
rs7305879
rs7306916
rs2239091
rs16929470
rs16929471
rs1541452
rs73046231
rs61258923
rs2239092
rs2108705
rs1015287
rs12319670
rs12310992
rs16929482
rs16929486
rs73046236
rs1004207
rs740502
rs79346899
rs10848665
rs10848666
rs7953393
rs2239093
rs72653433
rs72653434
rs72653435
rs60106275
rs2239094
rs2283318
rs2239095
rs7976352
12:2611025_C_G
rs12367192
rs4765950
rs117327754
rs2238086
rs77858125
rs188552974
rs11608740
rs17223925
rs72653436
rs1008832
rs2238087
rs11615711
rs7977039
rs1860098
rs67382090
rs11062247
rs11062248
rs76753568
rs55824460
rs7299060
rs7136999
rs73046254
rs73250496
rs2283319
rs2283320
rs12426658
rs2239097
rs11062250
rs58753065
rs55703629
rs60906495
rs56343862
rs11609685
rs66986059
rs55851225
rs10848668
rs2239098
rs143490559
rs2239099
rs2239100
rs2239101
rs79195534
rs7306685
rs2239102
rs2283321
rs2239103
rs2239104
rs2239105
rs78856369
rs73046268
rs2239106
rs80208136
rs11609100
rs2239107
rs2239108
rs2239109
rs2239110
rs11062252
rs4765951
rs75392488
rs12426831
rs11062253
rs75933123
rs2283322
rs2239111
rs78947940
rs12231350
rs117580147
12:2636134_T_A
rs78061975
rs2238088
rs10848670
rs73252713
rs1990240
rs72653437
rs75550215
rs77106855
rs2283323
rs139079052
rs12227580
rs2239112
rs1990239
rs75120762
rs11615270
rs7963955
rs2239113
rs2239114
rs11062257
rs2283324
rs11062258
rs11062260
rs2108704
rs2239115
rs2239116
rs4765952
rs11062261
rs4765953
rs4765954
rs4765693
rs11062262
rs11062263
rs12320775
rs10848672
rs11062266
rs73236436
rs12833174
rs7134785
rs4394887
rs4275682
rs12318263
rs77005317
rs11062267
rs7314373
rs7314375
rs2239117
rs10848673
rs11062268
rs56840597
rs9738570
rs73046302
rs11062269
rs10848674
rs7298483
rs11062271
rs12298268
rs12298278
rs12302903
rs11062272
rs117426474
rs12304811
rs10848675
rs77367745
rs79331677
rs1034934
rs2239118
12:2660977_T_A
rs1034936
rs7304997
rs2238089
rs10744564
rs2370595
rs75456223
rs4765955
rs4765956
rs4765957
rs7298036
rs77287851
rs733993
rs117459005
rs887333
rs2370596
rs4765959
rs2370597
rs2370598
rs2370599
rs2370600
rs151146787
rs7307271
rs720722
rs720721
rs4765960
rs929490
rs4765961
rs1006564
rs79778780
rs4503598
rs4765962
rs929492
rs10848676
rs11062277
rs10732594
rs74460986
rs11062278
rs11062279
rs73035639
rs12321187
rs76584852
rs10744565
rs75184661
rs2283325
rs2370602
rs79468509
rs77523650
rs143248073
rs58752720
rs75384169
rs78488802
rs2238090
rs11608641
rs75302420
rs10744566
rs117358463
rs79622047
rs956451
rs4765700
rs74968248
rs76898329
rs78876954
rs138502882
rs1034937
rs74792936
rs7299658
rs7310458
rs7311355
rs77955861
rs11832738
rs2071641
rs76673798
rs75386905
rs3751254
rs215976
rs117839316
rs74437603
rs215977
rs11062282
rs77189734
rs112760332
rs2283326
rs10848677
rs77802779
rs79204708
rs76092333
12:2704247_G_T
rs113964858
rs215981
rs3829329
rs56269265
rs215984
rs7311147
rs151156434
rs215986
rs68075360
rs215987
rs80198737
rs76195134
rs215988
rs215989
rs215990
rs215991
rs758560
rs215992
rs123263
rs215993
rs215994
rs215995
rs2239119
rs2239120
rs215996
rs55641425
rs806142
rs216006
rs216007
rs216008
rs2238091
rs216009
rs7138132
rs2238092
rs887334
rs758561
rs758562
rs216012
rs2532614
rs2532615
rs11062284
rs116089252
rs115723788
rs10774050
rs2239121
rs57888716
rs216013
rs2239122
rs2239123
rs2283329
rs34935905
12:2730498_G_T
12:2730498_G_C
rs116790827
rs74053892
rs1076390
rs7968633
rs75547259
rs12813847
rs12813888
rs740731
rs98545
rs11062287
rs77345767
rs78463148
rs11062288
rs77780135
rs4765966
rs61216358
rs78114799
rs35240807
rs216025
rs216026
rs2238094
rs2238095
rs2238096
rs2239124
rs77524167
rs2239125
rs11613210
rs61473768
rs1420725
rs12227672
rs1362643
rs10848678
rs10848679
rs2239126
rs12422549
rs77408394
rs2238097
rs2238098
rs117339786
rs2238099
rs1003306
rs216029
rs104629
rs216031
rs216032
rs141240869
rs216033
rs216034
rs216035
rs216036
rs2239127
rs2239128
rs2239129
rs216039
rs216040
rs216041
rs740727
rs740728
rs16929809
rs12826579
rs887332
rs216044
rs216045
rs56180838
rs1990322
rs45616033
rs758559
rs79293558
rs11062295
rs12305678
rs3794292
rs10848680
rs216047
rs11062296
rs216048
rs216049
rs216050
rs216051
rs216052
rs12228141
rs1894979
rs1894980
rs35862237
rs6489374
rs7136840
rs10848681
rs3794291
rs3794290
rs10161232
rs10161181
rs4765701
rs10161275
rs10774051
rs11062298
rs11062299
rs10848682
rs12312322
rs10774052
rs78065541
rs1966439
rs1966440
rs182598276
rs7315556
rs4765702
rs45555233
rs2302727
rs2302728
rs1468875
rs7295250
rs11062301
rs7306298
rs7295775
rs6489375
rs12369334
rs11062303
rs10744567
rs7138079
rs10505724
rs11062307
rs4765967
rs7136355
rs11062308
rs2302729
rs10431348
rs2058819
rs7974589
rs11062310
rs2270371
rs12818148
rs2302730
rs2302731
rs74927858
rs12829506
rs4765968
rs72552065
rs1051375
rs3794288
rs3794287
rs12299577
rs12319450
rs12319695
rs3829328
rs113418864
rs141610360
rs10848683
rs10774053
rs112910593
rs35478876
rs11062314
rs4765970
rs4765971
rs4765972
rs4765973
rs10848684
rs4765974
rs113171262
rs140704334
rs10848685
rs10848686
rs10848687
rs2370610
rs11062315
rs2270373
rs2270372
rs12308916
rs3794285
rs3794284
rs876503
rs58010731
rs11062317
rs11062318
rs149480144
rs1861673
rs117061047
rs12367220
rs55830098
rs11062319
rs150102516
rs146988619
rs7316246
rs12809807
rs10466907
rs4765975
rs7957163
rs146965892
rs6489377
rs61908026
rs11062320
rs4765703
rs2370611
rs4765705
rs143139599
rs7307856
rs7133208
rs4765980
rs12319191
rs7296798
rs11062324
rs10848692
rs79745652
rs7297891
rs117510564
rs12304943
rs12303503
rs1861672
rs12305266
rs11062326
rs7295730
rs1115503
rs137899990
rs12320828
rs12302408
rs11062327
rs2098427
rs2098425
rs34372482
rs67114497
rs12229387
rs12316516
rs12811549
rs12310349
rs13328976
rs67084831
rs12228313
rs12813281
rs11062330
rs1592573
rs12818377
rs17694709
rs10848693
rs12307277
rs11614137
rs888195
rs11062331
rs34317030
rs12370123
rs4765986
rs61916600
rs55817206
rs11062333
rs12372529
rs10774057
rs117088048
rs71458009
rs11062335
rs7309877
rs61916603
rs34659162
rs10848694
rs11837938
rs11830705
rs10848695
rs7302305
rs7294534
rs11830257
rs34307296
rs11062336
rs145939970
rs74054716
rs10744572
rs4765988
rs10774058
rs117280814
rs4129412
rs10848696
rs62636432
rs61916604
rs34285939
rs35119907
rs7299379
rs34907597
rs11829150
12:2851365_T_G
rs10848697
rs4635140
rs7977087
rs35234910
rs6416307
rs7973927
rs4765991
rs10848698
rs4267125
rs7295829
rs145911482
rs4765706
rs4616103
rs7965717
rs7958335
rs7304144
rs10848700
rs140714148
rs6489388
rs6489389
rs112525214
rs7303994
rs35990305
rs4238007
rs4294615
rs4348964
rs4438098
rs4450218
rs4765992
rs4765993
rs7295400
rs11062337
rs11830984
rs11835523
rs7965313
rs7980158
rs6489391
rs11062338
rs145564253
rs11062339
rs58671227
rs4261344
rs11062340
rs117015113
rs73042802
rs10774065
rs6489392
rs6489393
rs6489394
rs35465713
rs56345800
rs6489395
rs6489396
rs7301770
rs7302862
rs7136853
rs7136873
rs145017404
rs12312183
rs4765707
rs73044713
rs4238008
rs79107208
rs7296848
rs4409901
rs4344552
rs11062346
rs71458017
rs75510754
rs79861211
rs4313632
rs141672769
rs79736105
rs73242843
rs73242845
rs7954397
rs12818063
rs73242849
rs11062351
rs10848703
rs10848704
rs148257472
rs73242851
rs73242852
rs114878639
rs73242853
rs4765709
```
