## Supplementary material for "Characterization of shared and ancestry-specific signals driving complex traits using multi-ancestry fine-mapping": s1.afreq

```
#CHROM	ID	REF	ALT	ALT_FREQS	OBS_CT
12	rs7974422	A	G	0.519881	1006
12	rs10773991	C	T	0.499006	1006
12	rs11615284	A	C	0.0159046	1006
12	rs140402805	A	G	0.0228628	1006
12	rs145603937	A	G	0.026839	1006
12	rs3759374	C	T	0.519881	1006
12	rs2370055	C	T	0.312127	1006
12	rs1860055	G	A	0.125249	1006
12	rs1860054	C	T	0.125249	1006
12	rs767870	G	A	0.847913	1006
12	rs16928751	G	A	0.125249	1006
12	rs67405160	T	A	0.125249	1006
12	rs2286385	G	A	0.346918	1006
12	rs2286384	G	C	0.499006	1006
12	rs2286383	C	T	0.478131	1006
12	rs12824519	G	A	0.0129225	1006
12	rs9805109	A	G	0.131213	1006
12	rs75871325	G	A	0.027833	1006
12	rs2240613	C	T	0.347913	1006
12	rs35854772	C	A	0.125249	1006
12	rs9805042	C	T	0.130219	1006
12	rs9805049	C	A	0.478131	1006
12	rs3809266	G	T	0.346918	1006
12	rs79195769	A	G	0.0258449	1006
12	rs150246066	C	T	0.0129225	1006
12	rs2286382	G	A	0.028827	1006
12	rs12342	C	T	0.346918	1006
12	rs1044471	C	T	0.470179	1006
12	rs2286380	A	T	0.125249	1006
12	rs111477952	A	G	0.0159046	1006
12	rs11610397	G	A	0.0347913	1006
12	rs113377562	G	T	0.126243	1006
12	rs73041873	A	G	0.126243	1006
12	rs4766416	G	C	0.554672	1006
12	rs4766417	G	A	0.519881	1006
12	rs35396561	G	T	0.164016	1006
12	rs1968095	T	A	0.683897	1006
12	rs35595244	G	T	0.0129225	1006
12	rs1476732	C	A	0.544732	1006
12	rs12300993	T	C	0.673956	1006
12	rs7294540	A	C	0.547714	1006
12	rs4766418	C	G	0.540755	1006
12	rs10744552	C	G	0.545726	1006
12	rs117116427	G	A	0.0506958	1006
12	rs7316101	G	C	0.102386	1006
12	rs11833546	G	A	0.147117	1006
12	rs13219	C	T	0.544732	1006
12	rs1044825	G	T	0.544732	1006
12	rs12811035	A	C	0.16501	1006
12	rs2286379	C	T	0.544732	1006
12	rs73041886	T	C	0.11829	1006
12	rs73041888	C	T	0.119284	1006
12	rs2058111	T	G	0.544732	1006
12	rs33912216	G	A	0.104374	1006
12	rs10128890	A	T	0.544732	1006
12	rs10773997	C	T	0.544732	1006
12	rs10773998	A	G	0.544732	1006
12	rs10773999	G	C	0.544732	1006
12	rs138094351	G	A	0.00596421	1006
12	rs73041895	G	A	0.0168986	1006
12	rs117455128	C	T	0.0497018	1006
12	rs73041897	A	G	0.150099	1006
12	rs3815325	G	A	0.204771	1006
12	rs7137757	T	C	0.109344	1006
12	rs111663721	T	C	0.0656064	1006
12	rs12830504	C	T	0.0785288	1006
12	rs10848576	T	C	0.894632	1006
12	rs7979395	G	T	0.17992	1006
12	rs7980272	C	T	0.17992	1006
12	rs74059368	C	T	0.0805169	1006
12	rs968422	G	C	0.744533	1006
12	rs117980475	G	A	0.0168986	1006
12	rs117705360	C	T	0.0129225	1006
12	rs114674211	A	G	0.0308151	1006
12	rs7134317	G	A	0.94831	1006
12	rs6489330	A	G	0.798211	1006
12	rs7960114	C	T	0.084493	1006
12	rs758168	C	T	0.670974	1006
12	rs151123177	G	A	0.0308151	1006
12	rs117240148	C	T	0.0198807	1006
12	rs2286378	G	A	0.809145	1006
12	rs147575839	C	T	0.0308151	1006
12	rs62621429	C	T	0.0308151	1006
12	rs73043810	T	C	0.148111	1006
12	rs12580035	C	T	0.170974	1006
12	rs12823985	C	T	0.0934394	1006
12	rs7300241	T	C	0.675944	1006
12	rs16928759	C	T	0.0914513	1006
12	rs7315298	C	T	0.675944	1006
12	rs78518031	G	A	0.0308151	1006
12	rs73043818	A	C	0.105368	1006
12	rs970482	T	C	0.0924453	1006
12	rs73043819	G	T	0.142147	1006
12	rs73043822	G	A	0.142147	1006
12	rs3741974	T	C	0.755467	1006
12	rs3741973	T	C	0.675944	1006
12	rs3741971	A	G	0.678926	1006
12	rs35786612	G	A	0.0725646	1006
12	rs758167	G	A	0.0785288	1006
12	rs77295699	G	A	0.0119284	1006
12	rs4766421	A	G	0.586481	1006
12	rs11611260	C	T	0.0437376	1006
12	rs79845762	T	C	0.0248509	1006
12	rs80062255	C	A	0.00994036	1006
12	rs74980847	T	C	0.0616302	1006
12	rs146761598	T	C	0.0337972	1006
12	rs2286377	C	T	0.612326	1006
12	rs34708777	G	A	0.0884692	1006
12	rs141125651	C	T	0.0129225	1006
12	rs75216512	G	A	0.0397614	1006
12	rs71454842	A	G	0.0178926	1006
12	rs17800972	G	A	0.16501	1006
12	rs34885511	C	A	0.0168986	1006
12	rs78079456	G	C	0.0407555	1006
12	rs76782035	A	G	0.0318091	1006
12	rs76831689	C	T	0.0357853	1006
12	rs12578700	T	G	0.27833	1006
12	rs78614635	C	T	0.0318091	1006
12	rs76603393	C	T	0.0387674	1006
12	rs139163869	C	T	0.0675944	1006
12	rs7964245	T	C	0.659046	1006
12	rs56063849	T	C	0.105368	1006
12	rs35000021	G	A	0.0934394	1006
12	rs148134497	T	C	0.0178926	1006
12	rs76973439	G	A	0.0437376	1006
12	rs75252905	G	C	0.0626243	1006
12	rs73046049	C	T	0.0188867	1006
12	rs12231587	A	T	0.11332	1006
12	rs10744553	C	T	0.580517	1006
12	rs59962311	C	A	0.0864811	1006
12	rs139835495	A	G	0.0218688	1006
12	rs4765845	G	A	0.503976	1006
12	rs78939196	C	T	0.0357853	1006
12	rs12369395	G	A	0.477137	1006
12	rs74422092	C	T	0.0149105	1006
12	rs11608292	C	T	0.0815109	1006
12	rs77548576	T	C	0.16501	1006
12	rs2041137	C	G	0.864811	1006
12	rs141677414	C	T	0.0248509	1006
12	rs4765846	T	C	0.28827	1006
12	rs11061988	T	G	0.114314	1006
12	rs117756150	C	T	0.0437376	1006
12	rs10848579	G	A	0.725646	1006
12	rs10848580	G	C	0.725646	1006
12	rs75695718	A	G	0.0536779	1006
12	rs11061990	T	C	0.0626243	1006
12	rs2887631	G	A	0.725646	1006
12	rs886947	C	A	0.5666	1006
12	rs73046071	A	G	0.106362	1006
12	rs10491960	T	G	0.571571	1006
12	rs10848581	A	G	0.714712	1006
12	rs10437822	G	A	0.591451	1006
12	rs60072629	G	A	0.100398	1006
12	rs11611941	G	C	0.0646123	1006
12	rs61909413	T	A	0.0695825	1006
12	rs12813682	C	A	0.535785	1006
12	rs73046076	C	T	0.0506958	1006
12	rs11061991	C	G	0.140159	1006
12	rs886946	T	C	0.82008	1006
12	rs76320768	A	G	0.0536779	1006
12	rs10437823	T	C	0.609344	1006
12	rs16928794	G	A	0.0536779	1006
12	rs886945	T	G	0.808151	1006
12	rs886944	G	C	0.890656	1006
12	rs886943	T	C	0.781312	1006
12	rs117625848	G	C	0.0168986	1006
12	rs78967508	T	C	0.0675944	1006
12	rs11061993	C	T	0.0894632	1006
12	rs77732151	G	A	0.0596421	1006
12	rs35951631	G	A	0.12326	1006
12	rs12827147	C	T	0.17992	1006
12	rs12301312	C	A	0.43837	1006
12	rs35791125	A	G	0.194831	1006
12	rs41276696	G	A	0.0586481	1006
12	rs76806233	G	C	0.149105	1006
12	rs75973512	T	C	0.149105	1006
12	rs4765847	T	C	0.774354	1006
12	rs7958636	A	T	0.150099	1006
12	rs7961753	A	G	0.146123	1006
12	rs7961866	A	G	0.146123	1006
12	rs77934635	G	A	0.0129225	1006
12	rs74786746	C	T	0.144135	1006
12	rs78592391	C	T	0.141153	1006
12	rs7303599	T	C	0.915507	1006
12	rs7303742	T	C	0.914513	1006
12	rs80093051	C	T	0.138171	1006
12	rs79174514	G	A	0.145129	1006
12	rs78537235	A	G	0.151093	1006
12	rs11061994	A	G	0.151093	1006
12	rs11061995	G	A	0.150099	1006
12	rs118070468	A	G	0.0218688	1006
12	rs11061996	G	A	0.523857	1006
12	rs75024051	G	A	0.10835	1006
12	rs74374144	A	G	0.0487078	1006
12	rs9971711	T	C	0.0715706	1006
12	rs12423378	A	C	0.138171	1006
12	rs146701386	C	T	0.0258449	1006
12	rs10735004	C	T	0.594433	1006
12	rs9971758	T	C	0.906561	1006
12	rs7138109	C	G	0.906561	1006
12	rs11061997	C	T	0.769384	1006
12	rs758166	G	T	0.0139165	1006
12	rs721159	C	T	0.894632	1006
12	rs758165	C	A	0.908549	1006
12	rs10744554	C	G	0.908549	1006
12	rs68174430	T	C	0.115308	1006
12	rs10744555	T	C	0.908549	1006
12	rs33972365	C	T	0.116302	1006
12	rs117572973	T	G	0.0785288	1006
12	rs11835900	G	A	0.0129225	1006
12	rs117113203	C	T	0.0765408	1006
12	rs145644190	C	T	0.0139165	1006
12	rs7960850	T	C	0.94334	1006
12	rs11834934	A	G	0.0139165	1006
12	rs117283396	G	A	0.0636183	1006
12	rs140562886	C	T	0.0129225	1006
12	rs7967890	T	C	0.0805169	1006
12	rs137901010	G	C	0.0129225	1006
12	rs75813147	G	A	0.0407555	1006
12	rs2286375	A	C	0.0139165	1006
12	rs4766424	C	G	0.907555	1006
12	rs111831477	C	G	0.0397614	1006
12	rs35541108	T	A	0.115308	1006
12	rs11062000	A	C	0.0805169	1006
12	rs117757079	T	C	0.0397614	1006
12	rs7138458	C	A	0.812127	1006
12	rs11836202	G	A	0.0139165	1006
12	rs7137876	T	C	0.82505	1006
12	rs11062001	T	C	0.0626243	1006
12	rs7303991	G	A	0.826044	1006
12	rs7135189	A	G	0.907555	1006
12	rs12582053	G	A	0.0139165	1006
12	rs10161058	C	T	0.62326	1006
12	rs10161097	C	T	0.809145	1006
12	rs11062002	G	A	0.0954274	1006
12	rs11062003	G	A	0.0954274	1006
12	rs11062004	C	T	0.0954274	1006
12	rs917368	A	G	0.0954274	1006
12	rs181169602	C	T	0.0815109	1006
12	rs736310	G	T	0.0954274	1006
12	rs758164	C	T	0.82505	1006
12	rs75627462	G	A	0.0218688	1006
12	rs960671	G	A	0.0139165	1006
12	rs758163	C	A	0.809145	1006
12	rs73047930	A	G	0.115308	1006
12	rs145143436	A	G	0.0954274	1006
12	rs10774000	C	T	0.811133	1006
12	rs140750341	C	T	0.00994036	1006
12	rs113968263	C	T	0.0159046	1006
12	rs117698340	A	C	0.0218688	1006
12	rs59620123	A	G	0.0139165	1006
12	rs12425981	C	T	0.0198807	1006
12	rs11062005	T	A	0.0805169	1006
12	rs2286374	T	C	0.811133	1006
12	rs79839151	C	T	0.0626243	1006
12	rs2041141	A	G	0.906561	1006
12	rs4766425	C	T	0.0139165	1006
12	rs12297577	A	T	0.0626243	1006
12	rs2041140	A	G	0.906561	1006
12	rs11062006	C	T	0.0964215	1006
12	rs11062007	G	C	0.0805169	1006
12	rs1860053	C	G	0.809145	1006
12	rs57854489	G	A	0.0139165	1006
12	rs1860052	C	G	0.809145	1006
12	rs4766426	G	A	0.0964215	1006
12	rs11062008	G	A	0.0626243	1006
12	rs886942	C	T	0.905567	1006
12	rs143736778	G	A	0.00994036	1006
12	rs2286373	C	A	0.0626243	1006
12	rs2286372	G	A	0.0139165	1006
12	rs75327924	C	T	0.0487078	1006
12	rs182631984	C	T	0.0178926	1006
12	rs758162	C	T	0.746521	1006
12	rs4363670	G	C	0.0159046	1006
12	rs758161	C	T	0.906561	1006
12	rs1076331	A	G	0.0964215	1006
12	rs16928837	T	C	0.0159046	1006
12	rs917367	G	A	0.809145	1006
12	rs3815324	A	T	0.0159046	1006
12	rs2286371	G	A	0.0139165	1006
12	rs112675242	T	C	0.0198807	1006
12	rs2286369	C	G	0.746521	1006
12	rs2286368	A	G	0.0964215	1006
12	rs16928848	C	T	0.0964215	1006
12	rs59850857	C	T	0.0139165	1006
12	rs4765645	A	G	0.907555	1006
12	rs10848582	T	C	0.514911	1006
12	rs2370057	G	C	0.379722	1006
12	rs56110511	G	A	0.082505	1006
12	rs10774001	C	T	0.893638	1006
12	rs28702527	A	G	0.209742	1006
12	rs4590933	T	C	0.0168986	1006
12	rs7962150	A	G	0.893638	1006
12	rs7315910	C	A	0.143141	1006
12	rs4765646	G	A	0.894632	1006
12	rs7304762	T	C	0.143141	1006
12	rs7304981	T	G	0.129225	1006
12	rs113313523	T	C	0.0675944	1006
12	rs4765849	C	T	0.0139165	1006
12	rs4765850	A	T	0.0168986	1006
12	rs4765851	A	G	0.894632	1006
12	rs11062009	G	A	0.142147	1006
12	rs79136720	C	G	0.0477137	1006
12	rs11062010	C	T	0.143141	1006
12	rs2108641	T	C	0.900596	1006
12	rs2108640	C	A	0.604374	1006
12	rs2108639	C	T	0.893638	1006
12	rs76657028	G	C	0.0198807	1006
12	rs78739662	C	T	0.0576541	1006
12	rs1860051	T	C	0.740557	1006
12	rs1860050	G	C	0.12326	1006
12	rs10774002	T	G	0.625249	1006
12	rs10848583	A	G	0.878728	1006
12	rs4765852	T	C	0.750497	1006
12	rs72653429	G	A	0.0228628	1006
12	rs9668804	G	A	0.90159	1006
12	rs4765853	G	A	0.89165	1006
12	rs73032415	C	T	0.10338	1006
12	rs61907965	C	T	0.0188867	1006
12	rs7131989	A	C	0.751491	1006
12	rs7294565	T	C	0.0109344	1006
12	rs7305362	G	A	0.0109344	1006
12	rs10848584	C	G	0.614314	1006
12	rs11062012	G	C	0.751491	1006
12	rs12368779	C	T	0.150099	1006
12	rs78631693	G	A	0.00894632	1006
12	rs737102	T	C	0.114314	1006
12	rs758160	C	T	0.10338	1006
12	rs73032423	G	A	0.115308	1006
12	rs73032427	C	T	0.104374	1006
12	rs12312103	C	T	0.0228628	1006
12	rs7957635	G	A	0.114314	1006
12	rs16928860	T	C	0.0228628	1006
12	rs149753735	T	C	0.00994036	1006
12	rs73032431	A	G	0.114314	1006
12	rs7297190	T	C	0.114314	1006
12	rs7308134	G	A	0.114314	1006
12	rs117638123	A	G	0.0457256	1006
12	rs7966806	T	C	0.10835	1006
12	rs76576804	G	A	0.107356	1006
12	rs58041839	G	A	0.11829	1006
12	rs740457	C	T	0.610338	1006
12	rs73032438	G	A	0.10835	1006
12	rs77874864	T	G	0.11829	1006
12	rs73032440	G	A	0.105368	1006
12	rs60945277	T	C	0.11829	1006
12	rs61085710	A	G	0.11829	1006
12	rs117336996	C	T	0.0159046	1006
12	rs11838338	G	A	0.11829	1006
12	rs740458	C	T	0.610338	1006
12	rs11829061	G	C	0.11829	1006
12	rs12371387	A	G	0.0178926	1006
12	rs139768928	G	A	0.00497018	1006
12	rs79208794	C	G	0.105368	1006
12	rs12311729	C	T	0.0238569	1006
12	rs9669070	C	T	0.107356	1006
12	rs73032452	C	T	0.107356	1006
12	rs758159	G	A	0.0984095	1006
12	rs73036228	G	A	0.107356	1006
12	rs68074245	A	G	0.141153	1006
12	rs55779143	A	G	0.141153	1006
12	rs7964656	G	C	0.117296	1006
12	rs7980286	A	G	0.141153	1006
12	rs34211451	G	A	0.0894632	1006
12	rs12298882	T	C	0.141153	1006
12	rs2429184	T	C	0.850895	1006
12	rs60708075	G	C	0.107356	1006
12	rs61457024	T	C	0.107356	1006
12	rs725652	G	A	0.0417495	1006
12	rs2429185	C	T	0.607356	1006
12	rs73036240	G	A	0.107356	1006
12	rs61386831	C	T	0.106362	1006
12	rs10735005	T	C	0.850895	1006
12	rs2906892	G	C	0.850895	1006
12	rs2906893	T	C	0.758449	1006
12	rs78207232	T	C	0.0129225	1006
12	rs12300820	G	C	0.110338	1006
12	rs4765854	A	C	0.120278	1006
12	rs4765855	C	T	0.110338	1006
12	rs4765856	G	A	0.110338	1006
12	rs1990232	A	G	0.850895	1006
12	rs1990233	G	T	0.61332	1006
12	rs2108633	G	A	0.757455	1006
12	rs2013064	C	T	0.850895	1006
12	rs10774004	A	C	0.0924453	1006
12	rs2013095	T	C	0.637177	1006
12	rs2370058	A	C	0.723658	1006
12	rs74321314	G	A	0.0218688	1006
12	rs114279654	G	A	0.0109344	1006
12	rs7299904	T	G	0.210736	1006
12	rs2470393	T	G	0.61332	1006
12	rs143863167	C	A	0.0119284	1006
12	rs77656151	C	T	0.0357853	1006
12	rs2429152	A	T	0.850895	1006
12	rs10848587	A	G	0.0934394	1006
12	rs4765649	C	T	0.0238569	1006
12	rs12368709	T	C	0.0924453	1006
12	rs4765650	G	A	0.850895	1006
12	rs58106028	G	T	0.107356	1006
12	rs4765651	T	G	0.850895	1006
12	rs2190767	G	T	0.756461	1006
12	rs2190768	T	C	0.732604	1006
12	rs11513702	A	T	0.0934394	1006
12	rs11519567	T	C	0.0934394	1006
12	rs2263027	G	A	0.849901	1006
12	rs12321764	C	G	0.0238569	1006
12	rs2429153	A	G	0.756461	1006
12	rs7314799	C	T	0.0934394	1006
12	rs2429154	A	G	0.849901	1006
12	rs12302138	A	G	0.0238569	1006
12	rs35131804	C	G	0.0934394	1006
12	rs2429155	A	T	0.849901	1006
12	rs12824938	T	G	0.0934394	1006
12	rs12307334	T	C	0.0238569	1006
12	rs11062014	A	G	0.0934394	1006
12	rs2190769	T	C	0.756461	1006
12	rs4765859	T	C	0.756461	1006
12	rs10774006	A	G	0.850895	1006
12	rs7134485	T	C	0.0238569	1006
12	rs7135033	T	C	0.756461	1006
12	rs145028325	C	T	0.0347913	1006
12	rs2470428	A	G	0.849901	1006
12	rs7294328	T	G	0.0934394	1006
12	rs11062015	C	A	0.523857	1006
12	rs11513703	C	T	0.0934394	1006
12	rs11513705	A	G	0.0934394	1006
12	rs2079609	T	C	0.850895	1006
12	rs11503095	C	T	0.0238569	1006
12	rs12319690	G	A	0.0238569	1006
12	rs2429156	C	T	0.849901	1006
12	rs2470431	G	A	0.849901	1006
12	rs2470432	G	A	0.756461	1006
12	rs11503099	G	C	0.0238569	1006
12	rs11062016	T	C	0.117296	1006
12	rs2429157	C	G	0.756461	1006
12	rs2887632	T	C	0.0238569	1006
12	rs10848591	A	G	0.0934394	1006
12	rs2159097	A	G	0.756461	1006
12	rs78958072	A	G	0.0328032	1006
12	rs2190770	A	C	0.73161	1006
12	rs10848592	C	T	0.0238569	1006
12	rs2470439	A	G	0.850895	1006
12	rs2429158	C	T	0.850895	1006
12	rs2470438	A	G	0.850895	1006
12	rs2470437	A	C	0.723658	1006
12	rs7969511	C	T	0.102386	1006
12	rs2429159	T	C	0.850895	1006
12	rs72653430	T	C	0.0248509	1006
12	rs72653431	G	T	0.0188867	1006
12	rs78723906	G	A	0.104374	1006
12	rs61907996	C	A	0.104374	1006
12	rs8181681	T	C	0.849901	1006
12	rs8181666	A	G	0.849901	1006
12	rs117500016	C	T	0.0805169	1006
12	rs34288687	A	G	0.137177	1006
12	rs8181786	G	A	0.849901	1006
12	rs2470414	G	A	0.609344	1006
12	rs4765862	A	C	0.240557	1006
12	rs73038172	C	T	0.10338	1006
12	rs4765863	A	G	0.139165	1006
12	rs11062018	G	A	0.115308	1006
12	rs1558140	T	C	0.719682	1006
12	rs2429161	T	C	0.518887	1006
12	rs1558141	T	G	0.842942	1006
12	rs4765864	T	C	0.204771	1006
12	rs2429162	T	C	0.578529	1006
12	rs2470415	A	G	0.88668	1006
12	rs10848593	T	A	0.107356	1006
12	rs12422324	T	A	0.137177	1006
12	rs117076618	G	A	0.0168986	1006
12	rs1558142	T	C	0.833002	1006
12	rs2429163	A	G	0.833996	1006
12	rs720456	T	C	0.833996	1006
12	rs11062020	C	T	0.0914513	1006
12	rs16928921	C	G	0.0944334	1006
12	rs2429164	C	G	0.833996	1006
12	rs73038195	T	C	0.105368	1006
12	rs73595519	C	A	0.0616302	1006
12	rs758157	A	G	0.875746	1006
12	rs112128847	G	A	0.0516899	1006
12	rs2887633	T	C	0.128231	1006
12	rs758158	A	G	0.875746	1006
12	rs2008352	T	C	0.879722	1006
12	rs116958615	G	A	0.0248509	1006
12	rs117990721	C	T	0.0576541	1006
12	rs2429166	A	G	0.161034	1006
12	rs11062021	T	C	0.610338	1006
12	rs886939	A	C	0.871769	1006
12	rs886940	C	T	0.605368	1006
12	rs76519414	C	T	0.0318091	1006
12	rs886941	T	C	0.872763	1006
12	rs117716648	G	A	0.0159046	1006
12	rs2429167	C	T	0.871769	1006
12	rs2470409	A	G	0.871769	1006
12	rs78999196	G	A	0.0258449	1006
12	rs2429168	G	T	0.871769	1006
12	rs11062022	A	G	0.0626243	1006
12	rs144615696	C	T	0.0188867	1006
12	rs2429169	A	G	0.873757	1006
12	rs4765865	T	C	0.12326	1006
12	rs7976130	C	T	0.083499	1006
12	rs77937956	C	T	0.0318091	1006
12	rs60501578	T	C	0.528827	1006
12	rs7305265	A	G	0.754473	1006
12	rs11062023	T	G	0.635189	1006
12	rs7973672	T	C	0.737575	1006
12	rs78109762	G	A	0.0178926	1006
12	rs74059663	G	A	0.11332	1006
12	rs112724598	A	C	0.0974155	1006
12	rs12229242	A	G	0.625249	1006
12	rs180826918	G	T	0.0198807	1006
12	rs10848596	A	G	0.67495	1006
12	rs11610387	T	C	0.533797	1006
12	rs2429170	G	A	0.107356	1006
12	rs112721517	G	A	0.0168986	1006
12	rs186893348	G	A	0.00695825	1006
12	rs117828485	C	T	0.0387674	1006
12	rs73043559	T	C	0.0437376	1006
12	rs12425215	G	A	0.0407555	1006
12	rs73043560	G	A	0.0477137	1006
12	rs34831374	G	A	0.0854871	1006
12	rs9943794	G	C	0.0904573	1006
12	rs76400785	C	G	0.0924453	1006
12	rs2246581	G	A	0.10338	1006
12	rs111710435	G	A	0.0228628	1006
12	rs112040856	G	C	0.0178926	1006
12	rs2429172	A	G	0.515905	1006
12	rs2470400	C	A	0.239563	1006
12	rs2429173	C	T	0.129225	1006
12	rs11062024	G	A	0.0178926	1006
12	rs55848851	C	T	0.054672	1006
12	rs10774008	G	A	0.250497	1006
12	rs117031413	C	T	0.0238569	1006
12	rs58235934	T	C	0.0387674	1006
12	rs77325175	T	C	0.0357853	1006
12	rs11062025	G	C	0.0377734	1006
12	rs111997130	G	A	0.0159046	1006
12	rs145139363	T	G	0.0109344	1006
12	rs112787151	C	T	0.0159046	1006
12	rs149421214	C	A	0.0159046	1006
12	rs76808809	T	C	0.0168986	1006
12	rs12308121	C	G	0.238569	1006
12	rs12315089	A	G	0.238569	1006
12	rs148599747	T	C	0.0159046	1006
12	rs11062026	C	T	0.222664	1006
12	rs116822011	A	G	0.0159046	1006
12	rs2429174	T	C	0.501988	1006
12	rs2470408	G	T	0.497018	1006
12	rs2470407	C	A	0.224652	1006
12	rs2159098	C	A	0.222664	1006
12	rs140707598	C	T	0.0119284	1006
12	rs12425000	C	T	0.0666004	1006
12	rs145619741	G	A	0.0218688	1006
12	rs2429175	G	A	0.222664	1006
12	rs2429176	C	T	0.699801	1006
12	rs9669556	A	G	0.0934394	1006
12	rs148340123	C	T	0.0129225	1006
12	rs7967032	T	G	0.529821	1006
12	rs144133252	G	A	0.0109344	1006
12	rs763555	C	G	0.213718	1006
12	rs2470406	T	C	0.743539	1006
12	rs2256851	A	G	0.748509	1006
12	rs2470404	T	C	0.539761	1006
12	rs113693086	C	T	0.515905	1006
12	rs150435720	T	C	0.0347913	1006
12	rs11503102	G	A	0.0129225	1006
12	rs7301261	T	C	0.515905	1006
12	rs7298214	A	G	0.529821	1006
12	rs11062029	A	G	0.514911	1006
12	rs61908029	A	G	0.0367793	1006
12	rs147694893	G	A	0.0258449	1006
12	rs146732053	A	G	0.0347913	1006
12	rs7222	T	C	0.514911	1006
12	rs1860047	G	A	0.505964	1006
12	rs10505725	C	T	0.304175	1006
12	rs118101419	T	C	0.0606362	1006
12	rs17694584	G	T	0.0854871	1006
12	rs2240608	C	T	0.513917	1006
12	rs2240609	C	T	0.513917	1006
12	rs2240610	A	G	0.513917	1006
12	rs2240611	C	A	0.513917	1006
12	rs117930541	G	C	0.0258449	1006
12	rs188471060	C	T	0.0159046	1006
12	rs2240612	T	C	0.547714	1006
12	rs1860048	G	A	0.513917	1006
12	rs11062032	G	A	0.175944	1006
12	rs112215626	T	C	0.0347913	1006
12	rs112888038	A	G	0.0347913	1006
12	rs113447912	G	C	0.0347913	1006
12	rs6489338	A	G	0.55666	1006
12	rs111994248	C	T	0.0347913	1006
12	rs113839196	G	A	0.0347913	1006
12	rs1044950	G	A	0.0347913	1006
12	rs715146	C	T	0.0347913	1006
12	rs113147414	G	A	0.0347913	1006
12	rs112962344	C	T	0.0347913	1006
12	rs111597675	A	T	0.0347913	1006
12	rs112268863	T	C	0.0347913	1006
12	rs140239205	A	T	0.0347913	1006
12	rs113973903	T	C	0.0347913	1006
12	rs143694423	C	T	0.0347913	1006
12	rs112016633	G	A	0.0347913	1006
12	rs112874899	T	C	0.0347913	1006
12	rs116942703	C	G	0.0168986	1006
12	rs150660202	A	G	0.0109344	1006
12	rs11062033	A	G	0.0347913	1006
12	rs34730825	T	C	0.0347913	1006
12	rs34175323	A	G	0.0347913	1006
12	rs35252166	A	G	0.0347913	1006
12	rs12423058	T	C	0.0367793	1006
12	rs139886104	T	C	0.0337972	1006
12	rs113460897	C	A	0.0347913	1006
12	rs112571799	C	T	0.0347913	1006
12	rs113265929	T	C	0.0347913	1006
12	rs113345202	A	G	0.0347913	1006
12	rs2108638	T	C	0.747515	1006
12	rs113059257	T	A	0.0347913	1006
12	rs111955557	A	C	0.0347913	1006
12	rs113779593	G	C	0.0347913	1006
12	rs117911670	G	A	0.0347913	1006
12	rs138161755	C	T	0.0347913	1006
12	rs113429973	C	G	0.0347913	1006
12	rs2470448	T	C	0.518887	1006
12	rs2470447	A	G	0.520875	1006
12	rs2959152	T	C	0.555666	1006
12	rs112312561	C	A	0.0347913	1006
12	rs113245551	T	C	0.0347913	1006
12	rs113479091	C	T	0.0347913	1006
12	rs113752911	T	C	0.0347913	1006
12	rs6489339	C	T	0.747515	1006
12	rs11062034	C	T	0.337972	1006
12	rs112477383	C	T	0.0347913	1006
12	rs113540057	T	C	0.0347913	1006
12	rs112589205	C	T	0.0347913	1006
12	rs111345792	A	G	0.0347913	1006
12	rs11609904	T	G	0.0337972	1006
12	rs111953567	A	T	0.0347913	1006
12	rs112623486	C	A	0.0347913	1006
12	rs111410448	G	C	0.0347913	1006
12	rs113674665	G	A	0.0347913	1006
12	rs148442001	G	A	0.0347913	1006
12	rs113104645	T	C	0.0347913	1006
12	rs112635584	A	T	0.0347913	1006
12	rs113375633	C	T	0.0347913	1006
12	rs112226835	C	T	0.0347913	1006
12	rs11613469	G	T	0.175944	1006
12	rs111974991	A	T	0.0347913	1006
12	rs12578950	C	A	0.338966	1006
12	rs112012351	A	G	0.0347913	1006
12	rs112016686	G	A	0.0347913	1006
12	rs113777816	C	T	0.0347913	1006
12	rs7966355	G	A	0.513917	1006
12	rs2470427	C	T	0.513917	1006
12	rs77559005	C	A	0.0258449	1006
12	rs12366352	C	T	0.0129225	1006
12	rs113478655	C	T	0.0347913	1006
12	rs2470425	G	C	0.555666	1006
12	rs112299955	C	T	0.0347913	1006
12	rs113870467	C	T	0.0357853	1006
12	rs4765868	G	C	0.549702	1006
12	rs113570226	C	T	0.0347913	1006
12	rs117070079	A	G	0.0149105	1006
12	rs10774009	T	C	0.985089	1006
12	rs112721107	A	G	0.0347913	1006
12	rs113357579	C	T	0.0347913	1006
12	rs73597529	C	T	0.175944	1006
12	rs112855968	C	T	0.0347913	1006
12	rs10848600	G	A	0.175944	1006
12	rs11062037	C	T	0.154076	1006
12	rs2190766	C	G	0.156064	1006
12	rs138040228	T	C	0.0347913	1006
12	rs2010932	C	T	0.747515	1006
12	rs972657	A	G	0.154076	1006
12	rs763385	C	A	0.707753	1006
12	rs139956004	A	G	0.0188867	1006
12	rs2470445	G	T	0.985089	1006
12	rs111353512	G	T	0.0347913	1006
12	rs112009517	C	T	0.0347913	1006
12	rs112916394	T	C	0.0347913	1006
12	rs113466441	C	A	0.0347913	1006
12	rs112374329	G	A	0.0347913	1006
12	rs71454848	T	C	0.156064	1006
12	rs113165933	T	G	0.0347913	1006
12	rs11062038	T	C	0.335984	1006
12	rs61908032	C	T	0.0417495	1006
12	rs111491399	A	G	0.0347913	1006
12	rs112282192	A	G	0.0347913	1006
12	rs113285810	T	G	0.0347913	1006
12	rs4765870	A	G	0.335984	1006
12	rs35619203	A	C	0.156064	1006
12	rs112898313	T	C	0.0347913	1006
12	rs11062040	C	T	0.528827	1006
12	rs117202289	A	G	0.0347913	1006
12	rs4765871	C	T	0.335984	1006
12	rs11062041	C	G	0.338966	1006
12	rs11062042	C	T	0.158052	1006
12	rs75280067	T	C	0.0347913	1006
12	rs80164052	G	A	0.0129225	1006
12	rs111770675	C	T	0.0347913	1006
12	rs117595851	C	T	0.0347913	1006
12	rs112805969	T	C	0.0347913	1006
12	rs61908034	T	C	0.0417495	1006
12	rs117312006	C	T	0.0347913	1006
12	rs118109821	T	C	0.0347913	1006
12	rs138597034	C	A	0.0347913	1006
12	rs532058623	T	C	0.0109344	1006
12	rs2470421	G	T	0.688867	1006
12	rs184405007	C	T	0.0258449	1006
12	rs112450661	A	G	0.0347913	1006
12	rs111801225	A	G	0.0347913	1006
12	rs112597841	C	A	0.0347913	1006
12	rs117366532	T	C	0.0347913	1006
12	rs4141130	T	C	0.338966	1006
12	rs111504745	C	G	0.0347913	1006
12	rs113663794	C	T	0.0347913	1006
12	rs112737957	G	A	0.0347913	1006
12	rs11062045	A	T	0.157058	1006
12	rs113451026	G	A	0.0347913	1006
12	rs7487506	C	T	0.338966	1006
12	rs111943215	C	T	0.0208748	1006
12	rs112327114	G	A	0.0347913	1006
12	rs113126177	G	A	0.0347913	1006
12	rs111798335	C	T	0.0347913	1006
12	rs113755283	A	C	0.0347913	1006
12	rs111448155	G	T	0.0347913	1006
12	rs112363212	C	T	0.0347913	1006
12	rs2017273	C	G	0.707753	1006
12	rs11062046	A	C	0.15507	1006
12	rs113498916	T	G	0.0347913	1006
12	rs112600726	G	A	0.0347913	1006
12	rs111235089	A	G	0.0347913	1006
12	rs113977225	T	C	0.0347913	1006
12	rs2041135	T	C	0.173956	1006
12	rs2470433	G	A	0.15507	1006
12	rs111963484	A	C	0.0347913	1006
12	rs148288647	A	G	0.028827	1006
12	rs112637373	T	G	0.0347913	1006
12	rs140441717	C	A	0.0347913	1006
12	rs12813534	A	G	0.15507	1006
12	rs112137896	T	C	0.0347913	1006
12	rs113948889	G	C	0.0347913	1006
12	rs112553696	T	A	0.0347913	1006
12	rs6489341	A	T	0.173956	1006
12	rs111403986	C	T	0.0347913	1006
12	rs118063740	A	T	0.0347913	1006
12	rs117559298	A	T	0.0347913	1006
12	rs16928992	G	A	0.0397614	1006
12	rs113948074	G	C	0.0347913	1006
12	rs10774010	C	T	0.338966	1006
12	rs11062051	C	T	0.338966	1006
12	rs117420502	A	G	0.0347913	1006
12	rs2470397	T	C	0.191849	1006
12	rs61908043	T	C	0.0437376	1006
12	rs79862093	G	T	0.0298211	1006
12	rs74768843	G	A	0.173956	1006
12	rs11062054	T	A	0.341948	1006
12	rs141282848	G	A	0.0347913	1006
12	rs73045442	C	A	0.0109344	1006
12	rs2302098	T	C	0.338966	1006
12	rs11062055	T	C	0.172962	1006
12	rs139458424	T	G	0.0347913	1006
12	rs112096049	A	T	0.0347913	1006
12	rs7137208	C	T	0.707753	1006
12	rs6489342	G	A	0.17495	1006
12	rs2906894	T	C	0.747515	1006
12	rs117287359	A	G	0.0318091	1006
12	rs73045446	G	A	0.0109344	1006
12	rs4765873	C	T	0.110338	1006
12	rs112650196	A	C	0.0347913	1006
12	rs113363553	A	C	0.0347913	1006
12	rs148964839	C	T	0.0178926	1006
12	rs6489343	G	C	0.707753	1006
12	rs147147626	T	A	0.00994036	1006
12	rs113124408	T	G	0.0347913	1006
12	rs111769139	T	C	0.0347913	1006
12	rs117796359	G	C	0.0238569	1006
12	rs2429123	T	C	0.744533	1006
12	rs114471749	C	T	0.0109344	1006
12	rs7298333	A	C	0.498012	1006
12	rs117129339	C	G	0.0337972	1006
12	rs11062057	A	G	0.170974	1006
12	rs142556812	G	A	0.0337972	1006
12	rs2470411	C	T	0.531809	1006
12	rs11062059	C	T	0.170974	1006
12	rs2429126	A	G	0.532803	1006
12	rs10491961	C	T	0.17495	1006
12	rs3858698	C	T	0.17495	1006
12	rs116625684	C	T	0.0328032	1006
12	rs2159095	T	A	0.498012	1006
12	rs73042472	A	T	0.0387674	1006
12	rs12316650	G	T	0.340954	1006
12	rs61908044	A	G	0.157058	1006
12	rs2429127	C	T	0.672962	1006
12	rs76010406	C	T	0.0298211	1006
12	rs11062062	A	T	0.157058	1006
12	rs2429130	T	C	0.672962	1006
12	rs2470391	T	A	0.718688	1006
12	rs2429131	A	T	0.718688	1006
12	rs2429132	A	G	0.672962	1006
12	rs10774012	A	G	0.343936	1006
12	rs17801032	A	G	0.133201	1006
12	rs987740	C	T	0.203777	1006
12	rs2470440	T	C	0.705765	1006
12	rs11062065	C	T	0.207753	1006
12	rs11062066	T	G	0.0457256	1006
12	rs7959384	G	T	0.110338	1006
12	rs2159096	G	C	0.157058	1006
12	rs11062067	A	G	0.0457256	1006
12	rs11062068	A	T	0.170974	1006
12	rs12230792	C	T	0.203777	1006
12	rs10774014	G	A	0.342942	1006
12	rs4765874	A	T	0.547714	1006
12	rs113224437	G	A	0.0328032	1006
12	rs10848601	T	C	0.203777	1006
12	rs11609450	T	C	0.170974	1006
12	rs117094257	A	G	0.0178926	1006
12	rs10848602	G	A	0.204771	1006
12	rs113685467	C	A	0.0218688	1006
12	rs2429135	T	G	0.719682	1006
12	rs7976144	C	T	0.205765	1006
12	rs148056416	C	T	0.0208748	1006
12	rs4765657	C	T	0.342942	1006
12	rs11062073	G	A	0.204771	1006
12	rs2067490	C	G	0.331014	1006
12	rs2470424	A	G	0.548708	1006
12	rs2429136	A	G	0.190855	1006
12	rs2041136	G	A	0.985089	1006
12	rs10848603	A	G	0.170974	1006
12	rs1468490	T	G	0.719682	1006
12	rs116942896	C	A	0.0337972	1006
12	rs74060003	T	A	0.0337972	1006
12	rs7967037	C	T	0.782306	1006
12	rs7967149	C	T	0.138171	1006
12	rs11610560	G	A	0.615308	1006
12	rs150341107	T	G	0.0198807	1006
12	rs725779	G	T	0.826044	1006
12	rs61908045	A	T	0.0109344	1006
12	rs11062074	C	T	0.0357853	1006
12	rs76433917	C	T	0.0328032	1006
12	rs11615354	C	T	0.0497018	1006
12	rs2429137	A	G	0.446322	1006
12	rs76837610	C	T	0.0337972	1006
12	rs148843368	C	T	0.0178926	1006
12	rs11062076	G	A	0.15507	1006
12	rs118040299	C	G	0.0337972	1006
12	rs2429139	T	C	0.580517	1006
12	rs111641228	G	A	0.00695825	1006
12	rs73042497	T	G	0.129225	1006
12	rs150152771	G	T	0.0258449	1006
12	rs117784516	G	T	0.0258449	1006
12	rs2429140	G	A	0.446322	1006
12	rs2429141	G	A	0.412525	1006
12	rs116941669	T	C	0.0337972	1006
12	rs76415120	T	G	0.0337972	1006
12	rs10848604	G	C	0.412525	1006
12	rs10774016	G	A	0.412525	1006
12	rs117254616	G	A	0.0258449	1006
12	rs2906895	A	C	0.446322	1006
12	rs61481868	T	C	0.0427435	1006
12	rs76561017	C	G	0.0337972	1006
12	rs4765876	C	A	0.412525	1006
12	rs73042501	T	C	0.129225	1006
12	rs11062077	C	T	0.0755467	1006
12	rs2429142	G	A	0.197813	1006
12	rs79285863	G	A	0.0337972	1006
12	rs12580163	A	G	0.0427435	1006
12	rs727527	A	T	0.257455	1006
12	rs727528	A	G	0.549702	1006
12	rs73044404	G	A	0.130219	1006
12	rs11062078	C	T	0.293241	1006
12	rs74550575	G	A	0.0178926	1006
12	rs7963506	A	G	0.0815109	1006
12	rs117432074	C	T	0.0258449	1006
12	rs4765879	T	G	0.0576541	1006
12	rs75910475	A	T	0.0119284	1006
12	rs11062079	G	A	0.204771	1006
12	rs2470417	C	T	0.215706	1006
12	rs2429144	T	G	0.576541	1006
12	rs60208923	C	A	0.0576541	1006
12	rs73044406	G	A	0.0526839	1006
12	rs10848605	T	C	0.281312	1006
12	rs56169661	A	C	0.124254	1006
12	rs61174808	A	C	0.0576541	1006
12	rs79314698	A	C	0.0397614	1006
12	rs1009335	G	A	0.0695825	1006
12	rs2470396	A	G	0.497018	1006
12	rs10848606	G	A	0.157058	1006
12	rs4765880	T	C	0.0576541	1006
12	rs75434079	C	T	0.0487078	1006
12	rs4765881	C	T	0.146123	1006
12	rs36004131	C	T	0.143141	1006
12	rs78904262	G	A	0.0437376	1006
12	rs7303339	G	A	0.496024	1006
12	rs11062084	G	A	0.496024	1006
12	rs2429146	T	C	0.577535	1006
12	rs73044413	T	A	0.0805169	1006
12	rs68133359	T	A	0.157058	1006
12	rs12305491	C	A	0.0695825	1006
12	rs2429147	T	C	0.576541	1006
12	rs59149107	C	T	0.0576541	1006
12	rs1006384	A	G	0.496024	1006
12	rs1006385	G	A	0.496024	1006
12	rs10774017	C	T	0.496024	1006
12	rs74060008	G	C	0.0864811	1006
12	rs67408467	C	T	0.158052	1006
12	rs75442877	T	C	0.084493	1006
12	rs7956039	G	T	0.082505	1006
12	rs2470395	G	C	0.377734	1006
12	rs7971903	A	G	0.083499	1006
12	rs61910064	G	A	0.0675944	1006
12	rs55683572	C	A	0.083499	1006
12	rs56305330	C	G	0.083499	1006
12	rs73044427	G	A	0.083499	1006
12	rs11062086	C	T	0.176938	1006
12	rs11062087	C	T	0.0497018	1006
12	rs73044433	C	T	0.083499	1006
12	rs73044434	T	G	0.083499	1006
12	rs150484930	C	A	0.0139165	1006
12	rs73044436	T	C	0.083499	1006
12	rs2470422	G	A	0.176938	1006
12	rs12308848	C	A	0.131213	1006
12	rs12321922	G	A	0.133201	1006
12	rs73044444	T	C	0.083499	1006
12	rs61171506	G	A	0.0497018	1006
12	rs57196378	A	G	0.0497018	1006
12	rs73044446	T	G	0.083499	1006
12	rs113650811	G	T	0.0308151	1006
12	rs73044447	T	G	0.083499	1006
12	rs7958898	C	T	0.083499	1006
12	rs7976547	T	C	0.083499	1006
12	rs7958309	G	A	0.083499	1006
12	rs55751814	C	T	0.083499	1006
12	rs55964304	A	T	0.083499	1006
12	rs2470401	G	T	0.177932	1006
12	rs76630116	C	T	0.083499	1006
12	rs2429148	A	G	0.456262	1006
12	rs113059543	G	A	0.083499	1006
12	rs7132072	T	C	0.261431	1006
12	rs111886251	C	T	0.0775348	1006
12	rs34755981	C	G	0.159046	1006
12	rs12321674	A	G	0.177932	1006
12	rs11062088	A	T	0.0109344	1006
12	rs73044457	C	T	0.0815109	1006
12	rs12371284	C	T	0.240557	1006
12	rs6489345	T	G	0.335984	1006
12	rs2429149	C	T	0.0815109	1006
12	rs2470402	T	C	0.337972	1006
12	rs7970196	G	T	0.083499	1006
12	rs917365	G	A	0.337972	1006
12	rs917366	G	T	0.337972	1006
12	rs79776888	G	C	0.083499	1006
12	rs2429150	A	C	0.456262	1006
12	rs55745807	G	A	0.083499	1006
12	rs11062089	A	G	0.260437	1006
12	rs9888329	A	G	0.159046	1006
12	rs55895736	A	T	0.083499	1006
12	rs9888368	G	A	0.176938	1006
12	rs73601580	G	A	0.0497018	1006
12	rs9888349	T	C	0.260437	1006
12	rs77951780	A	T	0.0188867	1006
12	rs10161032	T	C	0.265408	1006
12	rs78718025	G	A	0.0228628	1006
12	rs2429151	T	G	0.260437	1006
12	rs55762621	C	T	0.083499	1006
12	rs61910065	A	G	0.0675944	1006
12	rs75513439	T	C	0.0188867	1006
12	rs1860045	C	T	0.314115	1006
12	rs4765659	G	C	0.0775348	1006
12	rs2470392	T	C	0.336978	1006
12	rs78761639	G	A	0.0467197	1006
12	rs956575	C	T	0.159046	1006
12	rs765123	A	G	0.254473	1006
12	rs765124	T	G	0.0536779	1006
12	rs765125	T	C	0.456262	1006
12	rs956576	T	C	0.314115	1006
12	rs73044476	G	C	0.0775348	1006
12	rs7301484	C	A	0.054672	1006
12	rs7138372	T	C	0.314115	1006
12	rs73601589	T	C	0.0497018	1006
12	rs75941578	C	T	0.026839	1006
12	rs73044478	C	T	0.083499	1006
12	rs10774018	G	C	0.254473	1006
12	rs61910067	C	A	0.0685885	1006
12	rs73044480	T	C	0.0765408	1006
12	rs1860046	G	T	0.0854871	1006
12	rs73046444	C	T	0.082505	1006
12	rs2108634	G	A	0.137177	1006
12	rs2108635	A	G	0.373757	1006
12	rs2108636	G	T	0.272366	1006
12	rs116985258	C	T	0.0228628	1006
12	rs111898464	C	T	0.0218688	1006
12	rs12422291	C	T	0.127237	1006
12	rs58619945	G	A	0.0536779	1006
12	rs723672	C	T	0.463221	1006
12	rs75639014	C	T	0.0536779	1006
12	rs11062091	G	A	0.16998	1006
12	rs74618594	C	G	0.055666	1006
12	rs139259148	G	A	0.0715706	1006
12	rs3794304	G	A	0.0725646	1006
12	rs10848607	A	G	0.269384	1006
12	rs2299656	A	G	0.054672	1006
12	rs60312080	A	G	0.055666	1006
12	rs2299657	G	T	0.262425	1006
12	rs11062093	A	G	0.266402	1006
12	rs2215095	G	A	0.182903	1006
12	rs73046451	A	G	0.0765408	1006
12	rs11062094	C	T	0.162028	1006
12	rs10161228	T	C	0.0467197	1006
12	rs740456	A	G	0.163022	1006
12	rs12371253	G	C	0.162028	1006
12	rs71454851	C	G	0.0785288	1006
12	rs11062095	C	T	0.0447316	1006
12	rs183509849	G	A	0.00994036	1006
12	rs12303720	C	T	0.0228628	1006
12	rs2238010	T	G	0.0437376	1006
12	rs80182614	G	A	0.0328032	1006
12	rs12318330	G	A	0.0228628	1006
12	rs56018122	G	A	0.0884692	1006
12	rs73046455	C	T	0.0884692	1006
12	rs7972947	C	A	0.234592	1006
12	rs2283269	G	A	0.163022	1006
12	rs11837432	G	A	0.0198807	1006
12	rs73046458	G	A	0.0666004	1006
12	rs57860259	A	G	0.0666004	1006
12	rs7297992	A	G	0.106362	1006
12	rs2370251	C	T	0.364811	1006
12	rs55666250	C	T	0.379722	1006
12	rs7134295	G	A	0.407555	1006
12	rs2238011	T	A	0.0457256	1006
12	rs2238012	A	G	0.422465	1006
12	rs7310591	A	G	0.0944334	1006
12	rs117821007	T	C	0.0129225	1006
12	rs11062098	C	T	0.104374	1006
12	rs2238013	A	T	0.419483	1006
12	rs2238014	A	G	0.0467197	1006
12	rs2238015	C	T	0.0357853	1006
12	rs4765882	C	T	0.355865	1006
12	rs7310785	C	T	0.0675944	1006
12	rs7299478	T	A	0.354871	1006
12	rs149594645	G	A	0.00894632	1006
12	rs7314860	G	A	0.153082	1006
12	rs4765884	A	G	0.34493	1006
12	rs11062103	A	G	0.158052	1006
12	rs75616013	A	G	0.0308151	1006
12	rs4765661	G	A	0.187873	1006
12	rs117426514	C	T	0.028827	1006
12	rs2238017	A	G	0.34493	1006
12	rs4765662	G	T	0.187873	1006
12	rs2238018	C	T	0.187873	1006
12	rs4765885	A	T	0.187873	1006
12	rs4765663	G	C	0.15507	1006
12	rs10848608	C	T	0.187873	1006
12	rs141649671	T	A	0.0198807	1006
12	rs4765886	A	T	0.340954	1006
12	rs12232008	T	C	0.312127	1006
12	rs7298013	C	T	0.590457	1006
12	rs7297171	G	A	0.594433	1006
12	rs11062105	C	T	0.15507	1006
12	rs117492792	C	A	0.028827	1006
12	rs116845955	A	G	0.028827	1006
12	rs7970066	G	A	0.753479	1006
12	rs2283270	G	A	0.180915	1006
12	rs2283271	T	A	0.753479	1006
12	rs2283272	C	T	0.753479	1006
12	rs2283273	C	G	0.752485	1006
12	rs61910071	C	T	0.0149105	1006
12	rs12823632	C	T	0.576541	1006
12	rs2238019	G	A	0.755467	1006
12	rs12830118	A	T	0.588469	1006
12	rs2283274	G	C	0.162028	1006
12	rs2283275	C	T	0.758449	1006
12	rs2283276	C	T	0.754473	1006
12	rs2238020	T	C	0.754473	1006
12	rs73046492	A	T	0.0149105	1006
12	rs2238022	G	T	0.754473	1006
12	rs7131705	A	G	0.754473	1006
12	rs11062107	A	G	0.162028	1006
12	rs151057246	A	C	0.026839	1006
12	rs7305765	C	G	0.592445	1006
12	rs7136061	A	G	0.591451	1006
12	rs145824167	G	C	0.026839	1006
12	rs7973423	G	A	0.754473	1006
12	rs10848609	A	G	0.782306	1006
12	rs61907753	C	T	0.590457	1006
12	rs117005559	C	T	0.0149105	1006
12	rs4765888	G	A	0.753479	1006
12	rs4765889	A	G	0.753479	1006
12	rs142347050	G	A	0.0159046	1006
12	rs55966742	G	A	0.027833	1006
12	rs11062110	C	T	0.0318091	1006
12	rs75823749	G	A	0.0218688	1006
12	rs758156	C	G	0.939364	1006
12	rs2370252	T	C	0.922465	1006
12	rs10774022	C	T	0.921471	1006
12	rs184360306	A	G	0.0109344	1006
12	rs138025933	C	G	0.0417495	1006
12	rs111264546	G	A	0.0218688	1006
12	rs116900276	C	G	0.0208748	1006
12	rs11062114	T	C	0.0248509	1006
12	rs10848610	G	T	0.776342	1006
12	rs112703992	T	C	0.0636183	1006
12	rs11062115	G	A	0.171968	1006
12	rs11062116	A	G	0.753479	1006
12	rs56077854	C	T	0.0238569	1006
12	rs4489805	A	G	0.228628	1006
12	rs4765891	T	C	0.643141	1006
12	rs11062118	G	A	0.0208748	1006
12	rs2108637	C	T	0.66998	1006
12	rs118129011	C	G	0.0208748	1006
12	rs2238023	T	C	0.0248509	1006
12	rs6489347	T	C	0.95825	1006
12	rs2238025	C	G	0.0248509	1006
12	rs117637574	C	T	0.0159046	1006
12	rs116989975	G	A	0.0208748	1006
12	rs11062122	T	C	0.0248509	1006
12	rs79860602	C	T	0.0337972	1006
12	rs7298821	T	C	0.672962	1006
12	rs35386560	C	G	0.319085	1006
12	rs7296022	A	G	0.0258449	1006
12	rs182183765	G	C	0.0159046	1006
12	rs2079858	A	G	0.0377734	1006
12	rs2079857	C	G	0.0228628	1006
12	rs12321582	G	A	0.645129	1006
12	rs727268	A	G	0.646123	1006
12	rs727267	G	C	0.668986	1006
12	rs2283279	A	G	0.671968	1006
12	rs6489348	A	C	0.670974	1006
12	rs116844697	G	A	0.0228628	1006
12	rs2283280	A	C	0.112326	1006
12	rs148928102	G	A	0.0228628	1006
12	rs12372032	A	C	0.668986	1006
12	rs78006823	G	A	0.0139165	1006
12	rs6489349	T	G	0.670974	1006
12	rs117277652	C	G	0.0228628	1006
12	rs2283281	C	T	0.646123	1006
12	rs2283282	G	C	0.646123	1006
12	rs2283283	C	T	0.668986	1006
12	rs4765892	C	T	0.668986	1006
12	rs117091857	C	T	0.0228628	1006
12	rs12426843	C	G	0.405567	1006
12	rs143459027	C	T	0.0188867	1006
12	rs7295451	A	T	0.668986	1006
12	rs7298917	T	C	0.668986	1006
12	rs10774026	G	C	0.646123	1006
12	rs146811945	A	G	0.0228628	1006
12	rs74585914	C	G	0.0228628	1006
12	rs118040637	G	A	0.0208748	1006
12	rs3794301	A	G	0.645129	1006
12	rs7978876	G	C	0.667992	1006
12	rs4765893	A	G	0.696819	1006
12	rs117466789	A	C	0.0228628	1006
12	rs2238027	T	G	0.724652	1006
12	rs139878165	A	T	0.0139165	1006
12	rs55724489	G	C	0.117296	1006
12	rs79146121	C	T	0.0228628	1006
12	rs77408014	C	T	0.0228628	1006
12	rs2238029	T	G	0.724652	1006
12	rs10848615	T	C	0.0328032	1006
12	rs78657525	C	T	0.0228628	1006
12	rs117496487	C	T	0.00994036	1006
12	rs118006060	C	T	0.0308151	1006
12	rs117765726	G	A	0.0228628	1006
12	rs758723	T	A	0.698807	1006
12	rs874924	A	G	0.698807	1006
12	rs874925	A	G	0.724652	1006
12	rs79878677	C	T	0.0218688	1006
12	rs881303	C	T	0.724652	1006
12	rs73048397	G	A	0.0337972	1006
12	rs2238033	C	G	0.698807	1006
12	rs2299660	G	C	0.701789	1006
12	rs2299661	C	G	0.698807	1006
12	rs34419050	C	T	0.0228628	1006
12	rs117659417	C	T	0.0228628	1006
12	rs7297252	T	C	0.870775	1006
12	rs4765897	C	G	0.697813	1006
12	rs2299662	G	C	0.696819	1006
12	rs2299663	A	C	0.72167	1006
12	rs142496833	C	T	0.0129225	1006
12	rs2299664	G	A	0.723658	1006
12	rs10848617	A	C	0.724652	1006
12	rs4126711	G	A	0.698807	1006
12	rs143055109	G	A	0.0208748	1006
12	rs147056970	G	A	0.0139165	1006
12	rs2239130	C	T	0.698807	1006
12	rs2239131	G	A	0.724652	1006
12	rs55792866	G	A	0.0248509	1006
12	rs74613745	C	T	0.0149105	1006
12	rs1558322	A	G	0.724652	1006
12	rs1558321	T	C	0.724652	1006
12	rs77998681	A	C	0.0298211	1006
12	rs2239133	C	A	0.723658	1006
12	rs2239134	A	G	0.729622	1006
12	rs118114122	C	T	0.0168986	1006
12	rs2239135	A	G	0.707753	1006
12	rs75557252	T	C	0.00994036	1006
12	rs2247833	T	C	0.688867	1006
12	rs139777065	G	C	0.0775348	1006
12	rs4765898	G	A	0.686879	1006
12	rs2239136	C	T	0.757455	1006
12	rs2283285	G	A	0.757455	1006
12	rs2238034	C	T	0.760437	1006
12	rs1122864	G	A	0.760437	1006
12	rs2238036	G	A	0.0894632	1006
12	rs1005618	T	G	0.760437	1006
12	rs117989606	C	T	0.0139165	1006
12	rs73050437	G	A	0.0308151	1006
12	rs117233773	G	A	0.0318091	1006
12	rs2058113	A	G	0.981113	1006
12	rs113230887	G	C	0.0228628	1006
12	rs35766483	A	C	0.0815109	1006
12	rs12230535	A	G	0.00298211	1006
12	rs2238037	G	C	0.00298211	1006
12	rs740459	C	T	0.00198807	1006
12	rs76328006	T	A	0.0506958	1006
12	rs150130096	G	A	0.0139165	1006
12	rs75157159	A	G	0.0318091	1006
12	rs143077906	A	C	0.0149105	1006
12	rs73050442	G	A	0.0258449	1006
12	rs117840950	C	T	0.00994036	1006
12	rs77574474	C	A	0.0188867	1006
12	rs150409019	A	G	0.0198807	1006
12	rs11611442	A	T	0.0188867	1006
12	rs11609957	C	T	0.0188867	1006
12	rs34856983	G	A	0.0298211	1006
12	rs7302743	C	T	0.209742	1006
12	rs76833116	G	A	0.0357853	1006
12	rs2238041	G	T	0.45328	1006
12	rs118139921	C	T	0.0218688	1006
12	rs2238042	G	A	0.742545	1006
12	rs4765900	A	G	0.954274	1006
12	rs7304870	A	G	0.180915	1006
12	rs77635569	G	T	0.0457256	1006
12	rs11062136	A	G	0.171968	1006
12	rs10848622	G	A	0.430417	1006
12	rs56197809	G	A	0.0298211	1006
12	rs74062239	A	G	0.0188867	1006
12	rs116863388	G	T	0.00894632	1006
12	rs140547929	G	A	0.026839	1006
12	rs117224316	A	G	0.0506958	1006
12	rs2238043	G	A	0.425447	1006
12	rs118017994	C	T	0.0129225	1006
12	rs143457450	C	T	0.0208748	1006
12	rs76370001	C	T	0.0367793	1006
12	rs4489806	A	G	0.0407555	1006
12	rs74062240	C	T	0.0188867	1006
12	rs78913490	C	T	0.0149105	1006
12	rs2239014	A	G	0.427435	1006
12	rs11062137	G	A	0.0149105	1006
12	rs10774029	A	G	0.429423	1006
12	rs11062138	G	A	0.171968	1006
12	rs11062139	G	A	0.140159	1006
12	rs2370411	A	C	0.253479	1006
12	rs73050459	G	C	0.105368	1006
12	rs61909092	T	G	0.0188867	1006
12	rs2239015	C	T	0.309145	1006
12	rs2239016	A	G	0.309145	1006
12	rs55884343	G	A	0.0238569	1006
12	rs146806372	A	G	0.0159046	1006
12	rs76166822	C	T	0.140159	1006
12	rs149203779	G	A	0.0168986	1006
12	rs61909093	G	A	0.0238569	1006
12	rs2238044	G	A	0.379722	1006
12	rs61909094	G	A	0.028827	1006
12	rs76116619	G	A	0.0298211	1006
12	rs3794299	A	G	0.153082	1006
12	rs74238853	G	A	0.0357853	1006
12	rs10848624	T	G	0.369781	1006
12	rs10848625	T	C	0.368787	1006
12	rs10848626	T	C	0.368787	1006
12	rs117361030	T	C	0.0447316	1006
12	rs113019285	A	G	0.0238569	1006
12	rs2159102	T	A	0.379722	1006
12	rs2239017	C	G	0.384692	1006
12	rs996950	C	T	0.0337972	1006
12	rs76867288	G	C	0.054672	1006
12	rs116873880	T	A	0.00695825	1006
12	rs10774030	G	A	0.366799	1006
12	rs758171	A	G	0.369781	1006
12	rs79255478	C	T	0.0149105	1006
12	rs79398153	C	T	0.0168986	1006
12	rs116947827	C	T	0.0159046	1006
12	rs140322767	T	C	0.0178926	1006
12	rs11062145	C	T	0.369781	1006
12	rs11062146	C	G	0.366799	1006
12	rs2283287	T	C	0.366799	1006
12	rs2283288	C	T	0.365805	1006
12	rs2238045	C	T	0.365805	1006
12	rs2238046	A	C	0.364811	1006
12	rs2238047	A	G	0.364811	1006
12	rs2238048	A	G	0.361829	1006
12	rs11614764	G	C	0.363817	1006
12	rs61909095	T	C	0.362823	1006
12	rs182060915	G	A	0.0536779	1006
12	rs78557449	C	T	0.0308151	1006
12	rs7133502	G	A	0.361829	1006
12	rs7308351	T	C	0.361829	1006
12	rs2239018	C	T	0.360835	1006
12	rs2238049	A	G	0.371769	1006
12	rs2238050	G	A	0.370775	1006
12	rs2238051	C	A	0.588469	1006
12	rs2238052	G	A	0.361829	1006
12	rs79311680	G	C	0.0695825	1006
12	rs73033311	T	C	0.0427435	1006
12	rs2098013	G	A	0.361829	1006
12	rs10774032	T	C	0.361829	1006
12	rs10459125	C	T	0.362823	1006
12	rs147649139	T	G	0.0208748	1006
12	rs2239019	G	T	0.360835	1006
12	rs2239020	A	G	0.361829	1006
12	rs2239021	C	T	0.361829	1006
12	rs2239022	G	A	0.361829	1006
12	rs2239023	A	G	0.362823	1006
12	rs141363582	C	T	0.0188867	1006
12	rs2239024	C	T	0.361829	1006
12	rs1860056	A	T	0.442346	1006
12	rs2239025	A	G	0.363817	1006
12	rs2239026	C	T	0.363817	1006
12	rs2239027	A	C	0.363817	1006
12	rs10848627	A	G	0.361829	1006
12	rs10848628	T	C	0.361829	1006
12	rs12422554	A	C	0.362823	1006
12	rs4765668	A	G	0.362823	1006
12	rs10848629	C	T	0.362823	1006
12	rs4765902	G	A	0.361829	1006
12	rs4765669	A	G	0.361829	1006
12	rs4765670	A	G	0.361829	1006
12	rs12423277	A	C	0.442346	1006
12	rs10774033	C	T	0.361829	1006
12	rs10848631	G	A	0.361829	1006
12	rs758172	T	A	0.361829	1006
12	rs758173	G	A	0.361829	1006
12	rs76603827	C	T	0.0377734	1006
12	rs758174	T	C	0.361829	1006
12	rs10848632	C	T	0.361829	1006
12	rs10848633	A	G	0.360835	1006
12	rs10848634	T	C	0.361829	1006
12	rs78907301	G	A	0.0377734	1006
12	rs10848635	T	A	0.361829	1006
12	rs10848636	G	T	0.361829	1006
12	rs10848637	C	A	0.361829	1006
12	rs2238053	T	C	0.360835	1006
12	rs11062156	G	A	0.361829	1006
12	rs77372211	G	A	0.0685885	1006
12	rs2238054	T	C	0.361829	1006
12	rs117234411	C	T	0.00795229	1006
12	rs11062157	T	A	0.27336	1006
12	rs1016388	A	T	0.407555	1006
12	rs12424245	A	G	0.322068	1006
12	rs11614275	G	A	0.0357853	1006
12	rs7957545	T	C	0.364811	1006
12	rs2238055	G	A	0.0308151	1006
12	rs11062158	T	C	0.0387674	1006
12	rs10848640	C	G	0.0417495	1006
12	rs10848641	T	C	0.0437376	1006
12	rs11062159	G	A	0.323062	1006
12	rs2238056	T	C	0.442346	1006
12	rs72653432	T	C	0.0745527	1006
12	rs11062161	T	C	0.365805	1006
12	rs10774034	C	T	0.367793	1006
12	rs12228890	C	A	0.0397614	1006
12	rs3922316	C	A	0.332008	1006
12	rs2190771	G	T	0.331014	1006
12	rs10848642	A	G	0.328032	1006
12	rs11062162	A	G	0.364811	1006
12	rs2239028	C	T	0.0805169	1006
12	rs76799633	A	G	0.0367793	1006
12	rs4765904	A	C	0.328032	1006
12	rs2239029	T	A	0.0407555	1006
12	rs1108221	A	T	0.32505	1006
12	rs1108222	C	A	0.32505	1006
12	rs1108074	C	T	0.332008	1006
12	rs1108073	T	C	0.364811	1006
12	rs11062164	C	A	0.0407555	1006
12	rs1108075	G	A	0.32505	1006
12	rs77893928	G	A	0.0427435	1006
12	rs11062165	T	C	0.0477137	1006
12	rs55802595	A	C	0.0308151	1006
12	rs75729273	G	A	0.0357853	1006
12	rs11062166	G	A	0.32505	1006
12	rs7312354	T	C	0.0467197	1006
12	rs139868463	T	C	0.0178926	1006
12	rs7296039	G	C	0.0467197	1006
12	rs2239030	G	A	0.411531	1006
12	rs2239031	G	T	0.0407555	1006
12	rs76314765	G	C	0.0357853	1006
12	rs2239032	G	A	0.148111	1006
12	rs11613885	A	G	0.0457256	1006
12	rs2283291	G	A	0.411531	1006
12	rs2239033	C	A	0.411531	1006
12	rs3794297	C	T	0.412525	1006
12	rs68089646	A	G	0.27833	1006
12	rs74390179	A	G	0.0248509	1006
12	rs6489353	A	G	0.431412	1006
12	rs117433140	T	C	0.0188867	1006
12	rs34382810	A	C	0.412525	1006
12	rs78639511	T	C	0.0367793	1006
12	rs7303977	G	A	0.0467197	1006
12	rs7135319	A	G	0.0437376	1006
12	rs7305301	C	G	0.0437376	1006
12	rs6489354	A	G	0.0367793	1006
12	rs76086674	G	A	0.0318091	1006
12	rs11609729	T	C	0.0367793	1006
12	rs117924617	G	T	0.0178926	1006
12	rs117388872	C	T	0.0178926	1006
12	rs769087	G	A	0.316103	1006
12	rs2007044	A	G	0.365805	1006
12	rs1006737	G	A	0.316103	1006
12	rs11610437	A	G	0.0367793	1006
12	rs75269774	A	G	0.0129225	1006
12	rs11614966	G	A	0.0367793	1006
12	rs2159100	C	T	0.316103	1006
12	rs12315711	T	A	0.316103	1006
12	rs7977433	C	T	0.0367793	1006
12	rs2239034	T	G	0.0337972	1006
12	rs78156660	A	G	0.0367793	1006
12	rs11062170	G	C	0.314115	1006
12	rs2239035	A	C	0.0337972	1006
12	rs2239036	T	C	0.0337972	1006
12	rs11612837	C	T	0.0367793	1006
12	rs4765905	G	C	0.32008	1006
12	rs7975467	A	G	0.026839	1006
12	rs882195	G	C	0.421471	1006
12	rs882194	A	G	0.419483	1006
12	rs882193	G	A	0.621272	1006
12	rs144110899	C	T	0.0139165	1006
12	rs80295761	T	C	0.0377734	1006
12	rs77175673	C	A	0.0377734	1006
12	rs78833529	A	G	0.0387674	1006
12	rs78185961	A	G	0.0387674	1006
12	rs73033370	A	G	0.0218688	1006
12	rs80071235	T	A	0.0387674	1006
12	rs2370413	T	C	0.457256	1006
12	rs7967379	A	G	0.0387674	1006
12	rs7297582	C	T	0.372763	1006
12	rs11608296	T	C	0.0377734	1006
12	rs79446827	T	G	0.0387674	1006
12	rs79976249	A	G	0.0387674	1006
12	rs114073785	T	G	0.0377734	1006
12	rs78661331	T	C	0.0387674	1006
12	rs7975229	C	T	0.0397614	1006
12	rs78006379	C	T	0.0198807	1006
12	rs12424172	G	A	0.0228628	1006
12	rs75892392	G	C	0.0526839	1006
12	rs11615998	C	G	0.0387674	1006
12	rs76102520	A	G	0.0387674	1006
12	rs758170	C	T	0.32008	1006
12	rs11609090	C	A	0.0387674	1006
12	rs11611154	A	C	0.0387674	1006
12	rs7309075	A	G	0.0377734	1006
12	rs61907761	C	T	0.0705765	1006
12	rs7139112	C	T	0.0377734	1006
12	rs116644100	G	A	0.0377734	1006
12	rs2239037	A	G	0.589463	1006
12	rs11612720	T	C	0.0377734	1006
12	rs74347853	A	G	0.0387674	1006
12	rs77846365	C	G	0.0387674	1006
12	rs79164695	A	G	0.0387674	1006
12	rs79472832	G	A	0.0387674	1006
12	rs78308994	T	C	0.0377734	1006
12	rs117690309	C	G	0.0139165	1006
12	rs76836074	C	T	0.0377734	1006
12	rs75760997	T	C	0.0377734	1006
12	rs4765910	T	C	0.889662	1006
12	rs4765911	G	A	0.442346	1006
12	rs115124024	A	C	0.0377734	1006
12	rs117888112	C	A	0.0318091	1006
12	rs116642590	A	G	0.0377734	1006
12	rs114364574	A	T	0.0387674	1006
12	rs79091024	A	T	0.0387674	1006
12	rs2370414	A	G	0.394632	1006
12	rs10774035	C	T	0.321074	1006
12	rs73033378	T	A	0.0884692	1006
12	rs118059043	T	C	0.0387674	1006
12	rs147206504	G	A	0.027833	1006
12	rs140620180	T	A	0.0387674	1006
12	rs116682960	A	G	0.0387674	1006
12	rs117703678	G	A	0.0318091	1006
12	rs115481484	A	G	0.0387674	1006
12	rs80191236	C	A	0.0387674	1006
12	rs11615388	T	C	0.0387674	1006
12	rs2239038	G	A	0.395626	1006
12	rs11608869	G	A	0.0387674	1006
12	rs74767351	G	A	0.0387674	1006
12	rs79122070	C	T	0.0377734	1006
12	rs11616036	T	C	0.0387674	1006
12	rs1006690	C	T	0.0387674	1006
12	rs2159101	T	C	0.0387674	1006
12	rs146839845	C	T	0.0149105	1006
12	rs7485359	A	G	0.0387674	1006
12	rs77205646	A	G	0.0387674	1006
12	rs116229134	C	G	0.0387674	1006
12	rs78155648	G	A	0.0387674	1006
12	rs80284141	C	A	0.0377734	1006
12	rs75548797	C	G	0.0387674	1006
12	rs74393821	A	T	0.0387674	1006
12	rs1476733	T	C	0.955268	1006
12	rs79399264	T	C	0.0387674	1006
12	rs116014402	T	G	0.0387674	1006
12	rs11614796	A	G	0.0387674	1006
12	rs148793075	T	G	0.0159046	1006
12	rs11615807	T	C	0.0387674	1006
12	rs149536445	C	T	0.0377734	1006
12	rs80106079	T	C	0.0387674	1006
12	rs141960686	C	G	0.0109344	1006
12	rs79411638	G	C	0.0377734	1006
12	rs111438652	G	T	0.0457256	1006
12	rs12298346	T	A	0.0208748	1006
12	rs114723538	C	T	0.0387674	1006
12	rs4488257	T	C	0.0387674	1006
12	rs2370415	G	C	0.0377734	1006
12	rs144843766	C	G	0.0149105	1006
12	rs117565726	A	G	0.0139165	1006
12	rs2238057	T	G	0.398608	1006
12	rs76777168	A	C	0.0377734	1006
12	rs74992059	C	T	0.0377734	1006
12	rs74411248	A	G	0.0387674	1006
12	rs79426448	A	G	0.0387674	1006
12	rs77558515	A	G	0.0387674	1006
12	rs7969407	T	C	0.0387674	1006
12	rs61907778	C	G	0.026839	1006
12	rs77759718	G	T	0.0377734	1006
12	rs7979604	G	A	0.0387674	1006
12	rs76173403	G	A	0.0387674	1006
12	rs34665347	T	G	0.0387674	1006
12	rs76721755	C	A	0.0377734	1006
12	rs76583093	A	C	0.0387674	1006
12	rs75705537	G	A	0.0387674	1006
12	rs10774036	C	T	0.322068	1006
12	rs10744560	C	T	0.32505	1006
12	rs79189017	C	G	0.0387674	1006
12	rs118004017	A	G	0.0139165	1006
12	rs78004797	C	T	0.0387674	1006
12	rs74847566	T	C	0.0387674	1006
12	rs75728817	A	G	0.0387674	1006
12	rs114567313	A	G	0.0387674	1006
12	rs7972103	C	T	0.0387674	1006
12	rs77173732	C	T	0.0377734	1006
12	rs34335441	A	G	0.0387674	1006
12	rs77577013	C	T	0.0377734	1006
12	rs78184324	T	C	0.0377734	1006
12	rs77704787	A	G	0.0377734	1006
12	rs74630743	C	A	0.0377734	1006
12	rs76320859	A	G	0.0387674	1006
12	rs79832477	C	T	0.0198807	1006
12	rs141641906	G	T	0.0149105	1006
12	rs115500284	A	G	0.0377734	1006
12	rs76408048	T	A	0.0377734	1006
12	rs78525694	A	G	0.0377734	1006
12	rs78161460	T	G	0.0377734	1006
12	rs12311439	A	T	0.324056	1006
12	rs78683530	G	A	0.0377734	1006
12	rs117311450	C	A	0.0149105	1006
12	rs11610448	A	G	0.0377734	1006
12	rs3885769	A	G	0.0377734	1006
12	rs1984637	T	C	0.0377734	1006
12	rs115724978	C	T	0.0377734	1006
12	rs77734281	C	T	0.0377734	1006
12	rs79423118	C	T	0.0119284	1006
12	rs116698755	G	T	0.0377734	1006
12	rs117067220	G	A	0.0377734	1006
12	rs145992193	C	T	0.0188867	1006
12	rs11614494	G	T	0.0377734	1006
12	rs75739143	C	A	0.0228628	1006
12	rs114241316	G	A	0.0387674	1006
12	rs76623174	C	T	0.0407555	1006
12	rs1024582	A	G	0.670974	1006
12	rs116298939	T	C	0.0387674	1006
12	rs56177308	A	T	0.0298211	1006
12	rs7310491	T	C	0.0387674	1006
12	rs76540614	C	A	0.0387674	1006
12	rs11615601	A	G	0.0377734	1006
12	rs76719316	T	C	0.0139165	1006
12	rs74500489	T	C	0.0377734	1006
12	rs113258895	A	G	0.0387674	1006
12	rs112681720	G	A	0.0198807	1006
12	rs4298967	A	G	0.662028	1006
12	rs73033382	C	T	0.0805169	1006
12	rs16929233	C	A	0.0387674	1006
12	rs569350382	A	G	0.00397614	1006
12	rs1860002	C	T	0.54175	1006
12	rs7966042	T	C	0.0387674	1006
12	rs117839053	C	T	0.0218688	1006
12	rs117639423	T	C	0.0149105	1006
12	rs7966811	C	A	0.0377734	1006
12	rs75726475	G	A	0.0149105	1006
12	rs118065562	G	A	0.0129225	1006
12	rs2190732	A	G	0.0377734	1006
12	rs4765913	A	T	0.771372	1006
12	rs10848645	G	A	0.532803	1006
12	rs141113014	G	A	0.0168986	1006
12	rs4765914	T	C	0.785288	1006
12	rs10774037	G	A	0.787276	1006
12	rs2283293	A	G	0.0328032	1006
12	rs2108570	A	G	0.776342	1006
12	rs2239040	C	T	0.0109344	1006
12	rs2283294	C	T	0.569583	1006
12	rs2370419	A	G	0.923459	1006
12	rs2283295	G	A	0.104374	1006
12	rs2283296	A	G	0.681909	1006
12	rs2238060	C	A	0.67992	1006
12	rs2238061	A	G	0.106362	1006
12	rs111841503	A	G	0.0139165	1006
12	rs7132652	G	A	0.104374	1006
12	rs36120288	G	A	0.0964215	1006
12	rs141094695	C	T	0.0168986	1006
12	rs2239041	A	G	0.712724	1006
12	rs16929248	A	G	0.10338	1006
12	rs2239042	G	A	0.708748	1006
12	rs181383793	G	A	0.0159046	1006
12	rs2239043	G	A	0.0974155	1006
12	rs12317078	G	A	0.10338	1006
12	rs2239044	T	C	0.0964215	1006
12	rs150589154	T	C	0.0149105	1006
12	rs4765919	T	C	0.677932	1006
12	rs2239045	T	C	0.678926	1006
12	rs2283297	C	T	0.10338	1006
12	rs2239046	G	A	0.673956	1006
12	rs2283298	C	T	0.104374	1006
12	rs147455306	C	T	0.0129225	1006
12	rs2283299	G	T	0.687873	1006
12	rs2239047	G	T	0.686879	1006
12	rs3819526	C	T	0.595427	1006
12	rs3819527	G	A	0.0974155	1006
12	rs3819528	A	G	0.0974155	1006
12	rs3819529	T	A	0.0984095	1006
12	rs3819530	A	G	0.593439	1006
12	rs3819531	C	T	0.688867	1006
12	rs3819532	T	C	0.591451	1006
12	rs3819535	C	T	0.595427	1006
12	rs3819536	G	A	0.691849	1006
12	rs16929259	C	T	0.028827	1006
12	rs10848646	G	A	0.110338	1006
12	rs57765196	G	A	0.0149105	1006
12	rs59676370	T	C	0.0149105	1006
12	rs2239048	A	G	0.0964215	1006
12	rs7316184	C	T	0.0149105	1006
12	rs7304986	T	C	0.0149105	1006
12	rs11062188	C	T	0.0954274	1006
12	rs2239049	G	A	0.0954274	1006
12	rs2238062	A	C	0.110338	1006
12	rs7301906	A	G	0.0149105	1006
12	rs2238063	C	T	0.0954274	1006
12	rs1544503	A	G	0.72664	1006
12	rs117517186	C	G	0.0149105	1006
12	rs1544502	G	A	0.614314	1006
12	rs142851428	A	T	0.0149105	1006
12	rs16929275	A	G	0.0149105	1006
12	rs2283300	G	A	0.0954274	1006
12	rs57592557	T	C	0.0149105	1006
12	rs59218046	G	A	0.0149105	1006
12	rs16929276	C	T	0.0149105	1006
12	rs61429893	T	G	0.0149105	1006
12	rs59305886	T	C	0.0149105	1006
12	rs11062189	G	A	0.0954274	1006
12	rs16929277	C	G	0.0149105	1006
12	rs11062190	C	T	0.0954274	1006
12	rs11062191	A	G	0.0964215	1006
12	rs16929278	A	G	0.0149105	1006
12	rs7295089	C	T	0.827038	1006
12	rs11062192	G	A	0.110338	1006
12	rs11062193	G	C	0.0954274	1006
12	rs2051992	A	G	0.110338	1006
12	rs7963869	G	A	0.0457256	1006
12	rs7979389	A	G	0.617296	1006
12	rs79712710	G	A	0.0626243	1006
12	rs2051990	A	G	0.0149105	1006
12	rs2238064	A	C	0.0954274	1006
12	rs2051989	G	A	0.110338	1006
12	rs2238065	A	G	0.727634	1006
12	rs7295590	T	A	0.615308	1006
12	rs143085264	C	G	0.0149105	1006
12	rs11062194	C	A	0.0954274	1006
12	rs2238066	G	A	0.692843	1006
12	rs57009736	C	A	0.0149105	1006
12	rs10848648	A	G	0.0964215	1006
12	rs2283301	A	G	0.580517	1006
12	rs7311382	C	T	0.110338	1006
12	rs149685900	G	A	0.0139165	1006
12	rs2239050	G	C	0.111332	1006
12	rs117229184	T	A	0.0178926	1006
12	rs11062195	C	T	0.0944334	1006
12	rs7959096	C	T	0.0954274	1006
12	rs6489363	C	A	0.110338	1006
12	rs6489364	G	A	0.0954274	1006
12	rs7959938	C	A	0.110338	1006
12	rs2024077	G	A	0.653082	1006
12	rs7313708	A	G	0.100398	1006
12	rs148911907	C	T	0.0139165	1006
12	rs2283302	A	G	0.687873	1006
12	rs4765924	C	T	0.110338	1006
12	rs2239052	A	G	0.106362	1006
12	rs116940436	C	T	0.027833	1006
12	rs2238067	C	A	0.110338	1006
12	rs61907782	C	T	0.0248509	1006
12	rs12812579	T	G	0.0437376	1006
12	rs75784032	A	G	0.055666	1006
12	rs2238069	C	T	0.54175	1006
12	rs2238070	G	T	0.530815	1006
12	rs2238071	A	G	0.54175	1006
12	rs149117513	C	T	0.027833	1006
12	rs143432125	A	C	0.0178926	1006
12	rs2238072	C	T	0.542744	1006
12	rs2238073	G	T	0.101392	1006
12	rs2238074	T	C	0.105368	1006
12	rs7139329	T	A	0.115308	1006
12	rs75559616	A	G	0.0457256	1006
12	rs73035417	G	A	0.10835	1006
12	rs117130573	C	T	0.0198807	1006
12	rs10848649	A	G	0.259443	1006
12	rs11062196	G	A	0.259443	1006
12	rs11062197	G	C	0.259443	1006
12	rs7132154	G	A	0.259443	1006
12	rs7133259	C	T	0.251491	1006
12	rs11612864	G	A	0.249503	1006
12	rs7961089	G	C	0.255467	1006
12	rs60656607	C	T	0.199801	1006
12	rs7980160	A	G	0.262425	1006
12	rs73035423	C	T	0.0576541	1006
12	rs61294626	A	G	0.0715706	1006
12	rs6489366	T	C	0.05666	1006
12	rs12310927	T	C	0.0377734	1006
12	rs12310858	A	T	0.0188867	1006
12	rs2238075	C	T	0.028827	1006
12	rs79149448	C	T	0.0168986	1006
12	rs740419	A	G	0.61829	1006
12	rs740418	T	C	0.32008	1006
12	rs7956704	A	G	0.0357853	1006
12	rs55846742	G	C	0.0367793	1006
12	rs11062198	A	G	0.0357853	1006
12	rs11062199	G	T	0.0347913	1006
12	rs11062200	A	G	0.0347913	1006
12	rs2238076	G	A	0.0745527	1006
12	rs2238077	G	A	0.167992	1006
12	rs2239053	C	G	0.0308151	1006
12	rs2239054	T	A	0.0308151	1006
12	rs2239055	G	A	0.0308151	1006
12	rs111779743	G	C	0.028827	1006
12	rs73607703	C	T	0.0298211	1006
12	rs116992907	C	T	0.0417495	1006
12	rs2239056	C	T	0.0298211	1006
12	rs2239057	A	G	0.0357853	1006
12	rs2239058	T	C	0.0367793	1006
12	rs80004763	C	T	0.0178926	1006
12	rs150612453	A	G	0.0168986	1006
12	rs190571689	C	T	0.0149105	1006
12	rs114859903	T	C	0.0397614	1006
12	rs58081520	C	A	0.0397614	1006
12	rs4765675	G	T	0.614314	1006
12	rs11062201	G	A	0.192843	1006
12	rs12308934	A	G	0.0387674	1006
12	rs2370513	A	G	0.66501	1006
12	rs73607710	G	A	0.0318091	1006
12	rs79843979	G	A	0.0417495	1006
12	rs10774039	A	G	0.0765408	1006
12	rs2238078	T	G	0.432406	1006
12	rs1860006	A	G	0.39165	1006
12	rs140683151	C	T	0.00695825	1006
12	rs2238079	T	C	0.432406	1006
12	rs11062203	A	G	0.412525	1006
12	rs2283303	G	A	0.412525	1006
12	rs2283304	A	G	0.412525	1006
12	rs12425203	C	T	0.384692	1006
12	rs11062204	T	C	0.410537	1006
12	rs6489367	G	C	0.824056	1006
12	rs6489368	G	C	0.802187	1006
12	rs6489369	A	T	0.393638	1006
12	rs6489370	C	T	0.393638	1006
12	rs117806059	C	T	0.0298211	1006
12	rs1860004	T	G	0.411531	1006
12	rs3891781	C	T	0.393638	1006
12	rs3891780	A	C	0.393638	1006
12	rs10774040	G	A	0.392644	1006
12	rs112595974	C	T	0.0357853	1006
12	rs111790437	G	A	0.027833	1006
12	rs11062206	G	A	0.393638	1006
12	rs7296567	G	C	0.802187	1006
12	rs880342	C	T	0.393638	1006
12	rs886899	C	A	0.823062	1006
12	rs886898	T	C	0.856859	1006
12	rs1108385	C	A	0.393638	1006
12	rs10466899	C	T	0.00795229	1006
12	rs150675643	G	A	0.0129225	1006
12	rs2238081	G	A	0.393638	1006
12	rs142606367	C	T	0.00695825	1006
12	rs2238083	T	C	0.412525	1006
12	rs117802326	A	C	0.026839	1006
12	rs73035462	C	T	0.083499	1006
12	rs4765676	G	A	0.397614	1006
12	rs2283306	C	T	0.392644	1006
12	rs61907797	C	G	0.0248509	1006
12	rs112886650	A	G	0.026839	1006
12	rs2239059	T	C	0.411531	1006
12	rs2239060	C	T	0.392644	1006
12	rs74905168	T	G	0.0785288	1006
12	rs7961557	G	A	0.394632	1006
12	rs117089958	G	A	0.0318091	1006
12	rs11062209	G	A	0.39165	1006
12	rs4370987	A	G	0.402584	1006
12	rs10848654	G	A	0.395626	1006
12	rs753076	A	G	0.754473	1006
12	rs11062210	A	G	0.44831	1006
12	rs753078	T	A	0.248509	1006
12	rs10160993	C	G	0.45328	1006
12	rs2887780	C	T	0.732604	1006
12	rs73037239	G	C	0.0477137	1006
12	rs740417	A	C	0.375746	1006
12	rs740416	G	A	0.383698	1006
12	rs7968680	C	T	0.82505	1006
12	rs7967959	G	A	0.0477137	1006
12	rs10491964	G	A	0.293241	1006
12	rs61539622	G	A	0.0815109	1006
12	rs7296821	T	C	0.422465	1006
12	rs76604410	A	G	0.0168986	1006
12	rs4441076	C	T	0.421471	1006
12	rs112653186	C	A	0.0318091	1006
12	rs2239061	T	C	0.827038	1006
12	rs2239062	T	G	0.431412	1006
12	rs75056630	C	T	0.0149105	1006
12	rs55902113	C	T	0.128231	1006
12	rs56151937	T	G	0.137177	1006
12	rs7980523	G	T	0.130219	1006
12	rs7955376	G	A	0.0487078	1006
12	rs2238084	A	G	0.837972	1006
12	rs7973812	T	C	0.129225	1006
12	rs1122785	A	G	0.0497018	1006
12	rs1122784	A	T	0.130219	1006
12	rs59241311	G	A	0.083499	1006
12	rs140811693	A	G	0.0129225	1006
12	rs75390555	A	G	0.00198807	1006
12	rs79744129	C	T	0.0815109	1006
12	rs78170230	G	A	0.0119284	1006
12	rs61907805	C	T	0.0815109	1006
12	rs55909860	C	T	0.0347913	1006
12	rs61907806	A	G	0.0894632	1006
12	rs73037254	C	T	0.0477137	1006
12	rs73037256	G	A	0.0487078	1006
12	rs61907807	G	A	0.0884692	1006
12	rs7301013	A	G	0.137177	1006
12	rs11062213	T	G	0.0874751	1006
12	rs73037258	A	G	0.0487078	1006
12	rs57722549	A	C	0.0884692	1006
12	rs11837034	T	G	0.137177	1006
12	rs11836545	A	G	0.137177	1006
12	rs11837126	T	G	0.138171	1006
12	rs7308786	A	C	0.981113	1006
12	rs61907810	C	T	0.129225	1006
12	rs2370515	G	A	0.129225	1006
12	rs733782	T	A	0.0805169	1006
12	rs2239063	A	C	0.301193	1006
12	rs73037262	C	T	0.0208748	1006
12	rs73037264	A	G	0.0417495	1006
12	rs146409612	G	A	0.0188867	1006
12	rs11829249	A	G	0.130219	1006
12	rs4562883	C	T	0.130219	1006
12	rs7294604	T	C	0.130219	1006
12	rs7136865	A	G	0.130219	1006
12	rs758117	C	T	0.301193	1006
12	rs73037269	C	T	0.0487078	1006
12	rs10774041	A	G	0.838966	1006
12	rs11837370	C	T	0.0815109	1006
12	rs34729625	A	G	0.0815109	1006
12	rs12823424	A	G	0.300199	1006
12	rs714278	C	T	0.0815109	1006
12	rs719024	C	G	0.835984	1006
12	rs714277	C	T	0.300199	1006
12	rs61291672	A	G	0.0815109	1006
12	rs11831085	A	G	0.130219	1006
12	rs11831557	T	G	0.0815109	1006
12	rs2159059	C	G	0.130219	1006
12	rs73037273	A	C	0.0487078	1006
12	rs59679560	A	G	0.131213	1006
12	rs80246065	T	A	0.0506958	1006
12	rs73037278	C	T	0.0536779	1006
12	rs35407591	G	A	0.384692	1006
12	rs4765929	T	C	0.385686	1006
12	rs12422833	T	A	0.384692	1006
12	rs10774042	T	C	0.384692	1006
12	rs11062217	G	A	0.384692	1006
12	rs11062218	C	T	0.384692	1006
12	rs11611146	G	A	0.364811	1006
12	rs58017093	C	A	0.380716	1006
12	rs35167730	T	C	0.380716	1006
12	rs2887781	T	G	0.380716	1006
12	rs112557053	C	T	0.0178926	1006
12	rs55935819	G	A	0.379722	1006
12	rs56144200	C	T	0.38171	1006
12	rs17223841	A	G	0.382704	1006
12	rs35124400	C	T	0.38171	1006
12	rs77476038	A	T	0.00795229	1006
12	rs7311607	A	G	0.38171	1006
12	rs758116	G	A	0.84493	1006
12	rs7312105	A	G	0.380716	1006
12	rs7312107	A	G	0.380716	1006
12	rs34533190	C	G	0.38668	1006
12	rs16929368	T	A	0.380716	1006
12	rs115270812	C	T	0.00994036	1006
12	rs12425032	T	C	0.101392	1006
12	rs117540283	G	A	0.026839	1006
12	rs112259837	G	T	0.0487078	1006
12	rs11062222	A	G	0.0854871	1006
12	rs11062223	G	A	0.0149105	1006
12	rs117713732	A	T	0.0119284	1006
12	rs61907848	G	C	0.0298211	1006
12	rs34992881	C	G	0.400596	1006
12	rs34621387	A	G	0.444334	1006
12	rs1009281	A	G	0.468191	1006
12	rs112010728	G	A	0.0974155	1006
12	rs2239064	T	C	0.460239	1006
12	rs73040095	G	C	0.0159046	1006
12	rs2283307	T	C	0.368787	1006
12	rs2239065	A	G	0.50497	1006
12	rs147738868	C	A	0.0168986	1006
12	rs994901	A	G	0.49503	1006
12	rs994900	T	C	0.735586	1006
12	rs994899	G	C	0.732604	1006
12	rs73042103	T	C	0.0238569	1006
12	rs2239066	A	G	0.827038	1006
12	rs141729224	G	A	0.0168986	1006
12	rs2239068	C	T	0.730616	1006
12	rs2239071	C	G	0.393638	1006
12	rs2239072	A	T	0.337972	1006
12	rs16929388	A	G	0.0944334	1006
12	rs11062225	T	C	0.702783	1006
12	rs75907886	G	C	0.0884692	1006
12	rs4765678	T	C	0.792247	1006
12	rs147478858	T	C	0.0218688	1006
12	rs2887782	C	T	0.336978	1006
12	rs4575333	T	A	0.336978	1006
12	rs10735008	T	A	0.794235	1006
12	rs2239073	T	C	0.45825	1006
12	rs2239074	C	T	0.335984	1006
12	rs2239075	A	G	0.792247	1006
12	rs2283308	G	T	0.790258	1006
12	rs57906526	A	G	0.0606362	1006
12	rs11613063	C	T	0.0526839	1006
12	rs73042126	G	A	0.0337972	1006
12	rs1548649	C	G	0.557654	1006
12	rs77506370	G	C	0.0298211	1006
12	rs1860097	T	C	0.796223	1006
12	rs16929401	T	C	0.0884692	1006
12	rs78992368	T	C	0.0805169	1006
12	rs77768770	G	A	0.0298211	1006
12	rs10774043	G	A	0.402584	1006
12	rs150147450	G	A	0.0218688	1006
12	rs2239076	C	G	0.473161	1006
12	rs4765930	G	T	0.749503	1006
12	rs73042133	G	A	0.0447316	1006
12	rs118181172	C	T	0.0159046	1006
12	rs11062228	G	A	0.525845	1006
12	rs11062229	G	C	0.186879	1006
12	rs111915616	G	T	0.0347913	1006
12	rs17801205	A	G	0.0377734	1006
12	rs2239077	G	A	0.532803	1006
12	rs79033574	G	A	0.0129225	1006
12	rs7960297	T	C	0.899602	1006
12	rs17801211	A	G	0.32505	1006
12	rs16927947	C	A	0.84493	1006
12	rs111856877	G	A	0.0308151	1006
12	rs74059849	T	G	0.0506958	1006
12	rs2239078	G	A	0.0506958	1006
12	rs76668488	G	C	0.0387674	1006
12	rs7313403	G	A	0.184891	1006
12	rs1860102	G	A	0.0506958	1006
12	rs4765679	G	C	0.246521	1006
12	rs61907855	G	A	0.0298211	1006
12	rs56287959	A	C	0.207753	1006
12	rs10774044	G	A	0.0526839	1006
12	rs2239079	G	A	0.340954	1006
12	rs12578811	G	A	0.0536779	1006
12	rs11062230	C	G	0.255467	1006
12	rs117849931	A	G	0.0238569	1006
12	rs10491965	C	T	0.0526839	1006
12	rs10774045	C	T	0.0526839	1006
12	rs2283309	C	A	0.340954	1006
12	rs10774046	C	T	0.0526839	1006
12	rs10774047	C	G	0.0526839	1006
12	rs10848655	C	G	0.201789	1006
12	rs1860091	G	T	0.254473	1006
12	rs10848656	G	A	0.0526839	1006
12	rs61907856	T	G	0.124254	1006
12	rs1860092	C	T	0.0526839	1006
12	rs4765932	T	C	0.201789	1006
12	rs1076341	C	G	0.201789	1006
12	rs1076342	T	C	0.201789	1006
12	rs1076343	A	G	0.201789	1006
12	rs1076344	A	G	0.207753	1006
12	rs1076345	C	T	0.200795	1006
12	rs1076346	T	C	0.122266	1006
12	rs2239080	G	A	0.33499	1006
12	rs117826032	G	A	0.0109344	1006
12	rs11833023	G	A	0.194831	1006
12	rs12313442	C	T	0.246521	1006
12	rs147180611	A	C	0.0129225	1006
12	rs11062232	C	T	0.0526839	1006
12	rs4765680	G	A	0.189861	1006
12	rs4765681	T	C	0.55169	1006
12	rs7303824	C	T	0.0447316	1006
12	rs1544514	G	A	0.192843	1006
12	rs1544515	G	A	0.239563	1006
12	rs1544516	T	C	0.239563	1006
12	rs4765933	G	A	0.236581	1006
12	rs4765682	T	C	0.346918	1006
12	rs117738512	G	T	0.0864811	1006
12	rs117010860	C	T	0.0874751	1006
12	rs11062234	A	G	0.0576541	1006
12	rs4765684	G	A	0.296223	1006
12	rs4765934	G	A	0.297217	1006
12	rs145357750	T	C	0.00397614	1006
12	rs4765685	G	A	0.431412	1006
12	rs4765686	G	A	0.4334	1006
12	rs4765687	A	G	0.431412	1006
12	rs77234923	C	T	0.0318091	1006
12	rs2239081	G	C	0.0427435	1006
12	rs74062378	C	A	0.0457256	1006
12	rs10848658	T	C	0.436382	1006
12	rs10744563	A	G	0.4334	1006
12	rs2239082	A	G	0.4334	1006
12	rs7316661	G	A	0.432406	1006
12	rs7135609	C	T	0.434394	1006
12	rs4765688	G	A	0.327038	1006
12	rs61909374	A	G	0.112326	1006
12	rs10774048	T	C	0.767396	1006
12	rs4765935	A	C	0.681909	1006
12	rs7314292	T	C	0.154076	1006
12	rs4765936	A	G	0.307157	1006
12	rs117831375	G	T	0.0129225	1006
12	rs6489371	C	T	0.737575	1006
12	rs73042163	C	T	0.00795229	1006
12	rs55674974	C	T	0.39662	1006
12	rs10774049	T	C	0.578529	1006
12	rs758229	G	C	0.563618	1006
12	rs35917745	C	T	0.0725646	1006
12	rs758230	G	A	0.559642	1006
12	rs758231	G	T	0.114314	1006
12	rs56229649	A	C	0.0129225	1006
12	rs140773017	A	G	0.00596421	1006
12	rs149231460	G	A	0.0188867	1006
12	rs2283310	C	T	0.255467	1006
12	rs75581963	A	G	0.0178926	1006
12	rs73042168	T	C	0.11829	1006
12	rs4765937	T	C	0.430417	1006
12	rs11062236	A	G	0.0238569	1006
12	rs2098027	T	C	0.426441	1006
12	rs74334859	C	T	0.0337972	1006
12	rs758232	T	C	0.65507	1006
12	rs7965296	T	C	0.681909	1006
12	rs73042171	G	A	0.101392	1006
12	rs2239083	G	A	0.676938	1006
12	rs16929444	G	A	0.161034	1006
12	rs73042174	A	G	0.0984095	1006
12	rs61909376	C	G	0.102386	1006
12	rs16929447	C	T	0.26839	1006
12	rs4765938	G	A	0.575547	1006
12	rs10848659	G	A	0.398608	1006
12	rs61909377	G	A	0.0497018	1006
12	rs61909378	G	T	0.104374	1006
12	rs147848965	G	C	0.0367793	1006
12	rs2239084	A	G	0.678926	1006
12	rs78731760	A	G	0.0178926	1006
12	rs12316582	T	A	0.0178926	1006
12	rs61909380	C	T	0.110338	1006
12	rs7971379	T	C	0.683897	1006
12	rs117778746	A	T	0.0119284	1006
12	rs10848660	A	G	0.167992	1006
12	rs11836925	A	G	0.162028	1006
12	rs61909382	A	G	0.111332	1006
12	rs10848661	C	T	0.675944	1006
12	rs10848662	T	C	0.685885	1006
12	rs2370517	T	C	0.88171	1006
12	rs758233	A	C	0.284294	1006
12	rs758234	G	C	0.667992	1006
12	rs4765939	G	C	0.397614	1006
12	rs7968723	G	A	0.676938	1006
12	rs61909383	G	A	0.112326	1006
12	rs2283311	C	T	0.678926	1006
12	rs11062240	A	G	0.279324	1006
12	rs2283312	G	T	0.402584	1006
12	rs2283313	A	G	0.682903	1006
12	rs75585048	C	T	0.0178926	1006
12	rs2239085	T	C	0.67992	1006
12	rs73042186	C	T	0.00795229	1006
12	rs73044401	A	G	0.0994036	1006
12	rs10848663	C	T	0.67992	1006
12	rs2283314	G	A	0.67495	1006
12	rs2239086	G	A	0.668986	1006
12	rs11062241	C	T	0.0318091	1006
12	rs2239087	T	C	0.609344	1006
12	rs146943479	G	A	0.0198807	1006
12	rs1860093	T	A	0.595427	1006
12	rs1860094	T	C	0.594433	1006
12	rs2283315	T	C	0.592445	1006
12	rs73046207	A	G	0.00695825	1006
12	rs2283316	T	C	0.593439	1006
12	rs11062242	T	C	0.0139165	1006
12	rs2239088	C	T	0.591451	1006
12	rs2239089	G	A	0.442346	1006
12	rs4765941	T	C	0.579523	1006
12	rs4765942	A	G	0.578529	1006
12	rs4765944	A	C	0.578529	1006
12	rs4765945	C	T	0.575547	1006
12	rs4765946	A	G	0.575547	1006
12	rs10848664	C	A	0.575547	1006
12	rs1860095	C	T	0.575547	1006
12	rs4765947	C	G	0.346918	1006
12	rs4765948	C	T	0.573559	1006
12	rs4765689	A	G	0.574553	1006
12	rs61477807	C	T	0.133201	1006
12	rs7135220	G	A	0.569583	1006
12	rs77649050	C	T	0.0168986	1006
12	rs77402701	G	A	0.0377734	1006
12	rs887000	C	G	0.576541	1006
12	rs887001	A	C	0.446322	1006
12	rs61909400	G	A	0.0337972	1006
12	rs143631980	G	A	0.0387674	1006
12	rs148090570	C	T	0.0397614	1006
12	rs34472488	G	A	0.00894632	1006
12	rs58843321	T	C	0.282306	1006
12	rs17801265	G	A	0.136183	1006
12	rs2239090	T	C	0.0218688	1006
12	rs56936279	C	T	0.0417495	1006
12	rs7305879	G	A	0.0258449	1006
12	rs7306916	C	G	0.026839	1006
12	rs2239091	C	T	0.229622	1006
12	rs16929470	C	T	0.0477137	1006
12	rs16929471	G	A	0.117296	1006
12	rs1541452	G	A	0.227634	1006
12	rs56412831	C	G	0.0417495	1006
12	rs73046231	G	A	0.0298211	1006
12	rs61258923	C	T	0.11829	1006
12	rs2239092	A	T	0.117296	1006
12	rs17801271	A	G	0.0119284	1006
12	rs2108705	A	G	0.117296	1006
12	rs1015287	G	A	0.22664	1006
12	rs12319670	A	G	0.117296	1006
12	rs12310992	A	G	0.117296	1006
12	rs76364239	G	C	0.0606362	1006
12	rs142074745	C	T	0.0119284	1006
12	rs16929482	G	T	0.0198807	1006
12	rs16929486	A	G	0.0198807	1006
12	rs73046236	C	A	0.0477137	1006
12	rs142243642	T	C	0.0357853	1006
12	rs1004207	G	A	0.0477137	1006
12	rs73046238	C	T	0.0198807	1006
12	rs740502	G	A	0.455268	1006
12	rs10848665	T	C	0.234592	1006
12	rs10848666	G	A	0.16501	1006
12	rs7953393	G	C	0.0934394	1006
12	rs2239093	G	A	0.10835	1006
12	rs72653434	C	G	0.0477137	1006
12	rs72653435	G	A	0.083499	1006
12	rs60106275	A	C	0.168986	1006
12	rs2239094	A	G	0.270378	1006
12	rs2283318	G	A	0.394632	1006
12	rs2239095	C	T	0.0954274	1006
12	rs7976352	A	C	0.0974155	1006
12	rs12367192	G	A	0.0308151	1006
12	rs4765950	G	A	0.100398	1006
12	rs2238086	G	C	0.0874751	1006
12	rs56073310	C	T	0.0626243	1006
12	rs11608740	A	G	0.284294	1006
12	rs17223925	G	A	0.0308151	1006
12	rs72653436	G	A	0.0924453	1006
12	rs1008832	A	G	0.375746	1006
12	rs2238087	C	T	0.0924453	1006
12	rs151028221	C	G	0.0109344	1006
12	rs11615711	C	G	0.102386	1006
12	rs7977039	G	A	0.102386	1006
12	rs11615798	C	T	0.0149105	1006
12	rs1860098	G	A	0.104374	1006
12	rs67382090	C	A	0.0934394	1006
12	rs189438858	C	T	0.0149105	1006
12	rs11062247	A	G	0.199801	1006
12	rs11062248	A	T	0.199801	1006
12	rs76753568	G	A	0.0536779	1006
12	rs55824460	G	A	0.0487078	1006
12	rs7299060	G	A	0.106362	1006
12	rs7136999	T	G	0.342942	1006
12	rs73046254	G	A	0.0487078	1006
12	rs73046256	T	C	0.0417495	1006
12	rs73250496	G	A	0.0765408	1006
12	rs2283319	T	G	0.0487078	1006
12	rs2283320	G	A	0.0487078	1006
12	rs12426658	C	T	0.0745527	1006
12	rs117405685	C	G	0.0337972	1006
12	rs2239097	T	C	0.343936	1006
12	rs11062250	G	A	0.0924453	1006
12	rs58753065	G	A	0.101392	1006
12	rs55703629	C	T	0.101392	1006
12	rs60906495	T	A	0.246521	1006
12	rs56343862	A	C	0.0506958	1006
12	rs11609685	A	G	0.0994036	1006
12	rs66986059	C	T	0.149105	1006
12	rs74505996	A	G	0.0337972	1006
12	rs55851225	T	G	0.05666	1006
12	rs10848668	T	C	0.254473	1006
12	rs2239098	G	A	0.0536779	1006
12	rs143490559	C	T	0.0168986	1006
12	rs2239099	G	A	0.137177	1006
12	rs2239100	T	C	0.149105	1006
12	rs2239101	T	C	0.12326	1006
12	rs2239102	C	T	0.130219	1006
12	rs2283321	A	G	0.131213	1006
12	rs118060704	G	A	0.0318091	1006
12	rs2239103	T	C	0.131213	1006
12	rs2239104	T	G	0.132207	1006
12	rs2239105	C	G	0.177932	1006
12	rs78856369	A	G	0.0715706	1006
12	rs73046268	G	T	0.120278	1006
12	rs11614380	G	A	0.0467197	1006
12	rs2239106	A	T	0.131213	1006
12	rs11609100	C	T	0.120278	1006
12	rs2239107	A	G	0.133201	1006
12	rs2239108	A	G	0.133201	1006
12	rs2239109	T	G	0.132207	1006
12	rs2239110	G	A	0.133201	1006
12	rs118020744	C	T	0.00994036	1006
12	rs11062252	G	A	0.120278	1006
12	rs4765951	T	C	0.863817	1006
12	rs75392488	A	G	0.0954274	1006
12	rs12426831	G	C	0.0934394	1006
12	rs74481870	G	A	0.0139165	1006
12	rs11062253	T	C	0.134195	1006
12	rs75933123	C	T	0.0168986	1006
12	rs2283322	A	G	0.134195	1006
12	rs2239111	T	C	0.337972	1006
12	rs12231350	A	G	0.134195	1006
12	rs117580147	G	A	0.028827	1006
12	rs11615662	G	T	0.0477137	1006
12	rs117993773	A	G	0.0129225	1006
12	rs2238088	T	C	0.119284	1006
12	rs10848670	G	C	0.271372	1006
12	rs73252713	C	G	0.0437376	1006
12	rs1990240	G	A	0.271372	1006
12	rs72653437	T	G	0.0755467	1006
12	rs75550215	C	T	0.0437376	1006
12	rs2283323	C	T	0.271372	1006
12	rs1076340	G	C	0.0218688	1006
12	rs113333605	T	C	0.0119284	1006
12	rs73046278	T	A	0.0497018	1006
12	rs12227580	G	A	0.0437376	1006
12	rs2239112	C	G	0.0437376	1006
12	rs77117943	T	C	0.0337972	1006
12	rs117968441	G	A	0.0198807	1006
12	rs1990239	C	T	0.272366	1006
12	rs117233079	G	A	0.0337972	1006
12	rs117455208	C	T	0.0208748	1006
12	rs75120762	C	T	0.0437376	1006
12	rs150448611	T	A	0.00596421	1006
12	rs11615270	C	G	0.120278	1006
12	rs138429004	G	A	0.0387674	1006
12	rs7963955	A	G	0.270378	1006
12	rs2239113	A	G	0.270378	1006
12	rs2239114	C	T	0.270378	1006
12	rs11062257	C	T	0.0427435	1006
12	rs2283324	C	T	0.0149105	1006
12	rs73046287	C	T	0.0367793	1006
12	rs11062258	A	G	0.0467197	1006
12	rs11062260	G	A	0.0447316	1006
12	rs2108704	C	T	0.0904573	1006
12	rs2239115	G	A	0.120278	1006
12	rs2239116	G	T	0.32008	1006
12	rs4765952	C	T	0.271372	1006
12	rs11062261	C	A	0.0159046	1006
12	rs4765953	T	C	0.121272	1006
12	rs4765954	G	C	0.255467	1006
12	rs4765693	G	A	0.271372	1006
12	rs11062262	T	A	0.106362	1006
12	rs11062263	G	A	0.106362	1006
12	rs12320775	G	A	0.106362	1006
12	rs10848672	T	C	0.208748	1006
12	rs11062266	A	G	0.105368	1006
12	rs73236436	G	A	0.105368	1006
12	rs12833174	G	T	0.72664	1006
12	rs7134785	G	A	0.0139165	1006
12	rs4394887	A	G	0.832008	1006
12	rs4275682	C	T	0.832008	1006
12	rs12318263	A	G	0.105368	1006
12	rs77005317	G	T	0.0357853	1006
12	rs11062267	G	A	0.722664	1006
12	rs7314373	T	C	0.105368	1006
12	rs7314375	T	C	0.105368	1006
12	rs2239117	G	A	0.722664	1006
12	rs10848673	C	T	0.722664	1006
12	rs117846661	G	A	0.00695825	1006
12	rs11062268	C	G	0.105368	1006
12	rs9738570	G	A	0.0904573	1006
12	rs73046302	G	A	0.122266	1006
12	rs11062269	G	A	0.105368	1006
12	rs10848674	T	G	0.72664	1006
12	rs7298483	C	G	0.104374	1006
12	rs11062271	G	A	0.72664	1006
12	rs191616786	A	C	0.0119284	1006
12	rs12298268	T	C	0.105368	1006
12	rs12298278	T	C	0.105368	1006
12	rs12302903	G	C	0.105368	1006
12	rs11062272	G	T	0.22664	1006
12	rs12304811	G	A	0.23161	1006
12	rs10848675	T	C	0.95328	1006
12	rs77367745	C	T	0.121272	1006
12	rs79331677	C	T	0.0904573	1006
12	rs1034934	C	G	0.95328	1006
12	rs2239118	C	T	0.22664	1006
12	rs1034936	C	T	0.725646	1006
12	rs7304997	A	G	0.0447316	1006
12	rs2238089	G	C	0.0129225	1006
12	rs10744564	A	T	0.942346	1006
12	rs2370595	T	C	0.942346	1006
12	rs4765955	A	G	0.942346	1006
12	rs4765956	A	G	0.942346	1006
12	rs4765957	G	A	0.942346	1006
12	rs4765958	C	T	0.0487078	1006
12	rs7298036	C	T	0.0407555	1006
12	rs77287851	G	T	0.0129225	1006
12	rs733993	G	A	0.0437376	1006
12	rs887333	C	A	0.987078	1006
12	rs140903845	C	G	0.0367793	1006
12	rs117791272	A	G	0.0367793	1006
12	rs2370596	A	G	0.729622	1006
12	rs4765959	T	A	0.210736	1006
12	rs2370597	G	A	0.940358	1006
12	rs2370598	C	T	0.940358	1006
12	rs2370599	G	A	0.940358	1006
12	rs2370600	G	A	0.940358	1006
12	rs7307271	T	C	0.0129225	1006
12	rs720722	A	G	0.729622	1006
12	rs720721	A	G	0.729622	1006
12	rs4765960	G	A	0.729622	1006
12	rs929490	T	C	0.903579	1006
12	rs4765961	T	C	0.17495	1006
12	rs1006564	A	G	0.903579	1006
12	rs79778780	G	A	0.0526839	1006
12	rs4503598	C	G	0.987078	1006
12	rs148081350	T	C	0.0119284	1006
12	rs4765962	G	C	0.903579	1006
12	rs929492	C	T	0.17495	1006
12	rs10848676	A	G	0.175944	1006
12	rs11062277	T	C	0.17495	1006
12	rs10732594	T	C	0.904573	1006
12	rs74460986	A	T	0.082505	1006
12	rs11062278	G	A	0.175944	1006
12	rs11062279	A	G	0.175944	1006
12	rs73035639	C	T	0.119284	1006
12	rs12321187	G	A	0.17495	1006
12	rs10744565	A	G	0.917495	1006
12	rs75184661	C	T	0.0596421	1006
12	rs12818233	A	C	0.00795229	1006
12	rs2283325	G	A	0.0119284	1006
12	rs2370602	C	T	0.849901	1006
12	rs79468509	A	C	0.0139165	1006
12	rs77523650	C	T	0.0536779	1006
12	rs58752720	A	C	0.0139165	1006
12	rs75384169	G	A	0.054672	1006
12	rs78488802	T	C	0.054672	1006
12	rs2238090	A	G	0.673956	1006
12	rs11608641	A	G	0.0735586	1006
12	rs10744566	G	A	0.856859	1006
12	rs117358463	G	A	0.0159046	1006
12	rs79622047	C	T	0.114314	1006
12	rs956451	C	T	0.0984095	1006
12	rs4765700	C	A	0.803181	1006
12	rs74968248	C	T	0.0536779	1006
12	rs76898329	T	C	0.0536779	1006
12	rs78876954	G	C	0.119284	1006
12	rs138502882	C	T	0.054672	1006
12	rs1034937	A	G	0.895626	1006
12	rs74792936	C	T	0.0874751	1006
12	rs117485870	C	T	0.0218688	1006
12	rs7299658	T	C	0.849901	1006
12	rs7310458	G	A	0.703777	1006
12	rs7311355	C	T	0.697813	1006
12	rs77955861	G	A	0.0894632	1006
12	rs11832738	G	A	0.703777	1006
12	rs2071641	C	G	0.704771	1006
12	rs75386905	A	G	0.107356	1006
12	rs3751254	T	G	0.774354	1006
12	rs215976	C	T	0.0884692	1006
12	rs56291949	C	T	0.0248509	1006
12	rs74437603	G	A	0.119284	1006
12	rs215977	A	T	0.200795	1006
12	rs11062282	C	T	0.133201	1006
12	rs78598192	C	G	0.00795229	1006
12	rs77189734	G	A	0.0159046	1006
12	rs112760332	G	A	0.0447316	1006
12	rs2283326	G	A	0.744533	1006
12	rs10848677	G	A	0.680915	1006
12	rs77802779	C	T	0.027833	1006
12	rs117244626	C	T	0.0228628	1006
12	rs215979	T	G	0.957256	1006
12	rs215980	G	C	0.957256	1006
12	rs113964858	G	A	0.0457256	1006
12	rs215981	A	G	0.209742	1006
12	rs3829329	C	G	0.0477137	1006
12	rs215982	T	C	0.957256	1006
12	rs56269265	G	T	0.0357853	1006
12	rs215983	G	C	0.957256	1006
12	rs542898718	C	T	0.00795229	1006
12	rs215984	C	T	0.207753	1006
12	rs150851057	C	G	0.0109344	1006
12	rs215985	A	G	0.957256	1006
12	rs7311147	G	A	0.592445	1006
12	rs75844502	C	T	0.0139165	1006
12	rs112325709	G	A	0.0248509	1006
12	rs12833113	C	T	0.00497018	1006
12	rs215986	C	T	0.208748	1006
12	rs68075360	A	C	0.0477137	1006
12	rs215987	T	C	0.261431	1006
12	rs215988	A	G	0.206759	1006
12	rs215989	G	A	0.206759	1006
12	rs117279365	C	T	0.0188867	1006
12	rs41276704	G	A	0.0238569	1006
12	rs215990	G	A	0.204771	1006
12	rs215991	G	T	0.209742	1006
12	rs758560	A	G	0.117296	1006
12	rs215992	T	C	0.0904573	1006
12	rs123263	C	T	0.206759	1006
12	rs215993	C	T	0.208748	1006
12	rs215994	T	C	0.208748	1006
12	rs215995	G	T	0.207753	1006
12	rs2239120	C	T	0.739563	1006
12	rs145577382	G	C	0.0328032	1006
12	rs215996	G	C	0.209742	1006
12	rs55641425	C	T	0.117296	1006
12	rs806142	A	G	0.208748	1006
12	rs216006	T	C	0.208748	1006
12	rs117621166	G	A	0.0188867	1006
12	rs34766864	C	T	0.00894632	1006
12	rs216007	T	C	0.208748	1006
12	rs216008	C	T	0.208748	1006
12	rs2238091	G	A	0.0894632	1006
12	rs73038815	C	T	0.0308151	1006
12	rs216009	T	C	0.0974155	1006
12	rs2238092	G	A	0.740557	1006
12	rs11609212	C	A	0.0765408	1006
12	rs887334	T	G	0.741551	1006
12	rs12809239	C	T	0.00596421	1006
12	rs758561	G	A	0.744533	1006
12	rs758562	C	A	0.812127	1006
12	rs146840592	T	C	0.0168986	1006
12	rs11062284	G	C	0.812127	1006
12	rs10774050	C	T	0.83002	1006
12	rs2239121	C	T	0.824056	1006
12	rs112902288	C	T	0.0218688	1006
12	rs216013	A	G	0.167992	1006
12	rs2239122	C	T	0.831014	1006
12	rs2239123	T	C	0.831014	1006
12	rs34935905	A	G	0.10835	1006
12	rs56084590	G	A	0.0745527	1006
12	rs11611281	C	T	0.0248509	1006
12	rs1076390	C	A	0.164016	1006
12	rs11615651	G	A	0.0646123	1006
12	rs116907264	G	A	0.0129225	1006
12	rs7968633	A	G	0.95825	1006
12	rs11062286	G	A	0.0666004	1006
12	rs75547259	C	T	0.0377734	1006
12	rs216016	T	C	0.0656064	1006
12	rs216017	C	G	0.0675944	1006
12	rs12813847	A	G	0.90159	1006
12	rs12813888	A	C	0.16998	1006
12	rs758563	C	G	0.962227	1006
12	rs740731	T	C	0.733598	1006
12	rs98545	C	T	0.172962	1006
12	rs11062287	G	A	0.0228628	1006
12	rs10161253	C	G	0.968191	1006
12	rs77345767	C	T	0.109344	1006
12	rs12821981	C	G	0.0129225	1006
12	rs78463148	C	T	0.109344	1006
12	rs11062288	C	T	0.730616	1006
12	rs77780135	C	T	0.084493	1006
12	rs79439196	C	G	0.0109344	1006
12	rs4765966	A	G	0.93837	1006
12	rs61216358	G	A	0.171968	1006
12	rs35240807	G	A	0.0616302	1006
12	rs216025	T	C	0.724652	1006
12	rs216026	T	G	0.786282	1006
12	rs2238094	G	A	0.0616302	1006
12	rs2238095	A	G	0.719682	1006
12	rs2238096	C	A	0.932406	1006
12	rs2239124	C	T	0.168986	1006
12	rs2239125	A	G	0.0616302	1006
12	rs75808668	C	A	0.026839	1006
12	rs75047029	G	A	0.0437376	1006
12	rs11613210	C	A	0.168986	1006
12	rs61473768	C	T	0.213718	1006
12	rs1420725	G	C	0.719682	1006
12	rs118096133	C	T	0.0437376	1006
12	rs12227672	G	A	0.0616302	1006
12	rs1362643	A	G	0.0616302	1006
12	rs10848678	T	G	0.781312	1006
12	rs10848679	T	C	0.781312	1006
12	rs112028072	T	G	0.0178926	1006
12	rs2239126	G	A	0.0606362	1006
12	rs12422549	T	C	0.781312	1006
12	rs77408394	A	G	0.0129225	1006
12	rs2238097	T	G	0.0616302	1006
12	rs2238098	T	C	0.0616302	1006
12	rs2238099	C	T	0.0606362	1006
12	rs1003306	A	T	0.718688	1006
12	rs117660151	A	G	0.0457256	1006
12	rs216029	T	C	0.217694	1006
12	rs104629	A	G	0.935388	1006
12	rs216031	T	C	0.217694	1006
12	rs216032	C	A	0.218688	1006
12	rs216033	G	A	0.217694	1006
12	rs216034	T	A	0.217694	1006
12	rs216035	T	G	0.217694	1006
12	rs216036	A	C	0.219682	1006
12	rs2239127	T	C	0.790258	1006
12	rs2239128	T	C	0.789264	1006
12	rs2239129	C	T	0.777336	1006
12	rs117530530	A	G	0.0497018	1006
12	rs216039	T	C	0.220676	1006
12	rs216040	A	T	0.220676	1006
12	rs216041	A	G	0.220676	1006
12	rs740727	C	T	0.718688	1006
12	rs740728	T	C	0.0606362	1006
12	rs16929809	C	T	0.7167	1006
12	rs12826579	T	C	0.779324	1006
12	rs887332	G	A	0.779324	1006
12	rs216044	G	A	0.285288	1006
12	rs216045	G	A	0.761431	1006
12	rs56180838	C	T	0.082505	1006
12	rs1990322	G	A	0.700795	1006
12	rs45616033	G	A	0.0437376	1006
12	rs73247415	G	A	0.0506958	1006
12	rs138102415	C	T	0.0119284	1006
12	rs758559	C	T	0.706759	1006
12	rs79293558	G	A	0.0198807	1006
12	rs41276708	C	T	0.00497018	1006
12	rs11062295	G	A	0.702783	1006
12	rs12305678	A	G	0.0884692	1006
12	rs3794292	A	G	0.0685885	1006
12	rs10848680	G	A	0.704771	1006
12	rs216047	C	T	0.296223	1006
12	rs11062296	A	G	0.0695825	1006
12	rs216048	A	C	0.222664	1006
12	rs216049	C	T	0.22664	1006
12	rs216050	G	C	0.296223	1006
12	rs216051	C	A	0.222664	1006
12	rs216052	A	G	0.222664	1006
12	rs12228141	A	G	0.0695825	1006
12	rs1894979	G	A	0.703777	1006
12	rs1894980	G	C	0.703777	1006
12	rs35862237	G	A	0.0695825	1006
12	rs6489374	T	C	0.0994036	1006
12	rs7136840	C	T	0.703777	1006
12	rs10848681	A	T	0.0994036	1006
12	rs3794291	C	T	0.704771	1006
12	rs3794290	A	G	0.777336	1006
12	rs10161232	T	C	0.629225	1006
12	rs10161181	A	C	0.708748	1006
12	rs4765701	T	C	0.777336	1006
12	rs10161275	T	C	0.708748	1006
12	rs10774051	C	T	0.710736	1006
12	rs11062298	A	C	0.710736	1006
12	rs11062299	T	C	0.709742	1006
12	rs10848682	C	G	0.709742	1006
12	rs12312322	A	G	0.781312	1006
12	rs10774052	C	T	0.709742	1006
12	rs1966439	A	G	0.706759	1006
12	rs1966440	T	C	0.705765	1006
12	rs182598276	G	A	0.0387674	1006
12	rs7315556	G	A	0.705765	1006
12	rs4765702	T	G	0.0695825	1006
12	rs45555233	A	G	0.0685885	1006
12	rs2302727	C	A	0.0685885	1006
12	rs2302728	C	A	0.710736	1006
12	rs77773628	C	T	0.0188867	1006
12	rs1468875	G	A	0.944334	1006
12	rs7295250	T	C	0.294235	1006
12	rs11062301	G	A	0.130219	1006
12	rs7306298	G	A	0.831014	1006
12	rs7295775	T	C	0.0457256	1006
12	rs116896129	A	G	0.0119284	1006
12	rs6489375	A	G	0.827038	1006
12	rs12369334	C	A	0.0805169	1006
12	rs11062303	A	G	0.0427435	1006
12	rs10744567	A	G	0.828032	1006
12	rs7138079	G	A	0.828032	1006
12	rs10505724	C	T	0.872763	1006
12	rs11062307	C	T	0.0387674	1006
12	rs4765967	T	C	0.0457256	1006
12	rs7136355	T	C	0.829026	1006
12	rs11062308	G	A	0.0387674	1006
12	rs2302729	T	C	0.831014	1006
12	rs10431348	A	G	0.871769	1006
12	rs2058819	T	C	0.0427435	1006
12	rs7974589	G	A	0.823062	1006
12	rs11062310	T	C	0.0467197	1006
12	rs2270371	G	A	0.0397614	1006
12	rs12818148	C	G	0.0397614	1006
12	rs2302730	G	C	0.0467197	1006
12	rs2302731	C	T	0.0397614	1006
12	rs74927858	G	A	0.0228628	1006
12	rs12829506	G	T	0.0407555	1006
12	rs76894983	G	T	0.0755467	1006
12	rs4765968	T	C	0.0477137	1006
12	rs72552065	C	T	0.0576541	1006
12	rs1051375	G	A	0.703777	1006
12	rs3794288	A	G	0.0516899	1006
12	rs12299577	A	G	0.0516899	1006
12	rs12319450	C	G	0.0516899	1006
12	rs3829328	A	C	0.0506958	1006
12	rs10848683	C	T	0.819085	1006
12	rs10774053	A	G	0.83002	1006
12	rs35478876	A	G	0.0397614	1006
12	rs11062314	G	A	0.0506958	1006
12	rs4765970	A	G	0.0506958	1006
12	rs4765971	G	C	0.0516899	1006
12	rs4765972	A	C	0.0397614	1006
12	rs10848684	G	A	0.819085	1006
12	rs4765974	G	A	0.0397614	1006
12	rs10848685	G	A	0.0516899	1006
12	rs10848686	A	G	0.0516899	1006
12	rs10848687	C	T	0.0516899	1006
12	rs2370610	A	G	0.0149105	1006
12	rs11062315	T	G	0.178926	1006
12	rs2270373	C	T	0.947316	1006
12	rs2270372	G	A	0.0337972	1006
12	rs12308916	G	C	0.0328032	1006
12	rs3794285	A	G	0.0328032	1006
12	rs3794284	C	T	0.0487078	1006
12	rs876503	C	T	0.129225	1006
12	rs58010731	C	T	0.947316	1006
12	rs11062317	G	A	0.947316	1006
12	rs11062318	G	A	0.0487078	1006
12	rs1861673	G	A	0.947316	1006
12	rs117061047	G	A	0.0318091	1006
12	rs12367220	C	T	0.0178926	1006
12	rs55830098	C	T	0.122266	1006
12	rs11062319	C	T	0.870775	1006
12	rs143803992	C	T	0.00795229	1006
12	rs7316246	G	A	0.0467197	1006
12	rs12809807	C	A	0.0298211	1006
12	rs10466907	T	G	0.0497018	1006
12	rs4765975	T	A	0.950298	1006
12	rs7957163	C	A	0.0497018	1006
12	rs184753996	A	C	0.00695825	1006
12	rs181496343	T	C	0.00497018	1006
12	rs6489377	G	A	0.0308151	1006
12	rs61908026	G	C	0.026839	1006
12	rs11062320	C	T	0.0795229	1006
12	rs4765703	C	T	0.0497018	1006
12	rs2370611	G	A	0.950298	1006
12	rs4765705	C	T	0.0497018	1006
12	rs7307856	T	C	0.815109	1006
12	rs7133208	G	A	0.950298	1006
12	rs148307103	A	G	0.0159046	1006
12	rs4765980	G	A	0.950298	1006
12	rs12319191	A	T	0.0457256	1006
12	rs116457375	C	T	0.0159046	1006
12	rs7296798	C	T	0.950298	1006
12	rs11062324	G	C	0.0487078	1006
12	rs75807014	C	T	0.0159046	1006
12	rs10848692	T	C	0.0487078	1006
12	rs73042734	G	T	0.0308151	1006
12	rs7297891	T	C	0.947316	1006
12	rs117510564	G	A	0.0487078	1006
12	rs114380658	G	A	0.0159046	1006
12	rs12304943	T	C	0.178926	1006
12	rs12303503	A	G	0.178926	1006
12	rs1861672	C	A	0.178926	1006
12	rs12305266	A	G	0.178926	1006
12	rs11062326	T	C	0.178926	1006
12	rs7295730	G	C	0.82008	1006
12	rs1115503	A	G	0.819085	1006
12	rs150290733	C	A	0.0178926	1006
12	rs137899990	C	T	0.0188867	1006
12	rs12320828	C	T	0.0487078	1006
12	rs12302408	T	G	0.0328032	1006
12	rs11062327	A	G	0.178926	1006
12	rs116301392	G	A	0.0159046	1006
12	rs2098427	C	T	0.821074	1006
12	rs2098425	G	A	0.17495	1006
12	rs73042754	T	C	0.0308151	1006
12	rs34372482	C	T	0.17495	1006
12	rs12229387	A	G	0.681909	1006
12	rs12316516	G	C	0.170974	1006
12	rs12811549	C	T	0.122266	1006
12	rs12310349	A	G	0.170974	1006
12	rs13328976	G	A	0.141153	1006
12	rs67084831	G	A	0.17495	1006
12	rs12228313	C	T	0.141153	1006
12	rs12813281	A	G	0.17495	1006
12	rs11062330	C	T	0.17495	1006
12	rs1592573	A	T	0.857853	1006
12	rs12818377	C	T	0.125249	1006
12	rs17694709	C	T	0.0506958	1006
12	rs10848693	A	T	0.141153	1006
12	rs12307277	C	T	0.173956	1006
12	rs143727958	C	T	0.00596421	1006
12	rs11614137	T	A	0.683897	1006
12	rs888195	G	C	0.315109	1006
12	rs11062331	G	A	0.269384	1006
12	rs34317030	C	T	0.125249	1006
12	rs12370123	T	C	0.682903	1006
12	rs150685278	T	C	0.0178926	1006
12	rs4765986	T	G	0.142147	1006
12	rs61916600	G	A	0.0248509	1006
12	rs55817206	G	T	0.683897	1006
12	rs11062333	T	C	0.683897	1006
12	rs140342616	T	G	0.0159046	1006
12	rs144254930	T	C	0.0178926	1006
12	rs12372529	G	T	0.141153	1006
12	rs10774057	G	A	0.809145	1006
12	rs71458009	C	T	0.0337972	1006
12	rs11062335	T	C	0.863817	1006
12	rs7309877	A	T	0.777336	1006
12	rs61916603	A	G	0.0576541	1006
12	rs34659162	C	T	0.0586481	1006
12	rs10848694	C	A	0.73161	1006
12	rs11837938	A	G	0.732604	1006
12	rs11830705	G	A	0.732604	1006
12	rs10848695	C	T	0.270378	1006
12	rs7302305	C	T	0.729622	1006
12	rs7294534	T	C	0.729622	1006
12	rs11830257	T	C	0.00894632	1006
12	rs34307296	G	A	0.054672	1006
12	rs115778697	C	T	0.0337972	1006
12	rs181936902	A	G	0.00596421	1006
12	rs11062336	G	A	0.0367793	1006
12	rs145939970	G	A	0.028827	1006
12	rs74054716	A	G	0.00894632	1006
12	rs10744572	T	C	0.729622	1006
12	rs4765988	C	G	0.729622	1006
12	rs10774058	G	T	0.728628	1006
12	rs117280814	A	G	0.00894632	1006
12	rs4129412	T	C	0.732604	1006
12	rs10848696	T	G	0.729622	1006
12	rs62636432	G	A	0.0387674	1006
12	rs61916604	C	T	0.141153	1006
12	rs34285939	A	G	0.0656064	1006
12	rs61916605	G	A	0.0208748	1006
12	rs35119907	C	T	0.157058	1006
12	rs7299379	A	T	0.729622	1006
12	rs34907597	G	C	0.269384	1006
12	rs10848697	G	C	0.663022	1006
12	rs4635140	G	A	0.651093	1006
12	rs73042778	A	T	0.00994036	1006
12	rs7977087	A	G	0.730616	1006
12	rs35234910	G	A	0.157058	1006
12	rs6416307	G	A	0.694831	1006
12	rs34774896	G	A	0.0337972	1006
12	rs139923282	A	G	0.0149105	1006
12	rs7973927	C	T	0.728628	1006
12	rs4765991	G	C	0.728628	1006
12	rs10848698	G	A	0.271372	1006
12	rs4267125	G	A	0.728628	1006
12	rs7295829	C	A	0.728628	1006
12	rs12811146	T	C	0.0318091	1006
12	rs145911482	G	T	0.271372	1006
12	rs4765706	C	G	0.720676	1006
12	rs4616103	A	C	0.728628	1006
12	rs7965717	C	T	0.728628	1006
12	rs7958335	T	C	0.729622	1006
12	rs7304144	C	G	0.652087	1006
12	rs10848700	G	C	0.275348	1006
12	rs140714148	C	T	0.0129225	1006
12	rs6489388	T	C	0.852883	1006
12	rs6489389	C	T	0.740557	1006
12	rs112525214	G	C	0.142147	1006
12	rs7303994	G	A	0.851889	1006
12	rs35990305	T	A	0.853877	1006
12	rs4238007	T	A	0.854871	1006
12	rs4294615	T	G	0.854871	1006
12	rs141421627	C	T	0.0139165	1006
12	rs71458014	C	T	0.0198807	1006
12	rs4348964	G	A	0.853877	1006
12	rs4438098	T	G	0.747515	1006
12	rs4450218	G	A	0.774354	1006
12	rs111643467	A	G	0.0815109	1006
12	rs73242822	G	C	0.0805169	1006
12	rs77515703	C	G	0.0745527	1006
12	rs4765992	A	C	0.852883	1006
12	rs4765993	G	A	0.852883	1006
12	rs7295400	C	T	0.852883	1006
12	rs11062337	G	A	0.0258449	1006
12	rs7965313	C	A	0.852883	1006
12	rs7980158	A	C	0.852883	1006
12	rs112570989	C	T	0.028827	1006
12	rs71458015	C	G	0.0178926	1006
12	rs75980374	G	C	0.0755467	1006
12	rs6489391	T	C	0.852883	1006
12	rs112774451	T	C	0.0775348	1006
12	rs11062338	A	T	0.0785288	1006
12	rs145564253	C	T	0.0248509	1006
12	rs11062339	G	A	0.106362	1006
12	rs58671227	T	C	0.107356	1006
12	rs4261344	A	G	0.853877	1006
12	rs35515545	G	A	0.00894632	1006
12	rs11062340	C	T	0.0238569	1006
12	rs117015113	C	T	0.0159046	1006
12	rs12827186	T	A	0.0178926	1006
12	rs73042802	G	A	0.146123	1006
12	rs144375442	C	T	0.0159046	1006
12	rs10774065	C	T	0.748509	1006
12	rs6489393	T	C	0.854871	1006
12	rs6489394	C	T	0.749503	1006
12	rs35465713	T	C	0.0258449	1006
12	rs56345800	G	A	0.028827	1006
12	rs6489395	T	C	0.748509	1006
12	rs6489396	C	T	0.748509	1006
12	rs7301770	G	A	0.747515	1006
12	rs7302862	C	A	0.745527	1006
12	rs7136853	T	C	0.748509	1006
12	rs7136873	T	C	0.748509	1006
12	rs12312183	A	G	0.105368	1006
12	rs4765707	T	G	0.857853	1006
12	rs73044713	T	C	0.142147	1006
12	rs4238008	A	G	0.752485	1006
12	rs7296848	A	C	0.855865	1006
12	rs4409901	G	A	0.855865	1006
12	rs4344552	C	G	0.855865	1006
12	rs11062346	C	T	0.105368	1006
12	rs71458017	G	A	0.0149105	1006
12	rs75510754	C	T	0.0586481	1006
12	rs113355774	C	A	0.0755467	1006
12	rs4313632	A	G	0.756461	1006
12	rs111339068	G	A	0.028827	1006
12	rs141672769	C	G	0.0526839	1006
12	rs79736105	G	A	0.0447316	1006
12	rs144640976	G	A	0.0109344	1006
12	rs117895744	T	C	0.0308151	1006
12	rs7954397	C	T	0.611332	1006
12	rs12818063	A	G	0.777336	1006
12	rs11062351	G	A	0.583499	1006
12	rs10848703	G	A	0.723658	1006
12	rs10848704	C	T	0.756461	1006
12	rs148257472	C	T	0.027833	1006
12	rs114878639	G	A	0.0526839	1006
12	rs138255936	G	C	0.00994036	1006
12	rs73242853	T	G	0.138171	1006
12	rs4765709	C	T	0.622266	1006
```
