## Supplementary material for "Characterization of shared and ancestry-specific signals driving complex traits using multi-ancestry fine-mapping": s1_ref.bim

```
12	rs7974422	0	1885262	A	G
12	rs10773991	0	1885306	C	T
12	rs11615284	0	1885309	A	C
12	rs140402805	0	1885382	A	G
12	rs145603937	0	1885440	A	G
12	rs3759374	0	1886643	C	T
12	rs2370055	0	1887698	C	T
12	rs1860055	0	1888596	G	A
12	rs1860054	0	1888598	C	T
12	rs767870	0	1889823	G	A
12	rs16928751	0	1890199	G	A
12	rs67405160	0	1890394	T	A
12	rs2286385	0	1890589	G	A
12	rs2286384	0	1891043	G	C
12	rs2286383	0	1891372	C	T
12	rs12824519	0	1891528	G	A
12	rs9805109	0	1891705	A	G
12	rs75871325	0	1892432	G	A
12	rs2240613	0	1892816	C	T
12	rs35854772	0	1893077	C	A
12	rs9805042	0	1893170	C	T
12	rs9805049	0	1893650	C	A
12	rs3809266	0	1894141	G	T
12	rs79195769	0	1894398	A	G
12	rs150246066	0	1894973	C	T
12	rs2286382	0	1896779	G	A
12	rs12342	0	1896880	C	T
12	rs1044471	0	1896956	C	T
12	rs2286380	0	1897284	A	T
12	rs111477952	0	1897413	A	G
12	rs11610397	0	1897852	G	A
12	rs113377562	0	1898300	G	T
12	rs73041873	0	1898481	A	G
12	rs4766416	0	1898647	G	C
12	rs4766417	0	1898650	G	A
12	rs35396561	0	1899217	G	T
12	rs1968095	0	1899291	T	A
12	rs35595244	0	1899349	G	T
12	rs1476732	0	1899552	C	A
12	rs12300993	0	1899584	T	C
12	rs7294540	0	1899714	A	C
12	rs4766418	0	1900430	C	G
12	rs10744552	0	1900735	C	G
12	rs117116427	0	1900952	G	A
12	rs7316101	0	1900957	G	C
12	rs11833546	0	1900968	G	A
12	rs13219	0	1901434	C	T
12	rs1044825	0	1901485	G	T
12	rs12811035	0	1901546	A	C
12	rs2286379	0	1902164	C	T
12	rs73041886	0	1902354	T	C
12	rs73041888	0	1902358	C	T
12	rs2058111	0	1902766	T	G
12	rs33912216	0	1902905	G	A
12	rs10128890	0	1903390	A	T
12	rs10773997	0	1903496	C	T
12	rs10773998	0	1903503	A	G
12	rs10773999	0	1903507	G	C
12	rs138094351	0	1903653	G	A
12	rs73041895	0	1903676	G	A
12	rs117455128	0	1903869	C	T
12	rs73041897	0	1904197	A	G
12	rs3815325	0	1905091	G	A
12	rs7137757	0	1905303	T	C
12	rs111663721	0	1905632	T	C
12	rs12830504	0	1905837	C	T
12	rs10848576	0	1905986	T	C
12	rs7979395	0	1906207	G	T
12	rs7980272	0	1906208	C	T
12	rs74059368	0	1906764	C	T
12	rs968422	0	1906903	G	C
12	rs117980475	0	1906960	G	A
12	rs117705360	0	1907089	C	T
12	rs114674211	0	1907376	A	G
12	rs7134317	0	1907383	G	A
12	rs6489330	0	1907853	A	G
12	rs7960114	0	1908273	C	T
12	rs758168	0	1908432	C	T
12	rs151123177	0	1909243	G	A
12	rs117240148	0	1909407	C	T
12	rs2286378	0	1909979	G	A
12	rs147575839	0	1910299	C	T
12	rs62621429	0	1910786	C	T
12	rs73043810	0	1911388	T	C
12	rs12580035	0	1911860	C	T
12	rs12823985	0	1912192	C	T
12	rs7300241	0	1912526	T	C
12	rs16928759	0	1912673	C	T
12	rs7315298	0	1912880	C	T
12	rs78518031	0	1912996	G	A
12	rs73043818	0	1913492	A	C
12	rs970482	0	1913862	T	C
12	rs73043819	0	1914065	G	T
12	rs73043822	0	1914066	G	A
12	rs3741974	0	1914273	T	C
12	rs3741973	0	1914321	T	C
12	rs3741971	0	1914474	A	G
12	rs35786612	0	1914670	G	A
12	rs758167	0	1915559	G	A
12	rs77295699	0	1915739	G	A
12	rs4766421	0	1916770	A	G
12	rs11611260	0	1916838	C	T
12	rs79845762	0	1917188	T	C
12	rs80062255	0	1917392	C	A
12	rs74980847	0	1918234	T	C
12	rs146761598	0	1918574	T	C
12	rs2286377	0	1919543	C	T
12	rs34708777	0	1919968	G	A
12	rs141125651	0	1920058	C	T
12	rs75216512	0	1920710	G	A
12	rs71454842	0	1921148	A	G
12	rs17800972	0	1921974	G	A
12	rs34885511	0	1922035	C	A
12	rs78079456	0	1922164	G	C
12	rs76782035	0	1922305	A	G
12	rs76831689	0	1922816	C	T
12	rs12578700	0	1923040	T	G
12	rs78614635	0	1923211	C	T
12	rs76603393	0	1923626	C	T
12	rs139163869	0	1924172	C	T
12	rs7964245	0	1924569	T	C
12	rs56063849	0	1924678	T	C
12	rs35000021	0	1925299	G	A
12	rs148134497	0	1925344	T	C
12	rs76973439	0	1925802	G	A
12	rs75252905	0	1925873	G	C
12	rs73046049	0	1925943	C	T
12	rs12231587	0	1926518	A	T
12	rs10744553	0	1928289	C	T
12	rs59962311	0	1928338	C	A
12	rs139835495	0	1929543	A	G
12	rs4765845	0	1929958	G	A
12	rs78939196	0	1930059	C	T
12	rs12369395	0	1930912	G	A
12	rs74422092	0	1930931	C	T
12	rs11608292	0	1931299	C	T
12	rs77548576	0	1931679	T	C
12	rs2041137	0	1931937	C	G
12	rs141677414	0	1932067	C	T
12	rs4765846	0	1932158	T	C
12	rs11061988	0	1933553	T	G
12	rs117756150	0	1934302	C	T
12	rs10848579	0	1934408	G	A
12	rs10848580	0	1934417	G	C
12	rs75695718	0	1934461	A	G
12	rs11061990	0	1934548	T	C
12	rs2887631	0	1934581	G	A
12	rs886947	0	1934610	C	A
12	rs73046071	0	1934690	A	G
12	rs10491960	0	1934920	T	G
12	rs10848581	0	1935073	A	G
12	rs10437822	0	1935841	G	A
12	rs60072629	0	1935963	G	A
12	rs11611941	0	1935983	G	C
12	rs61909413	0	1936665	T	A
12	rs12813682	0	1936988	C	A
12	rs73046076	0	1937023	C	T
12	rs11061991	0	1937075	C	G
12	rs886946	0	1937124	T	C
12	rs76320768	0	1937126	A	G
12	rs10437823	0	1937511	T	C
12	rs16928794	0	1937551	G	A
12	rs886945	0	1937688	T	G
12	rs886944	0	1937786	G	C
12	rs886943	0	1937801	T	C
12	rs117625848	0	1937802	G	C
12	rs78967508	0	1937952	T	C
12	rs11061993	0	1938144	C	T
12	rs77732151	0	1938510	G	A
12	rs35951631	0	1938767	G	A
12	rs12827147	0	1939048	C	T
12	rs12301312	0	1939252	C	A
12	rs35791125	0	1939915	A	G
12	rs41276696	0	1940514	G	A
12	rs76806233	0	1941341	G	C
12	rs75973512	0	1941355	T	C
12	rs4765847	0	1941456	T	C
12	rs7958636	0	1941585	A	T
12	rs7961753	0	1941932	A	G
12	rs7961866	0	1942018	A	G
12	rs77934635	0	1942408	G	A
12	rs74786746	0	1942445	C	T
12	rs78592391	0	1942557	C	T
12	rs7303599	0	1942752	T	C
12	rs7303742	0	1942840	T	C
12	rs80093051	0	1943116	C	T
12	rs79174514	0	1943384	G	A
12	rs78537235	0	1944599	A	G
12	rs11061994	0	1944825	A	G
12	rs11061995	0	1945042	G	A
12	rs118070468	0	1945468	A	G
12	rs11061996	0	1945499	G	A
12	rs75024051	0	1945577	G	A
12	rs74374144	0	1945603	A	G
12	rs9971711	0	1946012	T	C
12	rs12423378	0	1946191	A	C
12	rs146701386	0	1946830	C	T
12	rs10735004	0	1947193	C	T
12	rs9971758	0	1947930	T	C
12	rs7138109	0	1948158	C	G
12	rs11061997	0	1948386	C	T
12	rs758166	0	1948947	G	T
12	rs721159	0	1948977	C	T
12	rs758165	0	1949234	C	A
12	rs10744554	0	1949309	C	G
12	rs68174430	0	1949411	T	C
12	rs10744555	0	1949463	T	C
12	rs33972365	0	1949939	C	T
12	rs117572973	0	1950255	T	G
12	rs11835900	0	1950457	G	A
12	rs117113203	0	1950537	C	T
12	rs145644190	0	1951440	C	T
12	rs7960850	0	1951680	T	C
12	rs11834934	0	1951805	A	G
12	rs117283396	0	1952034	G	A
12	rs140562886	0	1952815	C	T
12	rs7967890	0	1952990	T	C
12	rs137901010	0	1953092	G	C
12	rs75813147	0	1953424	G	A
12	rs2286375	0	1953866	A	C
12	rs4766424	0	1954096	C	G
12	rs111831477	0	1954620	C	G
12	rs35541108	0	1955546	T	A
12	rs11062000	0	1955552	A	C
12	rs117757079	0	1955621	T	C
12	rs7138458	0	1955668	C	A
12	rs11836202	0	1955786	G	A
12	rs7137876	0	1955890	T	C
12	rs11062001	0	1955993	T	C
12	rs7303991	0	1956290	G	A
12	rs7135189	0	1956311	A	G
12	rs12582053	0	1956462	G	A
12	rs10161058	0	1956645	C	T
12	rs10161097	0	1956775	C	T
12	rs11062002	0	1957298	G	A
12	rs11062003	0	1957335	G	A
12	rs11062004	0	1957588	C	T
12	rs917368	0	1957678	A	G
12	rs181169602	0	1957927	C	T
12	rs736310	0	1958320	G	T
12	rs758164	0	1958488	C	T
12	rs75627462	0	1958693	G	A
12	rs960671	0	1958907	G	A
12	rs758163	0	1958949	C	A
12	rs73047930	0	1959752	A	G
12	rs145143436	0	1959973	A	G
12	rs10774000	0	1960237	C	T
12	rs140750341	0	1960588	C	T
12	rs113968263	0	1960589	C	T
12	rs117698340	0	1960651	A	C
12	rs59620123	0	1961336	A	G
12	rs12425981	0	1962113	C	T
12	rs11062005	0	1962500	T	A
12	rs2286374	0	1962759	T	C
12	rs79839151	0	1962934	C	T
12	rs2041141	0	1962992	A	G
12	rs4766425	0	1963359	C	T
12	rs12297577	0	1963425	A	T
12	rs2041140	0	1963948	A	G
12	rs11062006	0	1964267	C	T
12	rs11062007	0	1964375	G	C
12	rs1860053	0	1964416	C	G
12	rs57854489	0	1964510	G	A
12	rs1860052	0	1964541	C	G
12	rs4766426	0	1964640	G	A
12	rs11062008	0	1964846	G	A
12	rs886942	0	1964885	C	T
12	rs143736778	0	1965165	G	A
12	rs2286373	0	1965313	C	A
12	rs2286372	0	1965369	G	A
12	rs75327924	0	1965954	C	T
12	rs182631984	0	1966067	C	T
12	rs758162	0	1966289	C	T
12	rs4363670	0	1966561	G	C
12	rs758161	0	1966627	C	T
12	rs1076331	0	1966651	A	G
12	rs16928837	0	1967465	T	C
12	rs917367	0	1967526	G	A
12	rs3815324	0	1967540	A	T
12	rs2286371	0	1967676	G	A
12	rs112675242	0	1967853	T	C
12	rs2286369	0	1967947	C	G
12	rs2286368	0	1967955	A	G
12	rs16928848	0	1968090	C	T
12	rs59850857	0	1968209	C	T
12	rs4765645	0	1968790	A	G
12	rs10848582	0	1969262	T	C
12	rs2370057	0	1969435	G	C
12	rs56110511	0	1969505	G	A
12	rs10774001	0	1969633	C	T
12	rs28702527	0	1969645	A	G
12	rs4590933	0	1969834	T	C
12	rs7962150	0	1969917	A	G
12	rs7315910	0	1971107	C	A
12	rs4765646	0	1971265	G	A
12	rs7304762	0	1971338	T	C
12	rs7304981	0	1971518	T	G
12	rs113313523	0	1971618	T	C
12	rs4765849	0	1971868	C	T
12	rs4765850	0	1972109	A	T
12	rs4765851	0	1972278	A	G
12	rs11062009	0	1972524	G	A
12	rs79136720	0	1973063	C	G
12	rs11062010	0	1973321	C	T
12	rs2108641	0	1973329	T	C
12	rs2108640	0	1973348	C	A
12	rs2108639	0	1973384	C	T
12	rs76657028	0	1974036	G	C
12	rs78739662	0	1974236	C	T
12	rs1860051	0	1974604	T	C
12	rs1860050	0	1974620	G	C
12	rs10774002	0	1974803	T	G
12	rs10848583	0	1974908	A	G
12	rs4765852	0	1975014	T	C
12	rs72653429	0	1975210	G	A
12	rs9668804	0	1976010	G	A
12	rs4765853	0	1977539	G	A
12	rs73032415	0	1978027	C	T
12	rs61907965	0	1978632	C	T
12	rs7131989	0	1980185	A	C
12	rs7294565	0	1981404	T	C
12	rs7305362	0	1981450	G	A
12	rs10848584	0	1981899	C	G
12	rs11062012	0	1982125	G	C
12	rs12368779	0	1982151	C	T
12	rs78631693	0	1983649	G	A
12	rs737102	0	1983744	T	C
12	rs758160	0	1983782	C	T
12	rs73032423	0	1984753	G	A
12	rs73032427	0	1984844	C	T
12	rs12312103	0	1985104	C	T
12	rs7957635	0	1985156	G	A
12	rs16928860	0	1985599	T	C
12	rs149753735	0	1985745	T	C
12	rs73032431	0	1986638	A	G
12	rs7297190	0	1987044	T	C
12	rs7308134	0	1987245	G	A
12	rs117638123	0	1987712	A	G
12	rs7966806	0	1988167	T	C
12	rs76576804	0	1988431	G	A
12	rs58041839	0	1988524	G	A
12	rs740457	0	1988685	C	T
12	rs73032438	0	1988689	G	A
12	rs77874864	0	1988751	T	G
12	rs73032440	0	1988912	G	A
12	rs60945277	0	1989018	T	C
12	rs61085710	0	1989197	A	G
12	rs117336996	0	1989354	C	T
12	rs11838338	0	1989355	G	A
12	rs740458	0	1989414	C	T
12	rs11829061	0	1989584	G	C
12	rs12371387	0	1989735	A	G
12	rs139768928	0	1989781	G	A
12	rs79208794	0	1990170	C	G
12	rs12311729	0	1990391	C	T
12	rs9669070	0	1990675	C	T
12	rs73032452	0	1990683	C	T
12	rs758159	0	1991347	G	A
12	rs73036228	0	1991782	G	A
12	rs68074245	0	1991830	A	G
12	rs55779143	0	1991971	A	G
12	rs7964656	0	1992360	G	C
12	rs7980286	0	1992500	A	G
12	rs34211451	0	1992889	G	A
12	rs12298882	0	1993258	T	C
12	rs2429184	0	1993337	T	C
12	rs60708075	0	1994363	G	C
12	rs61457024	0	1994402	T	C
12	rs725652	0	1994572	G	A
12	rs2429185	0	1994791	C	T
12	rs73036240	0	1994792	G	A
12	rs61386831	0	1995118	C	T
12	rs10735005	0	1995403	T	C
12	rs2906892	0	1995622	G	C
12	rs2906893	0	1995699	T	C
12	rs78207232	0	1996476	T	C
12	rs12300820	0	1996831	G	C
12	rs4765854	0	1997152	A	C
12	rs4765855	0	1997181	C	T
12	rs4765856	0	1997252	G	A
12	rs1990232	0	1997336	A	G
12	rs1990233	0	1997728	G	T
12	rs2108633	0	1997975	G	A
12	rs2013064	0	1998044	C	T
12	rs10774004	0	1998269	A	C
12	rs2013095	0	1998471	T	C
12	rs2370058	0	1999138	A	C
12	rs74321314	0	1999172	G	A
12	rs114279654	0	1999472	G	A
12	rs7299904	0	2000098	T	G
12	rs2470393	0	2000278	T	G
12	rs143863167	0	2000374	C	A
12	rs77656151	0	2001244	C	T
12	rs2429152	0	2002276	A	T
12	rs10848587	0	2002362	A	G
12	rs4765649	0	2002568	C	T
12	rs12368709	0	2002717	T	C
12	rs4765650	0	2002732	G	A
12	rs58106028	0	2002770	G	T
12	rs4765651	0	2004066	T	G
12	rs2190767	0	2004261	G	T
12	rs2190768	0	2004492	T	C
12	rs11513702	0	2004617	A	T
12	rs11519567	0	2004697	T	C
12	rs2263027	0	2005384	G	A
12	rs12321764	0	2005957	C	G
12	rs2429153	0	2006127	A	G
12	rs7314799	0	2006307	C	T
12	rs2429154	0	2006308	A	G
12	rs12302138	0	2006568	A	G
12	rs35131804	0	2007347	C	G
12	rs2429155	0	2007588	A	T
12	rs12824938	0	2008375	T	G
12	rs12307334	0	2008548	T	C
12	rs11062014	0	2008680	A	G
12	rs2190769	0	2008799	T	C
12	rs4765859	0	2009110	T	C
12	rs10774006	0	2009506	A	G
12	rs7134485	0	2009780	T	C
12	rs7135033	0	2010224	T	C
12	rs145028325	0	2010517	C	T
12	rs2470428	0	2010944	A	G
12	rs7294328	0	2011280	T	G
12	rs11062015	0	2011473	C	A
12	rs11513703	0	2011572	C	T
12	rs11513705	0	2012103	A	G
12	rs2079609	0	2012497	T	C
12	rs11503095	0	2012573	C	T
12	rs12319690	0	2012683	G	A
12	rs2429156	0	2012813	C	T
12	rs2470431	0	2012885	G	A
12	rs2470432	0	2012894	G	A
12	rs11503099	0	2012979	G	C
12	rs11062016	0	2013164	T	C
12	rs2429157	0	2013219	C	G
12	rs2887632	0	2013928	T	C
12	rs10848591	0	2014006	A	G
12	rs2159097	0	2014033	A	G
12	rs78958072	0	2014178	A	G
12	rs2190770	0	2014353	A	C
12	rs10848592	0	2015044	C	T
12	rs2470439	0	2015160	A	G
12	rs2429158	0	2015802	C	T
12	rs2470438	0	2015807	A	G
12	rs2470437	0	2016250	A	C
12	rs7969511	0	2016256	C	T
12	rs2429159	0	2016322	T	C
12	rs72653430	0	2016441	T	C
12	rs72653431	0	2017473	G	T
12	rs78723906	0	2017576	G	A
12	rs61907996	0	2018088	C	A
12	rs8181681	0	2018124	T	C
12	rs8181666	0	2018149	A	G
12	rs117500016	0	2018160	C	T
12	rs34288687	0	2018987	A	G
12	rs8181786	0	2019322	G	A
12	rs2470414	0	2020015	G	A
12	rs4765862	0	2020045	A	C
12	rs73038172	0	2020047	C	T
12	rs4765863	0	2020184	A	G
12	rs11062018	0	2020315	G	A
12	rs1558140	0	2021187	T	C
12	rs2429161	0	2021194	T	C
12	rs1558141	0	2021218	T	G
12	rs4765864	0	2021395	T	C
12	rs2429162	0	2021520	T	C
12	rs2470415	0	2021533	A	G
12	rs10848593	0	2021700	T	A
12	rs12422324	0	2021855	T	A
12	rs117076618	0	2022148	G	A
12	rs1558142	0	2022411	T	C
12	rs2429163	0	2022501	A	G
12	rs720456	0	2022733	T	C
12	rs11062020	0	2023168	C	T
12	rs16928921	0	2023486	C	G
12	rs2429164	0	2023563	C	G
12	rs73038195	0	2024092	T	C
12	rs73595519	0	2024274	C	A
12	rs758157	0	2024316	A	G
12	rs112128847	0	2024433	G	A
12	rs2887633	0	2024637	T	C
12	rs758158	0	2025204	A	G
12	rs2008352	0	2025379	T	C
12	rs116958615	0	2025700	G	A
12	rs117990721	0	2025800	C	T
12	rs2429166	0	2025907	A	G
12	rs11062021	0	2026158	T	C
12	rs886939	0	2026690	A	C
12	rs886940	0	2026808	C	T
12	rs76519414	0	2026893	C	T
12	rs886941	0	2026915	T	C
12	rs117716648	0	2027003	G	A
12	rs2429167	0	2028046	C	T
12	rs2470409	0	2028322	A	G
12	rs78999196	0	2028356	G	A
12	rs2429168	0	2028482	G	T
12	rs11062022	0	2029258	A	G
12	rs144615696	0	2029619	C	T
12	rs2429169	0	2029737	A	G
12	rs4765865	0	2030045	T	C
12	rs7976130	0	2030317	C	T
12	rs77937956	0	2030515	C	T
12	rs60501578	0	2030670	T	C
12	rs7305265	0	2032113	A	G
12	rs11062023	0	2032253	T	G
12	rs7973672	0	2032515	T	C
12	rs78109762	0	2032717	G	A
12	rs74059663	0	2033038	G	A
12	rs112724598	0	2033287	A	C
12	rs12229242	0	2034290	A	G
12	rs180826918	0	2034862	G	T
12	rs10848596	0	2034887	A	G
12	rs11610387	0	2036141	T	C
12	rs2429170	0	2036241	G	A
12	rs112721517	0	2036675	G	A
12	rs186893348	0	2037035	G	A
12	rs117828485	0	2037306	C	T
12	rs73043559	0	2037618	T	C
12	rs12425215	0	2037873	G	A
12	rs73043560	0	2037917	G	A
12	rs34831374	0	2038096	G	A
12	rs9943794	0	2038097	G	C
12	rs76400785	0	2038193	C	G
12	rs2246581	0	2038515	G	A
12	rs111710435	0	2038641	G	A
12	rs112040856	0	2039332	G	C
12	rs2429172	0	2039690	A	G
12	rs2470400	0	2039741	C	A
12	rs2429173	0	2041048	C	T
12	rs11062024	0	2041068	G	A
12	rs55848851	0	2041419	C	T
12	rs10774008	0	2041906	G	A
12	rs117031413	0	2041935	C	T
12	rs58235934	0	2042019	T	C
12	rs77325175	0	2042111	T	C
12	rs11062025	0	2042343	G	C
12	rs111997130	0	2042738	G	A
12	rs145139363	0	2042753	T	G
12	rs112787151	0	2042781	C	T
12	rs149421214	0	2042949	C	A
12	rs76808809	0	2042955	T	C
12	rs12308121	0	2043049	C	G
12	rs12315089	0	2043056	A	G
12	rs148599747	0	2043357	T	C
12	rs11062026	0	2043365	C	T
12	rs116822011	0	2043499	A	G
12	rs2429174	0	2043593	T	C
12	rs2470408	0	2043618	G	T
12	rs2470407	0	2044131	C	A
12	rs2159098	0	2044490	C	A
12	rs140707598	0	2044627	C	T
12	rs12425000	0	2044727	C	T
12	rs145619741	0	2044912	G	A
12	rs2429175	0	2045085	G	A
12	rs2429176	0	2045191	C	T
12	rs9669556	0	2045640	A	G
12	rs148340123	0	2045722	C	T
12	rs7967032	0	2046099	T	G
12	rs144133252	0	2046121	G	A
12	rs763555	0	2046282	C	G
12	rs2470406	0	2047213	T	C
12	rs2256851	0	2047358	A	G
12	rs2470404	0	2049449	T	C
12	rs113693086	0	2051386	C	T
12	rs150435720	0	2051859	T	C
12	rs11503102	0	2052759	G	A
12	rs7301261	0	2052934	T	C
12	rs7298214	0	2053076	A	G
12	rs11062029	0	2053580	A	G
12	rs61908029	0	2054546	A	G
12	rs147694893	0	2054789	G	A
12	rs146732053	0	2054904	A	G
12	rs7222	0	2055266	T	C
12	rs1860047	0	2056114	G	A
12	rs10505725	0	2056363	C	T
12	rs118101419	0	2056515	T	C
12	rs17694584	0	2057287	G	T
12	rs2240608	0	2057496	C	T
12	rs2240609	0	2057542	C	T
12	rs2240610	0	2057592	A	G
12	rs2240611	0	2057701	C	A
12	rs117930541	0	2057731	G	C
12	rs188471060	0	2057893	C	T
12	rs2240612	0	2058245	T	C
12	rs1860048	0	2058695	G	A
12	rs11062032	0	2058817	G	A
12	rs112215626	0	2059337	T	C
12	rs112888038	0	2059473	A	G
12	rs113447912	0	2059597	G	C
12	rs6489338	0	2060580	A	G
12	rs111994248	0	2061438	C	T
12	rs113839196	0	2061614	G	A
12	rs1044950	0	2061982	G	A
12	rs715146	0	2062075	C	T
12	rs113147414	0	2062135	G	A
12	rs112962344	0	2062904	C	T
12	rs111597675	0	2062915	A	T
12	rs112268863	0	2063070	T	C
12	rs140239205	0	2063568	A	T
12	rs113973903	0	2063808	T	C
12	rs143694423	0	2064091	C	T
12	rs112016633	0	2064223	G	A
12	rs112874899	0	2064281	T	C
12	rs116942703	0	2064316	C	G
12	rs150660202	0	2064529	A	G
12	rs11062033	0	2064575	A	G
12	rs34730825	0	2064602	T	C
12	rs34175323	0	2064616	A	G
12	rs35252166	0	2064634	A	G
12	rs12423058	0	2064666	T	C
12	rs139886104	0	2064733	T	C
12	rs113460897	0	2064747	C	A
12	rs112571799	0	2064820	C	T
12	rs113265929	0	2064835	T	C
12	rs113345202	0	2065043	A	G
12	rs2108638	0	2065370	T	C
12	rs113059257	0	2065524	T	A
12	rs111955557	0	2065874	A	C
12	rs113779593	0	2066136	G	C
12	rs117911670	0	2066352	G	A
12	rs138161755	0	2066358	C	T
12	rs113429973	0	2066799	C	G
12	rs2470448	0	2067435	T	C
12	rs2470447	0	2067537	A	G
12	rs2959152	0	2068467	T	C
12	rs112312561	0	2068490	C	A
12	rs113245551	0	2068787	T	C
12	rs113479091	0	2068982	C	T
12	rs113752911	0	2069099	T	C
12	rs6489339	0	2069375	C	T
12	rs11062034	0	2069710	C	T
12	rs112477383	0	2069784	C	T
12	rs113540057	0	2069977	T	C
12	rs112589205	0	2070068	C	T
12	rs111345792	0	2070209	A	G
12	rs11609904	0	2070608	T	G
12	rs111953567	0	2070632	A	T
12	rs112623486	0	2071492	C	A
12	rs111410448	0	2071501	G	C
12	rs113674665	0	2072661	G	A
12	rs148442001	0	2073087	G	A
12	rs113104645	0	2073273	T	C
12	rs112635584	0	2073432	A	T
12	rs113375633	0	2073518	C	T
12	rs112226835	0	2073975	C	T
12	rs11613469	0	2074022	G	T
12	rs111974991	0	2074106	A	T
12	rs12578950	0	2074221	C	A
12	rs112012351	0	2074543	A	G
12	rs112016686	0	2075303	G	A
12	rs113777816	0	2075639	C	T
12	rs7966355	0	2075652	G	A
12	rs2470427	0	2075984	C	T
12	rs77559005	0	2077098	C	A
12	rs12366352	0	2077393	C	T
12	rs113478655	0	2077585	C	T
12	rs2470425	0	2077897	G	C
12	rs112299955	0	2077931	C	T
12	rs113870467	0	2078238	C	T
12	rs4765868	0	2079325	G	C
12	rs113570226	0	2079377	C	T
12	rs117070079	0	2079468	A	G
12	rs10774009	0	2080008	T	C
12	rs112721107	0	2080373	A	G
12	rs113357579	0	2080962	C	T
12	rs73597529	0	2083485	C	T
12	rs112855968	0	2083662	C	T
12	rs10848600	0	2083928	G	A
12	rs11062037	0	2084672	C	T
12	rs2190766	0	2085166	C	G
12	rs138040228	0	2085269	T	C
12	rs2010932	0	2085982	C	T
12	rs972657	0	2086325	A	G
12	rs763385	0	2087045	C	A
12	rs139956004	0	2087091	A	G
12	rs2470445	0	2088129	G	T
12	rs111353512	0	2088308	G	T
12	rs112009517	0	2088376	C	T
12	rs112916394	0	2088548	T	C
12	rs113466441	0	2088637	C	A
12	rs112374329	0	2088693	G	A
12	rs71454848	0	2088780	T	C
12	rs113165933	0	2088847	T	G
12	rs11062038	0	2089230	T	C
12	rs61908032	0	2089595	C	T
12	rs111491399	0	2090499	A	G
12	rs112282192	0	2090511	A	G
12	rs113285810	0	2090687	T	G
12	rs4765870	0	2090876	A	G
12	rs35619203	0	2091012	A	C
12	rs112898313	0	2091087	T	C
12	rs11062040	0	2091257	C	T
12	rs117202289	0	2092015	A	G
12	rs4765871	0	2092060	C	T
12	rs11062041	0	2092545	C	G
12	rs11062042	0	2092743	C	T
12	rs75280067	0	2092886	T	C
12	rs80164052	0	2092977	G	A
12	rs111770675	0	2093397	C	T
12	rs117595851	0	2093850	C	T
12	rs112805969	0	2094164	T	C
12	rs61908034	0	2094187	T	C
12	rs117312006	0	2094435	C	T
12	rs118109821	0	2094673	T	C
12	rs138597034	0	2094967	C	A
12	rs532058623	0	2095125	T	C
12	rs2470421	0	2095148	G	T
12	rs184405007	0	2095225	C	T
12	rs112450661	0	2095333	A	G
12	rs111801225	0	2095535	A	G
12	rs112597841	0	2097399	C	A
12	rs117366532	0	2097695	T	C
12	rs4141130	0	2097716	T	C
12	rs111504745	0	2097858	C	G
12	rs113663794	0	2097948	C	T
12	rs112737957	0	2098417	G	A
12	rs11062045	0	2098435	A	T
12	rs113451026	0	2098828	G	A
12	rs7487506	0	2098879	C	T
12	rs111943215	0	2098987	C	T
12	rs112327114	0	2098988	G	A
12	rs113126177	0	2099007	G	A
12	rs111798335	0	2099156	C	T
12	rs113755283	0	2099174	A	C
12	rs111448155	0	2099196	G	T
12	rs112363212	0	2099308	C	T
12	rs2017273	0	2100023	C	G
12	rs11062046	0	2100324	A	C
12	rs113498916	0	2100509	T	G
12	rs112600726	0	2100576	G	A
12	rs111235089	0	2100620	A	G
12	rs113977225	0	2101073	T	C
12	rs2041135	0	2101498	T	C
12	rs2470433	0	2101808	G	A
12	rs111963484	0	2102086	A	C
12	rs148288647	0	2102158	A	G
12	rs112637373	0	2102271	T	G
12	rs140441717	0	2102403	C	A
12	rs12813534	0	2102623	A	G
12	rs112137896	0	2104133	T	C
12	rs113948889	0	2104170	G	C
12	rs112553696	0	2104427	T	A
12	rs6489341	0	2104468	A	T
12	rs111403986	0	2105032	C	T
12	rs118063740	0	2105223	A	T
12	rs117559298	0	2105225	A	T
12	rs16928992	0	2105355	G	A
12	rs113948074	0	2105419	G	C
12	rs10774010	0	2105576	C	T
12	rs11062051	0	2105855	C	T
12	rs117420502	0	2106051	A	G
12	rs2470397	0	2106116	T	C
12	rs61908043	0	2106124	T	C
12	rs79862093	0	2106392	G	T
12	rs74768843	0	2106644	G	A
12	rs11062054	0	2106649	T	A
12	rs141282848	0	2106908	G	A
12	rs73045442	0	2106952	C	A
12	rs2302098	0	2107036	T	C
12	rs11062055	0	2107301	T	C
12	rs139458424	0	2108194	T	G
12	rs112096049	0	2108540	A	T
12	rs7137208	0	2108717	C	T
12	rs6489342	0	2108758	G	A
12	rs2906894	0	2108889	T	C
12	rs117287359	0	2109094	A	G
12	rs73045446	0	2109165	G	A
12	rs4765873	0	2109251	C	T
12	rs112650196	0	2109542	A	C
12	rs113363553	0	2109782	A	C
12	rs148964839	0	2110159	C	T
12	rs6489343	0	2111369	G	C
12	rs147147626	0	2111395	T	A
12	rs113124408	0	2111432	T	G
12	rs111769139	0	2111984	T	C
12	rs117796359	0	2112656	G	C
12	rs2429123	0	2113147	T	C
12	rs114471749	0	2113165	C	T
12	rs7298333	0	2113348	A	C
12	rs117129339	0	2113733	C	G
12	rs11062057	0	2114606	A	G
12	rs142556812	0	2115031	G	A
12	rs2470411	0	2115247	C	T
12	rs11062059	0	2115402	C	T
12	rs2429126	0	2115447	A	G
12	rs10491961	0	2115710	C	T
12	rs3858698	0	2115761	C	T
12	rs116625684	0	2116160	C	T
12	rs2159095	0	2116369	T	A
12	rs73042472	0	2116553	A	T
12	rs12316650	0	2116620	G	T
12	rs61908044	0	2116750	A	G
12	rs2429127	0	2116768	C	T
12	rs76010406	0	2117121	C	T
12	rs11062062	0	2117295	A	T
12	rs2429130	0	2117542	T	C
12	rs2470391	0	2117830	T	A
12	rs2429131	0	2118134	A	T
12	rs2429132	0	2118433	A	G
12	rs10774012	0	2118445	A	G
12	rs17801032	0	2119359	A	G
12	rs987740	0	2119368	C	T
12	rs2470440	0	2120085	T	C
12	rs11062065	0	2120558	C	T
12	rs11062066	0	2121296	T	G
12	rs7959384	0	2121369	G	T
12	rs2159096	0	2121370	G	C
12	rs11062067	0	2121396	A	G
12	rs11062068	0	2121724	A	T
12	rs12230792	0	2122922	C	T
12	rs10774014	0	2123378	G	A
12	rs4765874	0	2123682	A	T
12	rs113224437	0	2123755	G	A
12	rs10848601	0	2123962	T	C
12	rs11609450	0	2124293	T	C
12	rs117094257	0	2124296	A	G
12	rs10848602	0	2124611	G	A
12	rs113685467	0	2124929	C	A
12	rs2429135	0	2124955	T	G
12	rs7976144	0	2125384	C	T
12	rs148056416	0	2125754	C	T
12	rs4765657	0	2125838	C	T
12	rs11062073	0	2125878	G	A
12	rs2067490	0	2126774	C	G
12	rs2470424	0	2127056	A	G
12	rs2429136	0	2127253	A	G
12	rs2041136	0	2127384	G	A
12	rs10848603	0	2127613	A	G
12	rs1468490	0	2127905	T	G
12	rs116942896	0	2127983	C	A
12	rs74060003	0	2128312	T	A
12	rs7967037	0	2128513	C	T
12	rs7967149	0	2128584	C	T
12	rs11610560	0	2128751	G	A
12	rs150341107	0	2128921	T	G
12	rs725779	0	2128982	G	T
12	rs61908045	0	2129282	A	T
12	rs11062074	0	2129566	C	T
12	rs76433917	0	2129644	C	T
12	rs11615354	0	2130438	C	T
12	rs2429137	0	2130439	A	G
12	rs76837610	0	2130555	C	T
12	rs148843368	0	2130760	C	T
12	rs11062076	0	2130761	G	A
12	rs118040299	0	2130840	C	G
12	rs2429139	0	2130989	T	C
12	rs111641228	0	2131076	G	A
12	rs73042497	0	2131145	T	G
12	rs150152771	0	2131320	G	T
12	rs117784516	0	2131324	G	T
12	rs2429140	0	2131685	G	A
12	rs2429141	0	2131876	G	A
12	rs116941669	0	2132060	T	C
12	rs76415120	0	2132117	T	G
12	rs10848604	0	2132163	G	C
12	rs10774016	0	2132279	G	A
12	rs117254616	0	2132285	G	A
12	rs2906895	0	2132326	A	C
12	rs61481868	0	2132495	T	C
12	rs76561017	0	2132920	C	G
12	rs4765876	0	2133101	C	A
12	rs73042501	0	2133390	T	C
12	rs11062077	0	2133393	C	T
12	rs2429142	0	2133967	G	A
12	rs79285863	0	2133989	G	A
12	rs12580163	0	2134198	A	G
12	rs727527	0	2134901	A	T
12	rs727528	0	2135026	A	G
12	rs73044404	0	2135449	G	A
12	rs11062078	0	2135487	C	T
12	rs74550575	0	2135753	G	A
12	rs7963506	0	2135917	A	G
12	rs117432074	0	2136114	C	T
12	rs4765879	0	2137328	T	G
12	rs75910475	0	2137692	A	T
12	rs11062079	0	2138144	G	A
12	rs2470417	0	2138298	C	T
12	rs2429144	0	2138462	T	G
12	rs60208923	0	2138688	C	A
12	rs73044406	0	2138793	G	A
12	rs10848605	0	2138904	T	C
12	rs56169661	0	2138933	A	C
12	rs61174808	0	2139265	A	C
12	rs79314698	0	2139492	A	C
12	rs1009335	0	2139725	G	A
12	rs2470396	0	2140326	A	G
12	rs10848606	0	2140566	G	A
12	rs4765880	0	2140625	T	C
12	rs75434079	0	2140647	C	T
12	rs4765881	0	2140849	C	T
12	rs36004131	0	2140857	C	T
12	rs78904262	0	2140995	G	A
12	rs7303339	0	2141175	G	A
12	rs11062084	0	2141318	G	A
12	rs2429146	0	2141630	T	C
12	rs73044413	0	2141651	T	A
12	rs68133359	0	2141775	T	A
12	rs12305491	0	2141877	C	A
12	rs2429147	0	2141892	T	C
12	rs59149107	0	2141909	C	T
12	rs1006384	0	2142727	A	G
12	rs1006385	0	2142982	G	A
12	rs10774017	0	2143314	C	T
12	rs74060008	0	2144121	G	C
12	rs67408467	0	2144213	C	T
12	rs75442877	0	2144357	T	C
12	rs7956039	0	2145103	G	T
12	rs2470395	0	2145298	G	C
12	rs7971903	0	2145507	A	G
12	rs61910064	0	2145883	G	A
12	rs55683572	0	2145998	C	A
12	rs56305330	0	2146194	C	G
12	rs73044427	0	2146596	G	A
12	rs11062086	0	2146620	C	T
12	rs11062087	0	2146744	C	T
12	rs73044433	0	2146803	C	T
12	rs73044434	0	2146889	T	G
12	rs150484930	0	2146990	C	A
12	rs73044436	0	2147015	T	C
12	rs2470422	0	2147158	G	A
12	rs12308848	0	2147363	C	A
12	rs12321922	0	2147403	G	A
12	rs73044444	0	2147474	T	C
12	rs61171506	0	2147848	G	A
12	rs57196378	0	2148100	A	G
12	rs73044446	0	2148125	T	G
12	rs113650811	0	2148227	G	T
12	rs73044447	0	2148243	T	G
12	rs7958898	0	2148764	C	T
12	rs7976547	0	2148853	T	C
12	rs7958309	0	2149038	G	A
12	rs55751814	0	2149334	C	T
12	rs55964304	0	2149498	A	T
12	rs2470401	0	2149786	G	T
12	rs76630116	0	2149790	C	T
12	rs2429148	0	2149824	A	G
12	rs113059543	0	2150507	G	A
12	rs7132072	0	2150591	T	C
12	rs111886251	0	2150603	C	T
12	rs34755981	0	2150642	C	G
12	rs12321674	0	2150644	A	G
12	rs11062088	0	2151057	A	T
12	rs73044457	0	2151399	C	T
12	rs12371284	0	2151524	C	T
12	rs6489345	0	2151544	T	G
12	rs2429149	0	2151606	C	T
12	rs2470402	0	2151744	T	C
12	rs7970196	0	2151976	G	T
12	rs917365	0	2152171	G	A
12	rs917366	0	2152263	G	T
12	rs79776888	0	2152400	G	C
12	rs2429150	0	2152655	A	C
12	rs55745807	0	2152717	G	A
12	rs11062089	0	2153121	A	G
12	rs9888329	0	2153234	A	G
12	rs55895736	0	2153306	A	T
12	rs9888368	0	2153616	G	A
12	rs73601580	0	2153634	G	A
12	rs9888349	0	2153818	T	C
12	rs77951780	0	2153884	A	T
12	rs10161032	0	2154103	T	C
12	rs78718025	0	2154104	G	A
12	rs2429151	0	2154321	T	G
12	rs55762621	0	2154339	C	T
12	rs61910065	0	2154690	A	G
12	rs75513439	0	2154795	T	C
12	rs1860045	0	2154876	C	T
12	rs4765659	0	2155298	G	C
12	rs2470392	0	2155430	T	C
12	rs78761639	0	2155671	G	A
12	rs956575	0	2155996	C	T
12	rs765123	0	2155997	A	G
12	rs765124	0	2156145	T	G
12	rs765125	0	2156207	T	C
12	rs956576	0	2156302	T	C
12	rs73044476	0	2156610	G	C
12	rs7301484	0	2156713	C	A
12	rs7138372	0	2156904	T	C
12	rs73601589	0	2157050	T	C
12	rs75941578	0	2157172	C	T
12	rs73044478	0	2157454	C	T
12	rs10774018	0	2157925	G	C
12	rs61910067	0	2158246	C	A
12	rs73044480	0	2158469	T	C
12	rs1860046	0	2158813	G	T
12	rs73046444	0	2158977	C	T
12	rs2108634	0	2159514	G	A
12	rs2108635	0	2159556	A	G
12	rs2108636	0	2159593	G	T
12	rs116985258	0	2159687	C	T
12	rs111898464	0	2159747	C	T
12	rs12422291	0	2160009	C	T
12	rs58619945	0	2160825	G	A
12	rs723672	0	2161561	C	T
12	rs75639014	0	2161642	C	T
12	rs11062091	0	2162369	G	A
12	rs74618594	0	2163147	C	G
12	rs139259148	0	2163274	G	A
12	rs3794304	0	2163762	G	A
12	rs10848607	0	2164026	A	G
12	rs2299656	0	2165147	A	G
12	rs60312080	0	2165336	A	G
12	rs2299657	0	2165956	G	T
12	rs11062093	0	2166479	A	G
12	rs2215095	0	2167038	G	A
12	rs73046451	0	2167103	A	G
12	rs11062094	0	2167352	C	T
12	rs10161228	0	2168588	T	C
12	rs740456	0	2168670	A	G
12	rs12371253	0	2168797	G	C
12	rs71454851	0	2168991	C	G
12	rs11062095	0	2169267	C	T
12	rs183509849	0	2169379	G	A
12	rs12303720	0	2169540	C	T
12	rs2238010	0	2169671	T	G
12	rs80182614	0	2169823	G	A
12	rs12318330	0	2169847	G	A
12	rs56018122	0	2169913	G	A
12	rs73046455	0	2170371	C	T
12	rs7972947	0	2170433	C	A
12	rs2283269	0	2170611	G	A
12	rs11837432	0	2170893	G	A
12	rs73046458	0	2170903	G	A
12	rs57860259	0	2171629	A	G
12	rs7297992	0	2171649	A	G
12	rs2370251	0	2172291	C	T
12	rs55666250	0	2172930	C	T
12	rs7134295	0	2172986	G	A
12	rs2238011	0	2173464	T	A
12	rs2238012	0	2173805	A	G
12	rs7310591	0	2174387	A	G
12	rs117821007	0	2174748	T	C
12	rs11062098	0	2174904	C	T
12	rs2238013	0	2175044	A	T
12	rs2238014	0	2175303	A	G
12	rs2238015	0	2175413	C	T
12	rs4765882	0	2175651	C	T
12	rs7310785	0	2176046	C	T
12	rs7299478	0	2176265	T	A
12	rs149594645	0	2176563	G	A
12	rs7314860	0	2177546	G	A
12	rs4765884	0	2177771	A	G
12	rs11062103	0	2178165	A	G
12	rs75616013	0	2178458	A	G
12	rs4765661	0	2178514	G	A
12	rs117426514	0	2178515	C	T
12	rs2238017	0	2178545	A	G
12	rs4765662	0	2178613	G	T
12	rs2238018	0	2178661	C	T
12	rs4765885	0	2178737	A	T
12	rs4765663	0	2178760	G	C
12	rs10848608	0	2178929	C	T
12	rs141649671	0	2179420	T	A
12	rs4765886	0	2179890	A	T
12	rs12232008	0	2180176	T	C
12	rs7298013	0	2180490	C	T
12	rs7297171	0	2180523	G	A
12	rs11062105	0	2180596	C	T
12	rs117492792	0	2180891	C	A
12	rs116845955	0	2181055	A	G
12	rs7970066	0	2181989	G	A
12	rs2283270	0	2182193	G	A
12	rs2283271	0	2182298	T	A
12	rs2283272	0	2182486	C	T
12	rs2283273	0	2182973	C	G
12	rs61910071	0	2183610	C	T
12	rs12823632	0	2183629	C	T
12	rs2238019	0	2183846	G	A
12	rs12830118	0	2184118	A	T
12	rs2283274	0	2184466	G	C
12	rs2283275	0	2184560	C	T
12	rs2283276	0	2184847	C	T
12	rs2238020	0	2185848	T	C
12	rs73046492	0	2186432	A	T
12	rs2238022	0	2186478	G	T
12	rs7131705	0	2186580	A	G
12	rs11062107	0	2187041	A	G
12	rs151057246	0	2187372	A	C
12	rs7305765	0	2187664	C	G
12	rs7136061	0	2187690	A	G
12	rs145824167	0	2187774	G	C
12	rs7973423	0	2188411	G	A
12	rs10848609	0	2188463	A	G
12	rs61907753	0	2188709	C	T
12	rs117005559	0	2189907	C	T
12	rs4765888	0	2190132	G	A
12	rs4765889	0	2190446	A	G
12	rs142347050	0	2190828	G	A
12	rs55966742	0	2191155	G	A
12	rs11062110	0	2191170	C	T
12	rs75823749	0	2192500	G	A
12	rs758156	0	2193765	C	G
12	rs2370252	0	2194568	T	C
12	rs10774022	0	2195114	C	T
12	rs184360306	0	2195805	A	G
12	rs138025933	0	2197242	C	G
12	rs111264546	0	2198035	G	A
12	rs116900276	0	2198161	C	G
12	rs11062114	0	2198827	T	C
12	rs10848610	0	2198958	G	T
12	rs112703992	0	2198971	T	C
12	rs11062115	0	2198997	G	A
12	rs11062116	0	2199064	A	G
12	rs56077854	0	2199189	C	T
12	rs4489805	0	2199364	A	G
12	rs4765891	0	2199635	T	C
12	rs11062118	0	2199774	G	A
12	rs2108637	0	2201385	C	T
12	rs118129011	0	2202415	C	G
12	rs2238023	0	2202537	T	C
12	rs6489347	0	2202817	T	C
12	rs2238025	0	2203628	C	G
12	rs117637574	0	2204129	C	T
12	rs116989975	0	2204745	G	A
12	rs11062122	0	2205439	T	C
12	rs79860602	0	2205629	C	T
12	rs7298821	0	2205886	T	C
12	rs35386560	0	2206027	C	G
12	rs7296022	0	2206169	A	G
12	rs182183765	0	2206455	G	C
12	rs2079858	0	2206514	A	G
12	rs2079857	0	2206606	C	G
12	rs12321582	0	2206971	G	A
12	rs727268	0	2207601	A	G
12	rs727267	0	2207616	G	C
12	rs2283279	0	2208178	A	G
12	rs6489348	0	2208215	A	C
12	rs116844697	0	2208255	G	A
12	rs2283280	0	2208390	A	C
12	rs148928102	0	2209417	G	A
12	rs12372032	0	2209687	A	C
12	rs78006823	0	2210101	G	A
12	rs6489349	0	2210352	T	G
12	rs117277652	0	2210669	C	G
12	rs2283281	0	2210984	C	T
12	rs2283282	0	2211015	G	C
12	rs2283283	0	2211145	C	T
12	rs4765892	0	2211845	C	T
12	rs117091857	0	2211904	C	T
12	rs12426843	0	2212855	C	G
12	rs143459027	0	2212867	C	T
12	rs7295451	0	2212941	A	T
12	rs7298917	0	2213238	T	C
12	rs10774026	0	2213810	G	C
12	rs146811945	0	2213823	A	G
12	rs74585914	0	2214185	C	G
12	rs118040637	0	2214191	G	A
12	rs3794301	0	2214196	A	G
12	rs7978876	0	2214692	G	C
12	rs4765893	0	2216223	A	G
12	rs117466789	0	2216897	A	C
12	rs2238027	0	2216958	T	G
12	rs139878165	0	2217911	A	T
12	rs55724489	0	2218006	G	C
12	rs79146121	0	2218022	C	T
12	rs77408014	0	2218045	C	T
12	rs2238029	0	2218896	T	G
12	rs10848615	0	2219095	T	C
12	rs78657525	0	2219111	C	T
12	rs117496487	0	2219487	C	T
12	rs118006060	0	2220237	C	T
12	rs117765726	0	2220248	G	A
12	rs758723	0	2220405	T	A
12	rs874924	0	2220662	A	G
12	rs874925	0	2220732	A	G
12	rs79878677	0	2221513	C	T
12	rs881303	0	2221718	C	T
12	rs73048397	0	2222463	G	A
12	rs2238033	0	2222882	C	G
12	rs2299660	0	2223883	G	C
12	rs2299661	0	2224228	C	G
12	rs34419050	0	2224511	C	T
12	rs117659417	0	2224832	C	T
12	rs7297252	0	2225069	T	C
12	rs4765897	0	2225408	C	G
12	rs2299662	0	2225516	G	C
12	rs2299663	0	2225764	A	C
12	rs142496833	0	2225784	C	T
12	rs2299664	0	2226045	G	A
12	rs10848617	0	2226699	A	C
12	rs4126711	0	2227311	G	A
12	rs143055109	0	2227464	G	A
12	rs147056970	0	2227571	G	A
12	rs2239130	0	2228210	C	T
12	rs2239131	0	2229059	G	A
12	rs55792866	0	2229476	G	A
12	rs74613745	0	2229690	C	T
12	rs1558322	0	2230055	A	G
12	rs1558321	0	2230320	T	C
12	rs77998681	0	2230596	A	C
12	rs2239133	0	2230996	C	A
12	rs2239134	0	2231371	A	G
12	rs118114122	0	2231375	C	T
12	rs2239135	0	2231376	A	G
12	rs75557252	0	2231744	T	C
12	rs2247833	0	2232157	T	C
12	rs139777065	0	2232302	G	C
12	rs4765898	0	2233023	G	A
12	rs2239136	0	2233929	C	T
12	rs2283285	0	2234282	G	A
12	rs2238034	0	2235628	C	T
12	rs1122864	0	2236042	G	A
12	rs2238036	0	2236842	G	A
12	rs1005618	0	2236850	T	G
12	rs117989606	0	2245594	C	T
12	rs73050437	0	2245894	G	A
12	rs117233773	0	2246546	G	A
12	rs2058113	0	2246673	A	G
12	rs113230887	0	2246997	G	C
12	rs35766483	0	2247020	A	C
12	rs12230535	0	2247432	A	G
12	rs2238037	0	2248181	G	C
12	rs740459	0	2250068	C	T
12	rs76328006	0	2250498	T	A
12	rs150130096	0	2251525	G	A
12	rs75157159	0	2253347	A	G
12	rs143077906	0	2254272	A	C
12	rs73050442	0	2256477	G	A
12	rs117840950	0	2258728	C	T
12	rs77574474	0	2259519	C	A
12	rs150409019	0	2259843	A	G
12	rs11611442	0	2262457	A	T
12	rs11609957	0	2263618	C	T
12	rs34856983	0	2268149	G	A
12	rs7302743	0	2269588	C	T
12	rs76833116	0	2270759	G	A
12	rs2238041	0	2270942	G	T
12	rs118139921	0	2271433	C	T
12	rs2238042	0	2271575	G	A
12	rs4765900	0	2272321	A	G
12	rs7304870	0	2273255	A	G
12	rs77635569	0	2273641	G	T
12	rs11062136	0	2273915	A	G
12	rs10848622	0	2274051	G	A
12	rs56197809	0	2274606	G	A
12	rs74062239	0	2274919	A	G
12	rs116863388	0	2275132	G	T
12	rs140547929	0	2275200	G	A
12	rs117224316	0	2275587	A	G
12	rs2238043	0	2275663	G	A
12	rs118017994	0	2276107	C	T
12	rs143457450	0	2277175	C	T
12	rs76370001	0	2277259	C	T
12	rs4489806	0	2277298	A	G
12	rs74062240	0	2277318	C	T
12	rs78913490	0	2277900	C	T
12	rs2239014	0	2279117	A	G
12	rs11062137	0	2280672	G	A
12	rs10774029	0	2280807	A	G
12	rs11062138	0	2280942	G	A
12	rs11062139	0	2281369	G	A
12	rs2370411	0	2281925	A	C
12	rs73050459	0	2282054	G	C
12	rs61909092	0	2282683	T	G
12	rs2239015	0	2283195	C	T
12	rs2239016	0	2283392	A	G
12	rs55884343	0	2283603	G	A
12	rs146806372	0	2284196	A	G
12	rs76166822	0	2284206	C	T
12	rs149203779	0	2284811	G	A
12	rs61909093	0	2284995	G	A
12	rs2238044	0	2285731	G	A
12	rs61909094	0	2285860	G	A
12	rs76116619	0	2285880	G	A
12	rs3794299	0	2285984	A	G
12	rs74238853	0	2287097	G	A
12	rs10848624	0	2287970	T	G
12	rs10848625	0	2288405	T	C
12	rs10848626	0	2288436	T	C
12	rs117361030	0	2288743	T	C
12	rs113019285	0	2288889	A	G
12	rs2159102	0	2288945	T	A
12	rs2239017	0	2289651	C	G
12	rs996950	0	2290338	C	T
12	rs76867288	0	2291127	G	C
12	rs116873880	0	2292255	T	A
12	rs10774030	0	2292690	G	A
12	rs758171	0	2294263	A	G
12	rs79255478	0	2294491	C	T
12	rs79398153	0	2295156	C	T
12	rs116947827	0	2295261	C	T
12	rs140322767	0	2297226	T	C
12	rs11062145	0	2297353	C	T
12	rs11062146	0	2297996	C	G
12	rs2283287	0	2298724	T	C
12	rs2283288	0	2299048	C	T
12	rs2238045	0	2299823	C	T
12	rs2238046	0	2299998	A	C
12	rs2238047	0	2300008	A	G
12	rs2238048	0	2300207	A	G
12	rs11614764	0	2300607	G	C
12	rs61909095	0	2301189	T	C
12	rs182060915	0	2301194	G	A
12	rs78557449	0	2303269	C	T
12	rs7133502	0	2303486	G	A
12	rs7308351	0	2303546	T	C
12	rs2239018	0	2304357	C	T
12	rs2238049	0	2306128	A	G
12	rs2238050	0	2306707	G	A
12	rs2238051	0	2307175	C	A
12	rs2238052	0	2307296	G	A
12	rs79311680	0	2307869	G	C
12	rs73033311	0	2308797	T	C
12	rs2098013	0	2309023	G	A
12	rs10774032	0	2309393	T	C
12	rs10459125	0	2309864	C	T
12	rs147649139	0	2310188	T	G
12	rs2239019	0	2310310	G	T
12	rs2239020	0	2310452	A	G
12	rs2239021	0	2310529	C	T
12	rs2239022	0	2310551	G	A
12	rs2239023	0	2310616	A	G
12	rs141363582	0	2310896	C	T
12	rs2239024	0	2311313	C	T
12	rs1860056	0	2311836	A	T
12	rs2239025	0	2312282	A	G
12	rs2239026	0	2312291	C	T
12	rs2239027	0	2312301	A	C
12	rs10848627	0	2312408	A	G
12	rs10848628	0	2312489	T	C
12	rs12422554	0	2312620	A	C
12	rs4765668	0	2312826	A	G
12	rs10848629	0	2312897	C	T
12	rs4765902	0	2312965	G	A
12	rs4765669	0	2313111	A	G
12	rs4765670	0	2313126	A	G
12	rs12423277	0	2314319	A	C
12	rs10774033	0	2314426	C	T
12	rs10848631	0	2314825	G	A
12	rs758172	0	2314997	T	A
12	rs758173	0	2315228	G	A
12	rs76603827	0	2315540	C	T
12	rs758174	0	2315706	T	C
12	rs10848632	0	2315993	C	T
12	rs10848633	0	2316019	A	G
12	rs10848634	0	2316127	T	C
12	rs78907301	0	2316178	G	A
12	rs10848635	0	2316195	T	A
12	rs10848636	0	2316493	G	T
12	rs10848637	0	2316554	C	A
12	rs2238053	0	2317096	T	C
12	rs11062156	0	2317523	G	A
12	rs77372211	0	2317604	G	A
12	rs2238054	0	2317644	T	C
12	rs117234411	0	2318936	C	T
12	rs11062157	0	2321820	T	A
12	rs1016388	0	2321868	A	T
12	rs12424245	0	2322513	A	G
12	rs11614275	0	2323846	G	A
12	rs7957545	0	2324042	T	C
12	rs2238055	0	2324407	G	A
12	rs11062158	0	2325978	T	C
12	rs10848640	0	2326169	C	G
12	rs10848641	0	2326181	T	C
12	rs11062159	0	2326224	G	A
12	rs2238056	0	2327944	T	C
12	rs72653432	0	2329572	T	C
12	rs11062161	0	2329970	T	C
12	rs10774034	0	2330458	C	T
12	rs12228890	0	2330997	C	A
12	rs3922316	0	2331144	C	A
12	rs2190771	0	2331192	G	T
12	rs10848642	0	2331572	A	G
12	rs11062162	0	2332104	A	G
12	rs2239028	0	2332210	C	T
12	rs76799633	0	2332371	A	G
12	rs4765904	0	2332393	A	C
12	rs2239029	0	2332428	T	A
12	rs1108221	0	2332795	A	T
12	rs1108222	0	2332856	C	A
12	rs1108074	0	2333484	C	T
12	rs1108073	0	2333638	T	C
12	rs11062164	0	2333652	C	A
12	rs1108075	0	2333671	G	A
12	rs77893928	0	2333743	G	A
12	rs11062165	0	2333848	T	C
12	rs55802595	0	2333877	A	C
12	rs75729273	0	2334076	G	A
12	rs11062166	0	2334260	G	A
12	rs7312354	0	2334444	T	C
12	rs139868463	0	2334628	T	C
12	rs7296039	0	2334933	G	C
12	rs2239030	0	2335941	G	A
12	rs2239031	0	2336169	G	T
12	rs76314765	0	2336323	G	C
12	rs2239032	0	2337138	G	A
12	rs11613885	0	2337370	A	G
12	rs2283291	0	2337460	G	A
12	rs2239033	0	2337746	C	A
12	rs3794297	0	2338396	C	T
12	rs68089646	0	2338756	A	G
12	rs74390179	0	2338829	A	G
12	rs6489353	0	2338858	A	G
12	rs117433140	0	2340001	T	C
12	rs34382810	0	2340798	A	C
12	rs78639511	0	2340874	T	C
12	rs7303977	0	2342248	G	A
12	rs7135319	0	2342417	A	G
12	rs7305301	0	2342636	C	G
12	rs6489354	0	2343186	A	G
12	rs76086674	0	2343344	G	A
12	rs11609729	0	2343551	T	C
12	rs117924617	0	2344253	G	T
12	rs117388872	0	2344560	C	T
12	rs769087	0	2344644	G	A
12	rs2007044	0	2344960	A	G
12	rs1006737	0	2345295	G	A
12	rs11610437	0	2345625	A	G
12	rs75269774	0	2345796	A	G
12	rs11614966	0	2346254	G	A
12	rs2159100	0	2346393	C	T
12	rs12315711	0	2346830	T	A
12	rs7977433	0	2347448	C	T
12	rs2239034	0	2347694	T	G
12	rs78156660	0	2348833	A	G
12	rs11062170	0	2348844	G	C
12	rs2239035	0	2349081	A	C
12	rs2239036	0	2349141	T	C
12	rs11612837	0	2349406	C	T
12	rs4765905	0	2349584	G	C
12	rs7975467	0	2350263	A	G
12	rs882195	0	2350401	G	C
12	rs882194	0	2350452	A	G
12	rs882193	0	2350620	G	A
12	rs144110899	0	2351551	C	T
12	rs80295761	0	2352835	T	C
12	rs77175673	0	2353407	C	A
12	rs78833529	0	2354036	A	G
12	rs78185961	0	2354263	A	G
12	rs73033370	0	2354530	A	G
12	rs80071235	0	2354582	T	A
12	rs2370413	0	2354870	T	C
12	rs7967379	0	2355460	A	G
12	rs7297582	0	2355806	C	T
12	rs11608296	0	2356371	T	C
12	rs79446827	0	2356554	T	G
12	rs79976249	0	2356940	A	G
12	rs114073785	0	2358391	T	G
12	rs78661331	0	2358805	T	C
12	rs7975229	0	2358844	C	T
12	rs78006379	0	2358899	C	T
12	rs12424172	0	2358981	G	A
12	rs75892392	0	2359453	G	C
12	rs11615998	0	2360166	C	G
12	rs76102520	0	2361233	A	G
12	rs758170	0	2361460	C	T
12	rs11609090	0	2361915	C	A
12	rs11611154	0	2362006	A	C
12	rs7309075	0	2362116	A	G
12	rs61907761	0	2362198	C	T
12	rs7139112	0	2362597	C	T
12	rs116644100	0	2362890	G	A
12	rs2239037	0	2363716	A	G
12	rs11612720	0	2363789	T	C
12	rs74347853	0	2364229	A	G
12	rs77846365	0	2364666	C	G
12	rs79164695	0	2364685	A	G
12	rs79472832	0	2365480	G	A
12	rs78308994	0	2365589	T	C
12	rs117690309	0	2365607	C	G
12	rs76836074	0	2365643	C	T
12	rs75760997	0	2365830	T	C
12	rs4765910	0	2365903	T	C
12	rs4765911	0	2365904	G	A
12	rs115124024	0	2365908	A	C
12	rs117888112	0	2366707	C	A
12	rs116642590	0	2367096	A	G
12	rs114364574	0	2367790	A	T
12	rs79091024	0	2368141	A	T
12	rs2370414	0	2368396	A	G
12	rs10774035	0	2368674	C	T
12	rs73033378	0	2368821	T	A
12	rs118059043	0	2369534	T	C
12	rs147206504	0	2370148	G	A
12	rs140620180	0	2370248	T	A
12	rs116682960	0	2370599	A	G
12	rs117703678	0	2370776	G	A
12	rs115481484	0	2372937	A	G
12	rs80191236	0	2373810	C	A
12	rs11615388	0	2374006	T	C
12	rs2239038	0	2374130	G	A
12	rs11608869	0	2374463	G	A
12	rs74767351	0	2374646	G	A
12	rs79122070	0	2375199	C	T
12	rs11616036	0	2375612	T	C
12	rs1006690	0	2375636	C	T
12	rs2159101	0	2375687	T	C
12	rs146839845	0	2375781	C	T
12	rs7485359	0	2375793	A	G
12	rs77205646	0	2376027	A	G
12	rs116229134	0	2376168	C	G
12	rs78155648	0	2376292	G	A
12	rs80284141	0	2376294	C	A
12	rs75548797	0	2376651	C	G
12	rs74393821	0	2376815	A	T
12	rs1476733	0	2376900	T	C
12	rs79399264	0	2377952	T	C
12	rs116014402	0	2378234	T	G
12	rs11614796	0	2379100	A	G
12	rs148793075	0	2379620	T	G
12	rs11615807	0	2380232	T	C
12	rs149536445	0	2380967	C	T
12	rs80106079	0	2381056	T	C
12	rs141960686	0	2381297	C	G
12	rs79411638	0	2381569	G	C
12	rs111438652	0	2381863	G	T
12	rs12298346	0	2381910	T	A
12	rs114723538	0	2382549	C	T
12	rs4488257	0	2382964	T	C
12	rs2370415	0	2383050	G	C
12	rs144843766	0	2383178	C	G
12	rs117565726	0	2383682	A	G
12	rs2238057	0	2384005	T	G
12	rs76777168	0	2384042	A	C
12	rs74992059	0	2384150	C	T
12	rs74411248	0	2384223	A	G
12	rs79426448	0	2384357	A	G
12	rs77558515	0	2384432	A	G
12	rs7969407	0	2384768	T	C
12	rs61907778	0	2384815	C	G
12	rs77759718	0	2384894	G	T
12	rs7979604	0	2385018	G	A
12	rs76173403	0	2385283	G	A
12	rs34665347	0	2385385	T	G
12	rs76721755	0	2386415	C	A
12	rs76583093	0	2386629	A	C
12	rs75705537	0	2386772	G	A
12	rs10774036	0	2386948	C	T
12	rs10744560	0	2387099	C	T
12	rs79189017	0	2387245	C	G
12	rs118004017	0	2387701	A	G
12	rs78004797	0	2387948	C	T
12	rs74847566	0	2387955	T	C
12	rs75728817	0	2388507	A	G
12	rs114567313	0	2388653	A	G
12	rs7972103	0	2388720	C	T
12	rs77173732	0	2388807	C	T
12	rs34335441	0	2389220	A	G
12	rs77577013	0	2390132	C	T
12	rs78184324	0	2391325	T	C
12	rs77704787	0	2391412	A	G
12	rs74630743	0	2391544	C	A
12	rs76320859	0	2391547	A	G
12	rs79832477	0	2391562	C	T
12	rs141641906	0	2392662	G	T
12	rs115500284	0	2394025	A	G
12	rs76408048	0	2394434	T	A
12	rs78525694	0	2394494	A	G
12	rs78161460	0	2394704	T	G
12	rs12311439	0	2394781	A	T
12	rs78683530	0	2394935	G	A
12	rs117311450	0	2395626	C	A
12	rs11610448	0	2396153	A	G
12	rs3885769	0	2396833	A	G
12	rs1984637	0	2397108	T	C
12	rs115724978	0	2397793	C	T
12	rs77734281	0	2399039	C	T
12	rs79423118	0	2399294	C	T
12	rs116698755	0	2399295	G	T
12	rs117067220	0	2399399	G	A
12	rs145992193	0	2399804	C	T
12	rs11614494	0	2399937	G	T
12	rs75739143	0	2401270	C	A
12	rs114241316	0	2402144	G	A
12	rs76623174	0	2402241	C	T
12	rs1024582	0	2402246	A	G
12	rs116298939	0	2402318	T	C
12	rs56177308	0	2402990	A	T
12	rs7310491	0	2404022	T	C
12	rs76540614	0	2405146	C	A
12	rs11615601	0	2405598	A	G
12	rs76719316	0	2406103	T	C
12	rs74500489	0	2406703	T	C
12	rs113258895	0	2407139	A	G
12	rs112681720	0	2407710	G	A
12	rs4298967	0	2408194	A	G
12	rs73033382	0	2408635	C	T
12	rs16929233	0	2411198	C	A
12	rs569350382	0	2411475	A	G
12	rs1860002	0	2413803	C	T
12	rs7966042	0	2414353	T	C
12	rs117839053	0	2415584	C	T
12	rs117639423	0	2416680	T	C
12	rs7966811	0	2416808	C	A
12	rs75726475	0	2416997	G	A
12	rs118065562	0	2419083	G	A
12	rs2190732	0	2419382	A	G
12	rs4765913	0	2419896	A	T
12	rs10848645	0	2420244	G	A
12	rs141113014	0	2420310	G	A
12	rs4765914	0	2420377	T	C
12	rs10774037	0	2420526	G	A
12	rs2283293	0	2420607	A	G
12	rs2108570	0	2421588	A	G
12	rs2239040	0	2423295	C	T
12	rs2283294	0	2423620	C	T
12	rs2370419	0	2423857	A	G
12	rs2283295	0	2423911	G	A
12	rs2283296	0	2424274	A	G
12	rs2238060	0	2425494	C	A
12	rs2238061	0	2425788	A	G
12	rs111841503	0	2426450	A	G
12	rs7132652	0	2426711	G	A
12	rs36120288	0	2427203	G	A
12	rs141094695	0	2427590	C	T
12	rs2239041	0	2428137	A	G
12	rs16929248	0	2428201	A	G
12	rs2239042	0	2428487	G	A
12	rs181383793	0	2428625	G	A
12	rs2239043	0	2429425	G	A
12	rs12317078	0	2430012	G	A
12	rs2239044	0	2430178	T	C
12	rs150589154	0	2430229	T	C
12	rs4765919	0	2432653	T	C
12	rs2239045	0	2433899	T	C
12	rs2283297	0	2434044	C	T
12	rs2239046	0	2434419	G	A
12	rs2283298	0	2434778	C	T
12	rs147455306	0	2435065	C	T
12	rs2283299	0	2435543	G	T
12	rs2239047	0	2435706	G	T
12	rs3819526	0	2436522	C	T
12	rs3819527	0	2436614	G	A
12	rs3819528	0	2436621	A	G
12	rs3819529	0	2436659	T	A
12	rs3819530	0	2436797	A	G
12	rs3819531	0	2436801	C	T
12	rs3819532	0	2436837	T	C
12	rs3819535	0	2436884	C	T
12	rs3819536	0	2436998	G	A
12	rs16929259	0	2437120	C	T
12	rs10848646	0	2437273	G	A
12	rs57765196	0	2437513	G	A
12	rs59676370	0	2437577	T	C
12	rs2239048	0	2437717	A	G
12	rs7316184	0	2437875	C	T
12	rs7304986	0	2438105	T	C
12	rs11062188	0	2438144	C	T
12	rs2239049	0	2438166	G	A
12	rs2238062	0	2438265	A	C
12	rs7301906	0	2438279	A	G
12	rs2238063	0	2438328	C	T
12	rs1544503	0	2438641	A	G
12	rs117517186	0	2438704	C	G
12	rs1544502	0	2438810	G	A
12	rs142851428	0	2438826	A	T
12	rs16929275	0	2438855	A	G
12	rs2283300	0	2439013	G	A
12	rs57592557	0	2439049	T	C
12	rs59218046	0	2439145	G	A
12	rs16929276	0	2439434	C	T
12	rs61429893	0	2439507	T	G
12	rs59305886	0	2439582	T	C
12	rs11062189	0	2439704	G	A
12	rs16929277	0	2440172	C	G
12	rs11062190	0	2440195	C	T
12	rs11062191	0	2440229	A	G
12	rs16929278	0	2440364	A	G
12	rs7295089	0	2440464	C	T
12	rs11062192	0	2440700	G	A
12	rs11062193	0	2440720	G	C
12	rs2051992	0	2441326	A	G
12	rs7963869	0	2441421	G	A
12	rs7979389	0	2441462	A	G
12	rs79712710	0	2441468	G	A
12	rs2051990	0	2442027	A	G
12	rs2238064	0	2442181	A	C
12	rs2051989	0	2442311	G	A
12	rs2238065	0	2442631	A	G
12	rs7295590	0	2442789	T	A
12	rs143085264	0	2444180	C	G
12	rs11062194	0	2444379	C	A
12	rs2238066	0	2445399	G	A
12	rs57009736	0	2445777	C	A
12	rs10848648	0	2446516	A	G
12	rs2283301	0	2446806	A	G
12	rs7311382	0	2447333	C	T
12	rs149685900	0	2447396	G	A
12	rs2239050	0	2447414	G	C
12	rs117229184	0	2448885	T	A
12	rs11062195	0	2449404	C	T
12	rs7959096	0	2449767	C	T
12	rs6489363	0	2449838	C	A
12	rs6489364	0	2449992	G	A
12	rs7959938	0	2450465	C	A
12	rs2024077	0	2450595	G	A
12	rs7313708	0	2451162	A	G
12	rs148911907	0	2452052	C	T
12	rs2283302	0	2452619	A	G
12	rs4765924	0	2452976	C	T
12	rs2239052	0	2453088	A	G
12	rs116940436	0	2453152	C	T
12	rs2238067	0	2453337	C	A
12	rs61907782	0	2453853	C	T
12	rs12812579	0	2455420	T	G
12	rs75784032	0	2455688	A	G
12	rs2238069	0	2456062	C	T
12	rs2238070	0	2456115	G	T
12	rs2238071	0	2456416	A	G
12	rs149117513	0	2456486	C	T
12	rs143432125	0	2456529	A	C
12	rs2238072	0	2456707	C	T
12	rs2238073	0	2456819	G	T
12	rs2238074	0	2456837	T	C
12	rs7139329	0	2458441	T	A
12	rs75559616	0	2458571	A	G
12	rs73035417	0	2458950	G	A
12	rs117130573	0	2459357	C	T
12	rs10848649	0	2460086	A	G
12	rs11062196	0	2460107	G	A
12	rs11062197	0	2460388	G	C
12	rs7132154	0	2461223	G	A
12	rs7133259	0	2461407	C	T
12	rs11612864	0	2462223	G	A
12	rs7961089	0	2463054	G	C
12	rs60656607	0	2463738	C	T
12	rs7980160	0	2463745	A	G
12	rs73035423	0	2463933	C	T
12	rs61294626	0	2464014	A	G
12	rs6489366	0	2464263	T	C
12	rs12310927	0	2464689	T	C
12	rs12310858	0	2464764	A	T
12	rs2238075	0	2465151	C	T
12	rs79149448	0	2465273	C	T
12	rs740419	0	2465364	A	G
12	rs740418	0	2465477	T	C
12	rs7956704	0	2465498	A	G
12	rs55846742	0	2465594	G	C
12	rs11062198	0	2465612	A	G
12	rs11062199	0	2465625	G	T
12	rs11062200	0	2465656	A	G
12	rs2238076	0	2465891	G	A
12	rs2238077	0	2466084	G	A
12	rs2239053	0	2466206	C	G
12	rs2239054	0	2466366	T	A
12	rs2239055	0	2466385	G	A
12	rs111779743	0	2467069	G	C
12	rs73607703	0	2467354	C	T
12	rs116992907	0	2467682	C	T
12	rs2239056	0	2468195	C	T
12	rs2239057	0	2468297	A	G
12	rs2239058	0	2468318	T	C
12	rs80004763	0	2468358	C	T
12	rs150612453	0	2468736	A	G
12	rs190571689	0	2469100	C	T
12	rs114859903	0	2469296	T	C
12	rs58081520	0	2469367	C	A
12	rs4765675	0	2469497	G	T
12	rs11062201	0	2469558	G	A
12	rs12308934	0	2469682	A	G
12	rs2370513	0	2470030	A	G
12	rs73607710	0	2470495	G	A
12	rs79843979	0	2471188	G	A
12	rs10774039	0	2471266	A	G
12	rs2238078	0	2472452	T	G
12	rs1860006	0	2472797	A	G
12	rs140683151	0	2472971	C	T
12	rs2238079	0	2473358	T	C
12	rs11062203	0	2473761	A	G
12	rs2283303	0	2473764	G	A
12	rs2283304	0	2473971	A	G
12	rs12425203	0	2474661	C	T
12	rs11062204	0	2475403	T	C
12	rs6489367	0	2475676	G	C
12	rs6489368	0	2475850	G	C
12	rs6489369	0	2476138	A	T
12	rs6489370	0	2476193	C	T
12	rs117806059	0	2476638	C	T
12	rs1860004	0	2477049	T	G
12	rs3891781	0	2477473	C	T
12	rs3891780	0	2477478	A	C
12	rs10774040	0	2477490	G	A
12	rs112595974	0	2478858	C	T
12	rs111790437	0	2479518	G	A
12	rs11062206	0	2479962	G	A
12	rs7296567	0	2480889	G	C
12	rs880342	0	2481607	C	T
12	rs886899	0	2481916	C	A
12	rs886898	0	2481936	T	C
12	rs1108385	0	2482330	C	A
12	rs10466899	0	2482943	C	T
12	rs150675643	0	2485054	G	A
12	rs2238081	0	2486431	G	A
12	rs142606367	0	2486859	C	T
12	rs2238083	0	2487001	T	C
12	rs117802326	0	2487326	A	C
12	rs73035462	0	2487538	C	T
12	rs4765676	0	2489314	G	A
12	rs2283306	0	2489390	C	T
12	rs61907797	0	2490815	C	G
12	rs112886650	0	2490979	A	G
12	rs2239059	0	2491749	T	C
12	rs2239060	0	2491911	C	T
12	rs74905168	0	2492501	T	G
12	rs7961557	0	2493591	G	A
12	rs117089958	0	2494658	G	A
12	rs11062209	0	2494716	G	A
12	rs4370987	0	2494926	A	G
12	rs10848654	0	2496833	G	A
12	rs753076	0	2499168	A	G
12	rs11062210	0	2499312	A	G
12	rs753078	0	2499322	T	A
12	rs10160993	0	2499565	C	G
12	rs2887780	0	2499626	C	T
12	rs73037239	0	2499747	G	C
12	rs740417	0	2499849	A	C
12	rs740416	0	2499892	G	A
12	rs7968680	0	2500203	C	T
12	rs7967959	0	2500314	G	A
12	rs10491964	0	2500431	G	A
12	rs61539622	0	2500761	G	A
12	rs7296821	0	2501439	T	C
12	rs76604410	0	2501548	A	G
12	rs4441076	0	2502058	C	T
12	rs112653186	0	2502213	C	A
12	rs2239061	0	2502512	T	C
12	rs2239062	0	2502572	T	G
12	rs75056630	0	2502674	C	T
12	rs55902113	0	2502872	C	T
12	rs56151937	0	2502996	T	G
12	rs7980523	0	2503709	G	T
12	rs7955376	0	2503983	G	A
12	rs2238084	0	2503985	A	G
12	rs7973812	0	2503992	T	C
12	rs1122785	0	2504717	A	G
12	rs1122784	0	2505036	A	T
12	rs59241311	0	2506038	G	A
12	rs140811693	0	2506715	A	G
12	rs75390555	0	2506853	A	G
12	rs79744129	0	2507060	C	T
12	rs78170230	0	2507194	G	A
12	rs61907805	0	2507652	C	T
12	rs55909860	0	2507848	C	T
12	rs61907806	0	2508143	A	G
12	rs73037254	0	2508207	C	T
12	rs73037256	0	2508288	G	A
12	rs61907807	0	2508296	G	A
12	rs7301013	0	2508571	A	G
12	rs11062213	0	2508780	T	G
12	rs73037258	0	2509239	A	G
12	rs57722549	0	2509272	A	C
12	rs11837034	0	2509306	T	G
12	rs11836545	0	2509608	A	G
12	rs11837126	0	2509650	T	G
12	rs7308786	0	2509930	A	C
12	rs61907810	0	2511023	C	T
12	rs2370515	0	2511162	G	A
12	rs733782	0	2511311	T	A
12	rs2239063	0	2511831	A	C
12	rs73037262	0	2511977	C	T
12	rs73037264	0	2512039	A	G
12	rs146409612	0	2512157	G	A
12	rs11829249	0	2512604	A	G
12	rs4562883	0	2512876	C	T
12	rs7294604	0	2513028	T	C
12	rs7136865	0	2513288	A	G
12	rs758117	0	2513309	C	T
12	rs73037269	0	2513322	C	T
12	rs10774041	0	2513893	A	G
12	rs11837370	0	2514021	C	T
12	rs34729625	0	2514027	A	G
12	rs12823424	0	2514112	A	G
12	rs714278	0	2514231	C	T
12	rs719024	0	2514266	C	G
12	rs714277	0	2514270	C	T
12	rs61291672	0	2514716	A	G
12	rs11831085	0	2514858	A	G
12	rs11831557	0	2514989	T	G
12	rs2159059	0	2515144	C	G
12	rs73037273	0	2515259	A	C
12	rs59679560	0	2515830	A	G
12	rs80246065	0	2517066	T	A
12	rs73037278	0	2517337	C	T
12	rs35407591	0	2517887	G	A
12	rs4765929	0	2518352	T	C
12	rs12422833	0	2518470	T	A
12	rs10774042	0	2519129	T	C
12	rs11062217	0	2519141	G	A
12	rs11062218	0	2519358	C	T
12	rs11611146	0	2519464	G	A
12	rs58017093	0	2520453	C	A
12	rs35167730	0	2520538	T	C
12	rs2887781	0	2520880	T	G
12	rs112557053	0	2521489	C	T
12	rs55935819	0	2521579	G	A
12	rs56144200	0	2521652	C	T
12	rs17223841	0	2521812	A	G
12	rs35124400	0	2522077	C	T
12	rs77476038	0	2522864	A	T
12	rs7311607	0	2522981	A	G
12	rs758116	0	2523256	G	A
12	rs7312105	0	2523355	A	G
12	rs7312107	0	2523370	A	G
12	rs34533190	0	2523697	C	G
12	rs16929368	0	2523772	T	A
12	rs115270812	0	2524149	C	T
12	rs12425032	0	2524247	T	C
12	rs117540283	0	2524259	G	A
12	rs112259837	0	2524334	G	T
12	rs11062222	0	2525473	A	G
12	rs11062223	0	2526767	G	A
12	rs117713732	0	2526946	A	T
12	rs61907848	0	2527362	G	C
12	rs34992881	0	2527367	C	G
12	rs34621387	0	2528404	A	G
12	rs1009281	0	2528984	A	G
12	rs112010728	0	2529512	G	A
12	rs2239064	0	2529528	T	C
12	rs73040095	0	2529593	G	C
12	rs2283307	0	2530892	T	C
12	rs2239065	0	2532167	A	G
12	rs147738868	0	2532616	C	A
12	rs994901	0	2533178	A	G
12	rs994900	0	2533420	T	C
12	rs994899	0	2533504	G	C
12	rs73042103	0	2533884	T	C
12	rs2239066	0	2533945	A	G
12	rs141729224	0	2534260	G	A
12	rs2239068	0	2534466	C	T
12	rs2239071	0	2535094	C	G
12	rs2239072	0	2535158	A	T
12	rs16929388	0	2535417	A	G
12	rs11062225	0	2535989	T	C
12	rs75907886	0	2536036	G	C
12	rs4765678	0	2536295	T	C
12	rs147478858	0	2536730	T	C
12	rs2887782	0	2537361	C	T
12	rs4575333	0	2537396	T	A
12	rs10735008	0	2538087	T	A
12	rs2239073	0	2538500	T	C
12	rs2239074	0	2538549	C	T
12	rs2239075	0	2538941	A	G
12	rs2283308	0	2539307	G	T
12	rs57906526	0	2539760	A	G
12	rs11613063	0	2539938	C	T
12	rs73042126	0	2539955	G	A
12	rs1548649	0	2540195	C	G
12	rs77506370	0	2540449	G	C
12	rs1860097	0	2541008	T	C
12	rs16929401	0	2541534	T	C
12	rs78992368	0	2541799	T	C
12	rs77768770	0	2541826	G	A
12	rs10774043	0	2543100	G	A
12	rs150147450	0	2543900	G	A
12	rs2239076	0	2543974	C	G
12	rs4765930	0	2544245	G	T
12	rs73042133	0	2544393	G	A
12	rs118181172	0	2544631	C	T
12	rs11062228	0	2544724	G	A
12	rs11062229	0	2544786	G	C
12	rs111915616	0	2545286	G	T
12	rs17801205	0	2545352	A	G
12	rs2239077	0	2545579	G	A
12	rs79033574	0	2546469	G	A
12	rs7960297	0	2546519	T	C
12	rs17801211	0	2546742	A	G
12	rs16927947	0	2546766	C	A
12	rs111856877	0	2547600	G	A
12	rs74059849	0	2547940	T	G
12	rs2239078	0	2547975	G	A
12	rs76668488	0	2547982	G	C
12	rs7313403	0	2548274	G	A
12	rs1860102	0	2548490	G	A
12	rs4765679	0	2549018	G	C
12	rs61907855	0	2549392	G	A
12	rs56287959	0	2550359	A	C
12	rs10774044	0	2550490	G	A
12	rs2239079	0	2550818	G	A
12	rs12578811	0	2550914	G	A
12	rs11062230	0	2551019	C	G
12	rs117849931	0	2551252	A	G
12	rs10491965	0	2551368	C	T
12	rs10774045	0	2551767	C	T
12	rs2283309	0	2552087	C	A
12	rs10774046	0	2552092	C	T
12	rs10774047	0	2552191	C	G
12	rs10848655	0	2552648	C	G
12	rs1860091	0	2552898	G	T
12	rs10848656	0	2552989	G	A
12	rs61907856	0	2553040	T	G
12	rs1860092	0	2553068	C	T
12	rs4765932	0	2553141	T	C
12	rs1076341	0	2553231	C	G
12	rs1076342	0	2553238	T	C
12	rs1076343	0	2553576	A	G
12	rs1076344	0	2553988	A	G
12	rs1076345	0	2554214	C	T
12	rs1076346	0	2554278	T	C
12	rs2239080	0	2554689	G	A
12	rs117826032	0	2554849	G	A
12	rs11833023	0	2555054	G	A
12	rs12313442	0	2556297	C	T
12	rs147180611	0	2556354	A	C
12	rs11062232	0	2556799	C	T
12	rs4765680	0	2557099	G	A
12	rs4765681	0	2557196	T	C
12	rs7303824	0	2558005	C	T
12	rs1544514	0	2558186	G	A
12	rs1544515	0	2558298	G	A
12	rs1544516	0	2558300	T	C
12	rs4765933	0	2558475	G	A
12	rs4765682	0	2558567	T	C
12	rs117738512	0	2558952	G	T
12	rs117010860	0	2558953	C	T
12	rs11062234	0	2559459	A	G
12	rs4765684	0	2559746	G	A
12	rs4765934	0	2559828	G	A
12	rs145357750	0	2559953	T	C
12	rs4765685	0	2559998	G	A
12	rs4765686	0	2560083	G	A
12	rs4765687	0	2560116	A	G
12	rs77234923	0	2560221	C	T
12	rs2239081	0	2560533	G	C
12	rs74062378	0	2561164	C	A
12	rs10848658	0	2561253	T	C
12	rs10744563	0	2561313	A	G
12	rs2239082	0	2561409	A	G
12	rs7316661	0	2561715	G	A
12	rs7135609	0	2561951	C	T
12	rs4765688	0	2562404	G	A
12	rs61909374	0	2562482	A	G
12	rs10774048	0	2562541	T	C
12	rs4765935	0	2563347	A	C
12	rs7314292	0	2563415	T	C
12	rs4765936	0	2563476	A	G
12	rs117831375	0	2563622	G	T
12	rs6489371	0	2563657	C	T
12	rs73042163	0	2564084	C	T
12	rs55674974	0	2564110	C	T
12	rs10774049	0	2565500	T	C
12	rs758229	0	2565708	G	C
12	rs35917745	0	2565724	C	T
12	rs758230	0	2565920	G	A
12	rs758231	0	2566301	G	T
12	rs56229649	0	2566664	A	C
12	rs140773017	0	2567241	A	G
12	rs149231460	0	2567899	G	A
12	rs2283310	0	2569458	C	T
12	rs75581963	0	2570204	A	G
12	rs73042168	0	2570414	T	C
12	rs4765937	0	2570535	T	C
12	rs11062236	0	2570633	A	G
12	rs2098027	0	2570803	T	C
12	rs74334859	0	2570982	C	T
12	rs758232	0	2571437	T	C
12	rs7965296	0	2572536	T	C
12	rs73042171	0	2572717	G	A
12	rs2239083	0	2573043	G	A
12	rs16929444	0	2573903	G	A
12	rs73042174	0	2573910	A	G
12	rs61909376	0	2573993	C	G
12	rs16929447	0	2574045	C	T
12	rs4765938	0	2574613	G	A
12	rs10848659	0	2575941	G	A
12	rs61909377	0	2576031	G	A
12	rs61909378	0	2576855	G	T
12	rs147848965	0	2576970	G	C
12	rs2239084	0	2577104	A	G
12	rs78731760	0	2577906	A	G
12	rs12316582	0	2578174	T	A
12	rs61909380	0	2578509	C	T
12	rs7971379	0	2578920	T	C
12	rs117778746	0	2579478	A	T
12	rs10848660	0	2579615	A	G
12	rs11836925	0	2579980	A	G
12	rs61909382	0	2580756	A	G
12	rs10848661	0	2580971	C	T
12	rs10848662	0	2580998	T	C
12	rs2370517	0	2581140	T	C
12	rs758233	0	2581768	A	C
12	rs758234	0	2582063	G	C
12	rs4765939	0	2582397	G	C
12	rs7968723	0	2582812	G	A
12	rs61909383	0	2583568	G	A
12	rs2283311	0	2583736	C	T
12	rs11062240	0	2584460	A	G
12	rs2283312	0	2584491	G	T
12	rs2283313	0	2584793	A	G
12	rs75585048	0	2584844	C	T
12	rs2239085	0	2585216	T	C
12	rs73042186	0	2585232	C	T
12	rs73044401	0	2585304	A	G
12	rs10848663	0	2585426	C	T
12	rs2283314	0	2585572	G	A
12	rs2239086	0	2586085	G	A
12	rs11062241	0	2586586	C	T
12	rs2239087	0	2586645	T	C
12	rs146943479	0	2587130	G	A
12	rs1860093	0	2587205	T	A
12	rs1860094	0	2587318	T	C
12	rs2283315	0	2588495	T	C
12	rs73046207	0	2588573	A	G
12	rs2283316	0	2589571	T	C
12	rs11062242	0	2589620	T	C
12	rs2239088	0	2589825	C	T
12	rs2239089	0	2589988	G	A
12	rs4765941	0	2590190	T	C
12	rs4765942	0	2590193	A	G
12	rs4765944	0	2590414	A	C
12	rs4765945	0	2590662	C	T
12	rs4765946	0	2590704	A	G
12	rs10848664	0	2590769	C	A
12	rs1860095	0	2591029	C	T
12	rs4765947	0	2591553	C	G
12	rs4765948	0	2591559	C	T
12	rs4765689	0	2591560	A	G
12	rs61477807	0	2591879	C	T
12	rs7135220	0	2592456	G	A
12	rs77649050	0	2593379	C	T
12	rs77402701	0	2593436	G	A
12	rs887000	0	2594552	C	G
12	rs887001	0	2595011	A	C
12	rs61909400	0	2595635	G	A
12	rs143631980	0	2597091	G	A
12	rs148090570	0	2597269	C	T
12	rs34472488	0	2597284	G	A
12	rs58843321	0	2598281	T	C
12	rs17801265	0	2598615	G	A
12	rs2239090	0	2598803	T	C
12	rs56936279	0	2601191	C	T
12	rs7305879	0	2601300	G	A
12	rs7306916	0	2601363	C	G
12	rs2239091	0	2601679	C	T
12	rs16929470	0	2601742	C	T
12	rs16929471	0	2601743	G	A
12	rs1541452	0	2602179	G	A
12	rs56412831	0	2602307	C	G
12	rs73046231	0	2603396	G	A
12	rs61258923	0	2605005	C	T
12	rs2239092	0	2605008	A	T
12	rs17801271	0	2605037	A	G
12	rs2108705	0	2605277	A	G
12	rs1015287	0	2605386	G	A
12	rs12319670	0	2605721	A	G
12	rs12310992	0	2605757	A	G
12	rs76364239	0	2605842	G	C
12	rs142074745	0	2606001	C	T
12	rs16929482	0	2606220	G	T
12	rs16929486	0	2606283	A	G
12	rs73046236	0	2606373	C	A
12	rs142243642	0	2606629	T	C
12	rs1004207	0	2608483	G	A
12	rs73046238	0	2608522	C	T
12	rs740502	0	2608617	G	A
12	rs10848665	0	2609084	T	C
12	rs10848666	0	2609274	G	A
12	rs7953393	0	2609392	G	C
12	rs2239093	0	2609562	G	A
12	rs72653434	0	2609727	C	G
12	rs72653435	0	2610003	G	A
12	rs60106275	0	2610415	A	C
12	rs2239094	0	2610538	A	G
12	rs2283318	0	2610641	G	A
12	rs2239095	0	2611005	C	T
12	rs7976352	0	2611020	A	C
12	rs12367192	0	2611305	G	A
12	rs4765950	0	2611407	G	A
12	rs2238086	0	2612241	G	C
12	rs56073310	0	2612349	C	T
12	rs11608740	0	2613329	A	G
12	rs17223925	0	2613421	G	A
12	rs72653436	0	2613431	G	A
12	rs1008832	0	2613521	A	G
12	rs2238087	0	2613716	C	T
12	rs151028221	0	2614456	C	G
12	rs11615711	0	2614797	C	G
12	rs7977039	0	2615134	G	A
12	rs11615798	0	2615319	C	T
12	rs1860098	0	2615556	G	A
12	rs67382090	0	2616028	C	A
12	rs189438858	0	2616075	C	T
12	rs11062247	0	2616128	A	G
12	rs11062248	0	2616188	A	T
12	rs76753568	0	2616824	G	A
12	rs55824460	0	2617460	G	A
12	rs7299060	0	2617656	G	A
12	rs7136999	0	2617898	T	G
12	rs73046254	0	2618240	G	A
12	rs73046256	0	2618582	T	C
12	rs73250496	0	2618665	G	A
12	rs2283319	0	2618781	T	G
12	rs2283320	0	2619110	G	A
12	rs12426658	0	2619194	C	T
12	rs117405685	0	2619429	C	G
12	rs2239097	0	2619477	T	C
12	rs11062250	0	2619505	G	A
12	rs58753065	0	2619637	G	A
12	rs55703629	0	2619696	C	T
12	rs60906495	0	2619743	T	A
12	rs56343862	0	2619861	A	C
12	rs11609685	0	2620221	A	G
12	rs66986059	0	2620445	C	T
12	rs74505996	0	2620969	A	G
12	rs55851225	0	2620999	T	G
12	rs10848668	0	2621192	T	C
12	rs2239098	0	2621912	G	A
12	rs143490559	0	2622254	C	T
12	rs2239099	0	2622386	G	A
12	rs2239100	0	2622393	T	C
12	rs2239101	0	2622479	T	C
12	rs2239102	0	2622864	C	T
12	rs2283321	0	2622988	A	G
12	rs118060704	0	2623000	G	A
12	rs2239103	0	2623145	T	C
12	rs2239104	0	2623543	T	G
12	rs2239105	0	2623665	C	G
12	rs78856369	0	2624050	A	G
12	rs73046268	0	2625126	G	T
12	rs11614380	0	2625433	G	A
12	rs2239106	0	2626878	A	T
12	rs11609100	0	2627929	C	T
12	rs2239107	0	2628611	A	G
12	rs2239108	0	2628620	A	G
12	rs2239109	0	2628811	T	G
12	rs2239110	0	2629143	G	A
12	rs118020744	0	2630732	C	T
12	rs11062252	0	2630733	G	A
12	rs4765951	0	2631571	T	C
12	rs75392488	0	2631737	A	G
12	rs12426831	0	2632246	G	C
12	rs74481870	0	2632567	G	A
12	rs11062253	0	2632709	T	C
12	rs75933123	0	2632812	C	T
12	rs2283322	0	2634014	A	G
12	rs2239111	0	2634066	T	C
12	rs12231350	0	2635190	A	G
12	rs117580147	0	2635669	G	A
12	rs11615662	0	2638138	G	T
12	rs117993773	0	2638295	A	G
12	rs2238088	0	2638754	T	C
12	rs10848670	0	2638957	G	C
12	rs73252713	0	2639011	C	G
12	rs1990240	0	2639256	G	A
12	rs72653437	0	2639383	T	G
12	rs75550215	0	2640101	C	T
12	rs2283323	0	2640593	C	T
12	rs1076340	0	2641204	G	C
12	rs113333605	0	2641319	T	C
12	rs73046278	0	2641608	T	A
12	rs12227580	0	2641677	G	A
12	rs2239112	0	2641793	C	G
12	rs77117943	0	2642361	T	C
12	rs117968441	0	2642553	G	A
12	rs1990239	0	2642710	C	T
12	rs117233079	0	2642867	G	A
12	rs117455208	0	2643605	C	T
12	rs75120762	0	2643877	C	T
12	rs150448611	0	2644486	T	A
12	rs11615270	0	2644578	C	G
12	rs138429004	0	2644749	G	A
12	rs7963955	0	2644967	A	G
12	rs2239113	0	2645402	A	G
12	rs2239114	0	2645408	C	T
12	rs11062257	0	2646104	C	T
12	rs2283324	0	2646485	C	T
12	rs73046287	0	2646687	C	T
12	rs11062258	0	2646718	A	G
12	rs11062260	0	2646783	G	A
12	rs2108704	0	2646966	C	T
12	rs2239115	0	2647063	G	A
12	rs2239116	0	2647138	G	T
12	rs4765952	0	2647471	C	T
12	rs11062261	0	2647941	C	A
12	rs4765953	0	2648073	T	C
12	rs4765954	0	2648078	G	C
12	rs4765693	0	2648160	G	A
12	rs11062262	0	2648347	T	A
12	rs11062263	0	2648349	G	A
12	rs12320775	0	2648372	G	A
12	rs10848672	0	2649036	T	C
12	rs11062266	0	2649074	A	G
12	rs73236436	0	2649516	G	A
12	rs12833174	0	2649634	G	T
12	rs7134785	0	2649890	G	A
12	rs4394887	0	2649980	A	G
12	rs4275682	0	2650026	C	T
12	rs12318263	0	2650030	A	G
12	rs77005317	0	2650149	G	T
12	rs11062267	0	2650264	G	A
12	rs7314373	0	2651288	T	C
12	rs7314375	0	2651290	T	C
12	rs2239117	0	2651408	G	A
12	rs10848673	0	2652280	C	T
12	rs117846661	0	2652450	G	A
12	rs11062268	0	2654302	C	G
12	rs9738570	0	2654981	G	A
12	rs73046302	0	2655409	G	A
12	rs11062269	0	2655697	G	A
12	rs10848674	0	2656887	T	G
12	rs7298483	0	2657390	C	G
12	rs11062271	0	2658150	G	A
12	rs191616786	0	2658435	A	C
12	rs12298268	0	2658488	T	C
12	rs12298278	0	2658515	T	C
12	rs12302903	0	2658589	G	C
12	rs11062272	0	2659082	G	T
12	rs12304811	0	2659622	G	A
12	rs10848675	0	2659848	T	C
12	rs77367745	0	2659926	C	T
12	rs79331677	0	2659942	C	T
12	rs1034934	0	2660096	C	G
12	rs2239118	0	2660753	C	T
12	rs1034936	0	2661160	C	T
12	rs7304997	0	2662063	A	G
12	rs2238089	0	2662556	G	C
12	rs10744564	0	2662694	A	T
12	rs2370595	0	2662745	T	C
12	rs4765955	0	2663185	A	G
12	rs4765956	0	2663640	A	G
12	rs4765957	0	2663784	G	A
12	rs4765958	0	2664109	C	T
12	rs7298036	0	2664277	C	T
12	rs77287851	0	2664658	G	T
12	rs733993	0	2664937	G	A
12	rs887333	0	2665410	C	A
12	rs140903845	0	2665821	C	G
12	rs117791272	0	2665940	A	G
12	rs2370596	0	2666348	A	G
12	rs4765959	0	2666407	T	A
12	rs2370597	0	2666459	G	A
12	rs2370598	0	2666460	C	T
12	rs2370599	0	2666509	G	A
12	rs2370600	0	2666536	G	A
12	rs7307271	0	2667284	T	C
12	rs720722	0	2667399	A	G
12	rs720721	0	2667744	A	G
12	rs4765960	0	2667930	G	A
12	rs929490	0	2667954	T	C
12	rs4765961	0	2668472	T	C
12	rs1006564	0	2668570	A	G
12	rs79778780	0	2669334	G	A
12	rs4503598	0	2669553	C	G
12	rs148081350	0	2669622	T	C
12	rs4765962	0	2669632	G	C
12	rs929492	0	2670580	C	T
12	rs10848676	0	2670920	A	G
12	rs11062277	0	2670921	T	C
12	rs10732594	0	2671017	T	C
12	rs74460986	0	2671735	A	T
12	rs11062278	0	2671903	G	A
12	rs11062279	0	2672374	A	G
12	rs73035639	0	2673202	C	T
12	rs12321187	0	2673233	G	A
12	rs10744565	0	2674054	A	G
12	rs75184661	0	2674893	C	T
12	rs12818233	0	2675110	A	C
12	rs2283325	0	2675802	G	A
12	rs2370602	0	2676683	C	T
12	rs79468509	0	2677377	A	C
12	rs77523650	0	2677430	C	T
12	rs58752720	0	2678474	A	C
12	rs75384169	0	2680793	G	A
12	rs78488802	0	2683227	T	C
12	rs2238090	0	2683332	A	G
12	rs11608641	0	2683650	A	G
12	rs10744566	0	2683997	G	A
12	rs117358463	0	2684189	G	A
12	rs79622047	0	2684413	C	T
12	rs956451	0	2684702	C	T
12	rs4765700	0	2685132	C	A
12	rs74968248	0	2685897	C	T
12	rs76898329	0	2686087	T	C
12	rs78876954	0	2686894	G	C
12	rs138502882	0	2687325	C	T
12	rs1034937	0	2687764	A	G
12	rs74792936	0	2688133	C	T
12	rs117485870	0	2689322	C	T
12	rs7299658	0	2690263	T	C
12	rs7310458	0	2690381	G	A
12	rs7311355	0	2690385	C	T
12	rs77955861	0	2690630	G	A
12	rs11832738	0	2690702	G	A
12	rs2071641	0	2691260	C	G
12	rs75386905	0	2691475	A	G
12	rs3751254	0	2692186	T	G
12	rs215976	0	2694638	C	T
12	rs56291949	0	2695136	C	T
12	rs74437603	0	2696155	G	A
12	rs215977	0	2696217	A	T
12	rs11062282	0	2697381	C	T
12	rs78598192	0	2698554	C	G
12	rs77189734	0	2698982	G	A
12	rs112760332	0	2699182	G	A
12	rs2283326	0	2699492	G	A
12	rs10848677	0	2700212	G	A
12	rs77802779	0	2702590	C	T
12	rs117244626	0	2702699	C	T
12	rs215979	0	2703391	T	G
12	rs215980	0	2704247	G	C
12	rs113964858	0	2704434	G	A
12	rs215981	0	2705356	A	G
12	rs3829329	0	2706013	C	G
12	rs215982	0	2706047	T	C
12	rs56269265	0	2706260	G	T
12	rs215983	0	2706720	G	C
12	rs542898718	0	2706893	C	T
12	rs215984	0	2706912	C	T
12	rs150851057	0	2707208	C	G
12	rs215985	0	2707525	A	G
12	rs7311147	0	2707821	G	A
12	rs75844502	0	2707852	C	T
12	rs112325709	0	2708428	G	A
12	rs12833113	0	2709053	C	T
12	rs215986	0	2709880	C	T
12	rs68075360	0	2710056	A	C
12	rs215987	0	2710223	T	C
12	rs215988	0	2713343	A	G
12	rs215989	0	2713866	G	A
12	rs117279365	0	2713878	C	T
12	rs41276704	0	2714753	G	A
12	rs215990	0	2715300	G	A
12	rs215991	0	2715449	G	T
12	rs758560	0	2715687	A	G
12	rs215992	0	2715958	T	C
12	rs123263	0	2716018	C	T
12	rs215993	0	2716476	C	T
12	rs215994	0	2717160	T	C
12	rs215995	0	2717505	G	T
12	rs2239120	0	2718562	C	T
12	rs145577382	0	2719194	G	C
12	rs215996	0	2719297	G	C
12	rs55641425	0	2719934	C	T
12	rs806142	0	2720444	A	G
12	rs216006	0	2720736	T	C
12	rs117621166	0	2720853	G	A
12	rs34766864	0	2720938	C	T
12	rs216007	0	2720988	T	C
12	rs216008	0	2721137	C	T
12	rs2238091	0	2722264	G	A
12	rs73038815	0	2722387	C	T
12	rs216009	0	2722533	T	C
12	rs2238092	0	2723266	G	A
12	rs11609212	0	2723567	C	A
12	rs887334	0	2724022	T	G
12	rs12809239	0	2725027	C	T
12	rs758561	0	2726013	G	A
12	rs758562	0	2726106	C	A
12	rs146840592	0	2727465	T	C
12	rs11062284	0	2727626	G	C
12	rs10774050	0	2728854	C	T
12	rs2239121	0	2729039	C	T
12	rs112902288	0	2729054	C	T
12	rs216013	0	2729632	A	G
12	rs2239122	0	2729713	C	T
12	rs2239123	0	2729722	T	C
12	rs34935905	0	2730244	A	G
12	rs56084590	0	2730588	G	A
12	rs11611281	0	2732440	C	T
12	rs1076390	0	2732719	C	A
12	rs11615651	0	2733102	G	A
12	rs116907264	0	2733282	G	A
12	rs7968633	0	2734450	A	G
12	rs11062286	0	2735215	G	A
12	rs75547259	0	2735234	C	T
12	rs216016	0	2736078	T	C
12	rs216017	0	2736261	C	G
12	rs12813847	0	2736551	A	G
12	rs12813888	0	2736618	A	C
12	rs758563	0	2737059	C	G
12	rs740731	0	2737198	T	C
12	rs98545	0	2737295	C	T
12	rs11062287	0	2739704	G	A
12	rs10161253	0	2740229	C	G
12	rs77345767	0	2740895	C	T
12	rs12821981	0	2741217	C	G
12	rs78463148	0	2741270	C	T
12	rs11062288	0	2741794	C	T
12	rs77780135	0	2744323	C	T
12	rs79439196	0	2744694	C	G
12	rs4765966	0	2745202	A	G
12	rs61216358	0	2745431	G	A
12	rs35240807	0	2746765	G	A
12	rs216025	0	2748600	T	C
12	rs216026	0	2749127	T	G
12	rs2238094	0	2749537	G	A
12	rs2238095	0	2749812	A	G
12	rs2238096	0	2749913	C	A
12	rs2239124	0	2750893	C	T
12	rs2239125	0	2751009	A	G
12	rs75808668	0	2751121	C	A
12	rs75047029	0	2751125	G	A
12	rs11613210	0	2751312	C	A
12	rs61473768	0	2751498	C	T
12	rs1420725	0	2751583	G	C
12	rs118096133	0	2751809	C	T
12	rs12227672	0	2751983	G	A
12	rs1362643	0	2752187	A	G
12	rs10848678	0	2752520	T	G
12	rs10848679	0	2752523	T	C
12	rs112028072	0	2752575	T	G
12	rs2239126	0	2752687	G	A
12	rs12422549	0	2752745	T	C
12	rs77408394	0	2753132	A	G
12	rs2238097	0	2753372	T	G
12	rs2238098	0	2753411	T	C
12	rs2238099	0	2754127	C	T
12	rs1003306	0	2754197	A	T
12	rs117660151	0	2754531	A	G
12	rs216029	0	2754782	T	C
12	rs104629	0	2755355	A	G
12	rs216031	0	2756743	T	C
12	rs216032	0	2756995	C	A
12	rs216033	0	2757123	G	A
12	rs216034	0	2757136	T	A
12	rs216035	0	2757177	T	G
12	rs216036	0	2757371	A	C
12	rs2239127	0	2757756	T	C
12	rs2239128	0	2757769	T	C
12	rs2239129	0	2757782	C	T
12	rs117530530	0	2758605	A	G
12	rs216039	0	2758719	T	C
12	rs216040	0	2758740	A	T
12	rs216041	0	2758937	A	G
12	rs740727	0	2759141	C	T
12	rs740728	0	2759303	T	C
12	rs16929809	0	2759709	C	T
12	rs12826579	0	2759797	T	C
12	rs887332	0	2759831	G	A
12	rs216044	0	2760508	G	A
12	rs216045	0	2760708	G	A
12	rs56180838	0	2760898	C	T
12	rs1990322	0	2760970	G	A
12	rs45616033	0	2761087	G	A
12	rs73247415	0	2761526	G	A
12	rs138102415	0	2761638	C	T
12	rs758559	0	2761891	C	T
12	rs79293558	0	2762316	G	A
12	rs41276708	0	2762842	C	T
12	rs11062295	0	2763515	G	A
12	rs12305678	0	2763539	A	G
12	rs3794292	0	2763992	A	G
12	rs10848680	0	2765178	G	A
12	rs216047	0	2765860	C	T
12	rs11062296	0	2766253	A	G
12	rs216048	0	2766700	A	C
12	rs216049	0	2766711	C	T
12	rs216050	0	2766825	G	C
12	rs216051	0	2766899	C	A
12	rs216052	0	2766942	A	G
12	rs12228141	0	2766984	A	G
12	rs1894979	0	2766999	G	A
12	rs1894980	0	2767183	G	C
12	rs35862237	0	2768116	G	A
12	rs6489374	0	2768491	T	C
12	rs7136840	0	2768723	C	T
12	rs10848681	0	2768973	A	T
12	rs3794291	0	2769665	C	T
12	rs3794290	0	2769819	A	G
12	rs10161232	0	2770446	T	C
12	rs10161181	0	2770730	A	C
12	rs4765701	0	2770891	T	C
12	rs10161275	0	2771018	T	C
12	rs10774051	0	2771348	C	T
12	rs11062298	0	2771709	A	C
12	rs11062299	0	2771738	T	C
12	rs10848682	0	2771756	C	G
12	rs12312322	0	2771806	A	G
12	rs10774052	0	2772171	C	T
12	rs1966439	0	2773098	A	G
12	rs1966440	0	2773103	T	C
12	rs182598276	0	2773142	G	A
12	rs7315556	0	2773855	G	A
12	rs4765702	0	2773862	T	G
12	rs45555233	0	2773870	A	G
12	rs2302727	0	2774601	C	A
12	rs2302728	0	2774668	C	A
12	rs77773628	0	2775701	C	T
12	rs1468875	0	2776488	G	A
12	rs7295250	0	2776943	T	C
12	rs11062301	0	2776953	G	A
12	rs7306298	0	2777311	G	A
12	rs7295775	0	2777405	T	C
12	rs116896129	0	2777645	A	G
12	rs6489375	0	2777768	A	G
12	rs12369334	0	2778955	C	A
12	rs11062303	0	2778971	A	G
12	rs10744567	0	2780816	A	G
12	rs7138079	0	2781304	G	A
12	rs10505724	0	2782070	C	T
12	rs11062307	0	2782591	C	T
12	rs4765967	0	2783037	T	C
12	rs7136355	0	2783476	T	C
12	rs11062308	0	2783517	G	A
12	rs2302729	0	2783972	T	C
12	rs10431348	0	2784534	A	G
12	rs2058819	0	2784662	T	C
12	rs7974589	0	2785089	G	A
12	rs11062310	0	2785461	T	C
12	rs2270371	0	2785857	G	A
12	rs12818148	0	2786115	C	G
12	rs2302730	0	2786677	G	C
12	rs2302731	0	2787058	C	T
12	rs74927858	0	2787477	G	A
12	rs12829506	0	2787749	G	T
12	rs76894983	0	2787798	G	T
12	rs4765968	0	2787850	T	C
12	rs72552065	0	2788810	C	T
12	rs1051375	0	2788879	G	A
12	rs3794288	0	2789221	A	G
12	rs12299577	0	2789787	A	G
12	rs12319450	0	2789789	C	G
12	rs3829328	0	2790551	A	C
12	rs10848683	0	2791130	C	T
12	rs10774053	0	2791132	A	G
12	rs35478876	0	2792415	A	G
12	rs11062314	0	2792605	G	A
12	rs4765970	0	2792661	A	G
12	rs4765971	0	2792932	G	C
12	rs4765972	0	2793204	A	C
12	rs10848684	0	2793478	G	A
12	rs4765974	0	2793481	G	A
12	rs10848685	0	2794145	G	A
12	rs10848686	0	2794158	A	G
12	rs10848687	0	2794160	C	T
12	rs2370610	0	2794306	A	G
12	rs11062315	0	2794791	T	G
12	rs2270373	0	2795255	C	T
12	rs2270372	0	2795634	G	A
12	rs12308916	0	2796883	G	C
12	rs3794285	0	2796885	A	G
12	rs3794284	0	2797071	C	T
12	rs876503	0	2797179	C	T
12	rs58010731	0	2798350	C	T
12	rs11062317	0	2798549	G	A
12	rs11062318	0	2798766	G	A
12	rs1861673	0	2799134	G	A
12	rs117061047	0	2799643	G	A
12	rs12367220	0	2799687	C	T
12	rs55830098	0	2799987	C	T
12	rs11062319	0	2800649	C	T
12	rs143803992	0	2801665	C	T
12	rs7316246	0	2804455	G	A
12	rs12809807	0	2804664	C	A
12	rs10466907	0	2804976	T	G
12	rs4765975	0	2805196	T	A
12	rs7957163	0	2805632	C	A
12	rs184753996	0	2806333	A	C
12	rs181496343	0	2806898	T	C
12	rs6489377	0	2807669	G	A
12	rs61908026	0	2808166	G	C
12	rs11062320	0	2808744	C	T
12	rs4765703	0	2808765	C	T
12	rs2370611	0	2808870	G	A
12	rs4765705	0	2808982	C	T
12	rs7307856	0	2809812	T	C
12	rs7133208	0	2809869	G	A
12	rs148307103	0	2815127	A	G
12	rs4765980	0	2816060	G	A
12	rs12319191	0	2816550	A	T
12	rs116457375	0	2817158	C	T
12	rs7296798	0	2817242	C	T
12	rs11062324	0	2817585	G	C
12	rs75807014	0	2817722	C	T
12	rs10848692	0	2817942	T	C
12	rs73042734	0	2818598	G	T
12	rs7297891	0	2820040	T	C
12	rs117510564	0	2820925	G	A
12	rs114380658	0	2821849	G	A
12	rs12304943	0	2822328	T	C
12	rs12303503	0	2822336	A	G
12	rs1861672	0	2822461	C	A
12	rs12305266	0	2823048	A	G
12	rs11062326	0	2824274	T	C
12	rs7295730	0	2824395	G	C
12	rs1115503	0	2824699	A	G
12	rs150290733	0	2825631	C	A
12	rs137899990	0	2825799	C	T
12	rs12320828	0	2825878	C	T
12	rs12302408	0	2826063	T	G
12	rs11062327	0	2826195	A	G
12	rs116301392	0	2826791	G	A
12	rs2098427	0	2827501	C	T
12	rs2098425	0	2828334	G	A
12	rs73042754	0	2828344	T	C
12	rs34372482	0	2828764	C	T
12	rs12229387	0	2830508	A	G
12	rs12316516	0	2830894	G	C
12	rs12811549	0	2830905	C	T
12	rs12310349	0	2830907	A	G
12	rs13328976	0	2831151	G	A
12	rs67084831	0	2831237	G	A
12	rs12228313	0	2831297	C	T
12	rs12813281	0	2831379	A	G
12	rs11062330	0	2831481	C	T
12	rs1592573	0	2831556	A	T
12	rs12818377	0	2831999	C	T
12	rs17694709	0	2832955	C	T
12	rs10848693	0	2833013	A	T
12	rs12307277	0	2833014	C	T
12	rs143727958	0	2833268	C	T
12	rs11614137	0	2833309	T	A
12	rs888195	0	2834412	G	C
12	rs11062331	0	2836206	G	A
12	rs34317030	0	2836679	C	T
12	rs12370123	0	2836685	T	C
12	rs150685278	0	2837473	T	C
12	rs4765986	0	2837538	T	G
12	rs61916600	0	2837858	G	A
12	rs55817206	0	2838134	G	T
12	rs11062333	0	2838540	T	C
12	rs140342616	0	2838677	T	G
12	rs144254930	0	2838927	T	C
12	rs12372529	0	2839038	G	T
12	rs10774057	0	2839868	G	A
12	rs71458009	0	2840970	C	T
12	rs11062335	0	2841592	T	C
12	rs7309877	0	2841673	A	T
12	rs61916603	0	2842047	A	G
12	rs34659162	0	2842543	C	T
12	rs10848694	0	2842553	C	A
12	rs11837938	0	2842565	A	G
12	rs11830705	0	2842678	G	A
12	rs10848695	0	2843244	C	T
12	rs7302305	0	2843321	C	T
12	rs7294534	0	2843877	T	C
12	rs11830257	0	2843885	T	C
12	rs34307296	0	2843930	G	A
12	rs115778697	0	2844006	C	T
12	rs181936902	0	2844266	A	G
12	rs11062336	0	2844362	G	A
12	rs145939970	0	2844557	G	A
12	rs74054716	0	2844797	A	G
12	rs10744572	0	2845053	T	C
12	rs4765988	0	2845496	C	G
12	rs10774058	0	2846113	G	T
12	rs117280814	0	2847066	A	G
12	rs4129412	0	2847719	T	C
12	rs10848696	0	2848304	T	G
12	rs62636432	0	2848321	G	A
12	rs61916604	0	2848549	C	T
12	rs34285939	0	2848560	A	G
12	rs61916605	0	2848821	G	A
12	rs35119907	0	2848998	C	T
12	rs7299379	0	2849040	A	T
12	rs34907597	0	2849609	G	C
12	rs10848697	0	2851583	G	C
12	rs4635140	0	2851603	G	A
12	rs73042778	0	2852081	A	T
12	rs7977087	0	2852249	A	G
12	rs35234910	0	2852643	G	A
12	rs6416307	0	2852740	G	A
12	rs34774896	0	2852954	G	A
12	rs139923282	0	2853859	A	G
12	rs7973927	0	2854810	C	T
12	rs4765991	0	2855522	G	C
12	rs10848698	0	2855595	G	A
12	rs4267125	0	2856098	G	A
12	rs7295829	0	2857370	C	A
12	rs12811146	0	2857812	T	C
12	rs145911482	0	2857833	G	T
12	rs4765706	0	2858183	C	G
12	rs4616103	0	2858445	A	C
12	rs7965717	0	2858593	C	T
12	rs7958335	0	2858940	T	C
12	rs7304144	0	2859124	C	G
12	rs10848700	0	2859174	G	C
12	rs140714148	0	2859329	C	T
12	rs6489388	0	2859373	T	C
12	rs6489389	0	2859574	C	T
12	rs112525214	0	2859616	G	C
12	rs7303994	0	2859660	G	A
12	rs35990305	0	2860178	T	A
12	rs4238007	0	2860862	T	A
12	rs4294615	0	2861141	T	G
12	rs141421627	0	2861238	C	T
12	rs71458014	0	2861331	C	T
12	rs4348964	0	2861418	G	A
12	rs4438098	0	2862497	T	G
12	rs4450218	0	2862543	G	A
12	rs111643467	0	2862548	A	G
12	rs73242822	0	2862618	G	C
12	rs77515703	0	2862859	C	G
12	rs4765992	0	2863324	A	C
12	rs4765993	0	2863497	G	A
12	rs7295400	0	2864283	C	T
12	rs11062337	0	2864725	G	A
12	rs7965313	0	2865462	C	A
12	rs7980158	0	2865649	A	C
12	rs112570989	0	2866164	C	T
12	rs71458015	0	2866334	C	G
12	rs75980374	0	2866830	G	C
12	rs6489391	0	2867675	T	C
12	rs112774451	0	2867900	T	C
12	rs11062338	0	2868211	A	T
12	rs145564253	0	2868284	C	T
12	rs11062339	0	2868305	G	A
12	rs58671227	0	2868810	T	C
12	rs4261344	0	2869136	A	G
12	rs35515545	0	2869283	G	A
12	rs11062340	0	2869309	C	T
12	rs117015113	0	2869407	C	T
12	rs12827186	0	2869552	T	A
12	rs73042802	0	2869861	G	A
12	rs144375442	0	2870092	C	T
12	rs10774065	0	2870144	C	T
12	rs6489393	0	2870796	T	C
12	rs6489394	0	2870841	C	T
12	rs35465713	0	2870870	T	C
12	rs56345800	0	2870934	G	A
12	rs6489395	0	2871067	T	C
12	rs6489396	0	2871220	C	T
12	rs7301770	0	2871278	G	A
12	rs7302862	0	2871352	C	A
12	rs7136853	0	2871645	T	C
12	rs7136873	0	2871686	T	C
12	rs12312183	0	2872604	A	G
12	rs4765707	0	2872711	T	G
12	rs73044713	0	2872765	T	C
12	rs4238008	0	2872829	A	G
12	rs7296848	0	2873537	A	C
12	rs4409901	0	2873827	G	A
12	rs4344552	0	2873894	C	G
12	rs11062346	0	2874961	C	T
12	rs71458017	0	2875087	G	A
12	rs75510754	0	2875121	C	T
12	rs113355774	0	2875516	C	A
12	rs4313632	0	2876636	A	G
12	rs111339068	0	2877155	G	A
12	rs141672769	0	2877921	C	G
12	rs79736105	0	2878218	G	A
12	rs144640976	0	2879507	G	A
12	rs117895744	0	2879808	T	C
12	rs7954397	0	2880286	C	T
12	rs12818063	0	2880786	A	G
12	rs11062351	0	2881763	G	A
12	rs10848703	0	2882250	G	A
12	rs10848704	0	2882544	C	T
12	rs148257472	0	2882603	C	T
12	rs114878639	0	2883125	G	A
12	rs138255936	0	2883128	G	C
12	rs73242853	0	2883171	T	G
12	rs4765709	0	2883637	C	T
```
