## Supplementary material for "Characterization of shared and ancestry-specific signals driving complex traits using multi-ancestry fine-mapping": s1_snps.txt

```
rs7974422
rs10773991
rs11615284
rs140402805
rs145603937
rs3759374
rs2370055
rs1860055
rs1860054
rs767870
rs16928751
rs67405160
rs2286385
rs2286384
rs2286383
rs12824519
rs9805109
rs75871325
rs2240613
rs35854772
rs9805042
rs9805049
rs3809266
rs79195769
rs150246066
rs2286382
rs12342
rs1044471
rs2286380
rs111477952
rs11610397
rs113377562
rs73041873
rs4766416
rs4766417
rs35396561
rs1968095
rs35595244
rs1476732
rs12300993
rs7294540
rs4766418
rs10744552
rs117116427
rs7316101
rs11833546
rs13219
rs1044825
rs12811035
rs2286379
rs73041886
rs73041888
rs2058111
rs33912216
rs10128890
rs10773997
rs10773998
rs10773999
rs138094351
rs73041895
rs117455128
rs73041897
rs3815325
rs7137757
rs111663721
rs12830504
rs10848576
rs7979395
rs7980272
rs74059368
rs968422
rs117980475
rs117705360
rs114674211
rs7134317
rs6489330
rs7960114
rs758168
rs151123177
rs117240148
rs2286378
rs147575839
rs62621429
rs73043810
rs12580035
rs12823985
rs7300241
rs16928759
rs7315298
rs78518031
rs73043818
rs970482
rs73043819
rs73043822
rs3741974
rs3741973
rs3741971
rs35786612
rs758167
rs77295699
rs4766421
rs11611260
rs79845762
rs80062255
rs74980847
rs146761598
rs2286377
rs34708777
rs141125651
rs75216512
rs71454842
rs17800972
rs34885511
rs78079456
rs76782035
rs76831689
rs12578700
rs78614635
rs76603393
rs139163869
rs7964245
rs56063849
rs35000021
rs148134497
rs76973439
rs75252905
rs73046049
rs12231587
rs10744553
rs59962311
rs139835495
rs4765845
rs78939196
rs12369395
rs74422092
rs11608292
rs77548576
rs2041137
rs141677414
rs4765846
rs11061988
rs117756150
rs10848579
rs10848580
rs75695718
rs11061990
rs2887631
rs886947
rs73046071
rs10491960
rs10848581
rs10437822
rs60072629
rs11611941
rs61909413
rs12813682
rs73046076
rs11061991
rs886946
rs76320768
rs10437823
rs16928794
rs886945
rs886944
rs886943
rs117625848
rs78967508
rs11061993
rs77732151
rs35951631
rs12827147
rs12301312
rs35791125
rs41276696
rs76806233
rs75973512
rs4765847
rs7958636
rs7961753
rs7961866
rs77934635
rs74786746
rs78592391
rs7303599
rs7303742
rs80093051
rs79174514
rs78537235
rs11061994
rs11061995
rs118070468
rs11061996
rs75024051
rs74374144
rs9971711
rs12423378
rs146701386
rs10735004
rs9971758
rs7138109
rs11061997
rs758166
rs721159
rs758165
rs10744554
rs68174430
rs10744555
rs33972365
rs117572973
rs11835900
rs117113203
rs145644190
rs7960850
rs11834934
rs117283396
rs140562886
rs7967890
rs137901010
rs75813147
rs2286375
rs4766424
rs111831477
rs35541108
rs11062000
rs117757079
rs7138458
rs11836202
rs7137876
rs11062001
rs7303991
rs7135189
rs12582053
rs10161058
rs10161097
rs11062002
rs11062003
rs11062004
rs917368
rs181169602
rs736310
rs758164
rs75627462
rs960671
rs758163
rs73047930
rs145143436
rs10774000
rs140750341
rs113968263
rs117698340
rs59620123
rs12425981
rs11062005
rs2286374
rs79839151
rs2041141
rs4766425
rs12297577
rs2041140
rs11062006
rs11062007
rs1860053
rs57854489
rs1860052
rs4766426
rs11062008
rs886942
rs143736778
rs2286373
rs2286372
rs75327924
rs182631984
rs758162
rs4363670
rs758161
rs1076331
rs16928837
rs917367
rs3815324
rs2286371
rs112675242
rs2286369
rs2286368
rs16928848
rs59850857
rs4765645
rs10848582
rs2370057
rs56110511
rs10774001
rs28702527
rs4590933
rs7962150
rs7315910
rs4765646
rs7304762
rs7304981
rs113313523
rs4765849
rs4765850
rs4765851
rs11062009
rs79136720
rs11062010
rs2108641
rs2108640
rs2108639
rs76657028
rs78739662
rs1860051
rs1860050
rs10774002
rs10848583
rs4765852
rs72653429
rs9668804
rs4765853
rs73032415
rs61907965
rs7131989
rs7294565
rs7305362
rs10848584
rs11062012
rs12368779
rs78631693
rs737102
rs758160
rs73032423
rs73032427
rs12312103
rs7957635
rs16928860
rs149753735
rs73032431
rs7297190
rs7308134
rs117638123
rs7966806
rs76576804
rs58041839
rs740457
rs73032438
rs77874864
rs73032440
rs60945277
rs61085710
rs117336996
rs11838338
rs740458
rs11829061
rs12371387
rs139768928
rs79208794
rs12311729
rs9669070
rs73032452
rs758159
rs73036228
rs68074245
rs55779143
rs7964656
rs7980286
rs34211451
rs12298882
rs2429184
rs60708075
rs61457024
rs725652
rs2429185
rs73036240
rs61386831
rs10735005
rs2906892
rs2906893
rs78207232
rs12300820
rs4765854
rs4765855
rs4765856
rs1990232
rs1990233
rs2108633
rs2013064
rs10774004
rs2013095
rs2370058
rs74321314
rs114279654
rs7299904
rs2470393
rs143863167
rs77656151
rs2429152
rs10848587
rs4765649
rs12368709
rs4765650
rs58106028
rs4765651
rs2190767
rs2190768
rs11513702
rs11519567
rs2263027
rs12321764
rs2429153
rs7314799
rs2429154
rs12302138
rs35131804
rs2429155
rs12824938
rs12307334
rs11062014
rs2190769
rs4765859
rs10774006
rs7134485
rs7135033
rs145028325
rs2470428
rs7294328
rs11062015
rs11513703
rs11513705
rs2079609
rs11503095
rs12319690
rs2429156
rs2470431
rs2470432
rs11503099
rs11062016
rs2429157
rs2887632
rs10848591
rs2159097
rs78958072
rs2190770
rs10848592
rs2470439
rs2429158
rs2470438
rs2470437
rs7969511
rs2429159
rs72653430
rs72653431
rs78723906
rs61907996
rs8181681
rs8181666
rs117500016
rs34288687
rs8181786
rs2470414
rs4765862
rs73038172
rs4765863
rs11062018
rs1558140
rs2429161
rs1558141
rs4765864
rs2429162
rs2470415
rs10848593
rs12422324
rs117076618
rs1558142
rs2429163
rs720456
rs11062020
rs16928921
rs2429164
rs73038195
rs73595519
rs758157
rs112128847
rs2887633
rs758158
rs2008352
rs116958615
rs117990721
rs2429166
rs11062021
rs886939
rs886940
rs76519414
rs886941
rs117716648
rs2429167
rs2470409
rs78999196
rs2429168
rs11062022
rs144615696
rs2429169
rs4765865
rs7976130
rs77937956
rs60501578
rs7305265
rs11062023
rs7973672
rs78109762
rs74059663
rs112724598
rs12229242
rs180826918
rs10848596
rs11610387
rs2429170
rs112721517
rs186893348
rs117828485
rs73043559
rs12425215
rs73043560
rs34831374
rs9943794
rs76400785
rs2246581
rs111710435
rs112040856
rs2429172
rs2470400
rs2429173
rs11062024
rs55848851
rs10774008
rs117031413
rs58235934
rs77325175
rs11062025
rs111997130
rs145139363
rs112787151
rs149421214
rs76808809
rs12308121
rs12315089
rs148599747
rs11062026
rs116822011
rs2429174
rs2470408
rs2470407
rs2159098
rs140707598
rs12425000
rs145619741
rs2429175
rs2429176
rs9669556
rs148340123
rs7967032
rs144133252
rs763555
rs2470406
rs2256851
rs2470404
rs113693086
rs150435720
rs11503102
rs7301261
rs7298214
rs11062029
rs61908029
rs147694893
rs146732053
rs7222
rs1860047
rs10505725
rs118101419
rs17694584
rs2240608
rs2240609
rs2240610
rs2240611
rs117930541
rs188471060
rs2240612
rs1860048
rs11062032
rs112215626
rs112888038
rs113447912
rs6489338
rs111994248
rs113839196
rs1044950
rs715146
rs113147414
rs112962344
rs111597675
rs112268863
rs140239205
rs113973903
rs143694423
rs112016633
rs112874899
rs116942703
rs150660202
rs11062033
rs34730825
rs34175323
rs35252166
rs12423058
rs139886104
rs113460897
rs112571799
rs113265929
rs113345202
rs2108638
rs113059257
rs111955557
rs113779593
rs117911670
rs138161755
rs113429973
rs2470448
rs2470447
rs2959152
rs112312561
rs113245551
rs113479091
rs113752911
rs6489339
rs11062034
rs112477383
rs113540057
rs112589205
rs111345792
rs11609904
rs111953567
rs112623486
rs111410448
rs113674665
rs148442001
rs113104645
rs112635584
rs113375633
rs112226835
rs11613469
rs111974991
rs12578950
rs112012351
rs112016686
rs113777816
rs7966355
rs2470427
rs77559005
rs12366352
rs113478655
rs2470425
rs112299955
rs113870467
rs4765868
rs113570226
rs117070079
rs10774009
rs112721107
rs113357579
rs73597529
rs112855968
rs10848600
rs11062037
rs2190766
rs138040228
rs2010932
rs972657
rs763385
rs139956004
rs2470445
rs111353512
rs112009517
rs112916394
rs113466441
rs112374329
rs71454848
rs113165933
rs11062038
rs61908032
rs111491399
rs112282192
rs113285810
rs4765870
rs35619203
rs112898313
rs11062040
rs117202289
rs4765871
rs11062041
rs11062042
rs75280067
rs80164052
rs111770675
rs117595851
rs112805969
rs61908034
rs117312006
rs118109821
rs138597034
rs532058623
rs2470421
rs184405007
rs112450661
rs111801225
rs112597841
rs117366532
rs4141130
rs111504745
rs113663794
rs112737957
rs11062045
rs113451026
rs7487506
rs111943215
rs112327114
rs113126177
rs111798335
rs113755283
rs111448155
rs112363212
rs2017273
rs11062046
rs113498916
rs112600726
rs111235089
rs113977225
rs2041135
rs2470433
rs111963484
rs148288647
rs112637373
rs140441717
rs12813534
rs112137896
rs113948889
rs112553696
rs6489341
rs111403986
rs118063740
rs117559298
rs16928992
rs113948074
rs10774010
rs11062051
rs117420502
rs2470397
rs61908043
rs79862093
rs74768843
rs11062054
rs141282848
rs73045442
rs2302098
rs11062055
rs139458424
rs112096049
rs7137208
rs6489342
rs2906894
rs117287359
rs73045446
rs4765873
rs112650196
rs113363553
rs148964839
rs6489343
rs147147626
rs113124408
rs111769139
rs117796359
rs2429123
rs114471749
rs7298333
rs117129339
rs11062057
rs142556812
rs2470411
rs11062059
rs2429126
rs10491961
rs3858698
rs116625684
rs2159095
rs73042472
rs12316650
rs61908044
rs2429127
rs76010406
rs11062062
rs2429130
rs2470391
rs2429131
rs2429132
rs10774012
rs17801032
rs987740
rs2470440
rs11062065
rs11062066
rs7959384
rs2159096
rs11062067
rs11062068
rs12230792
rs10774014
rs4765874
rs113224437
rs10848601
rs11609450
rs117094257
rs10848602
rs113685467
rs2429135
rs7976144
rs148056416
rs4765657
rs11062073
rs2067490
rs2470424
rs2429136
rs2041136
rs10848603
rs1468490
rs116942896
rs74060003
rs7967037
rs7967149
rs11610560
rs150341107
rs725779
rs61908045
rs11062074
rs76433917
rs11615354
rs2429137
rs76837610
rs148843368
rs11062076
rs118040299
rs2429139
rs111641228
rs73042497
rs150152771
rs117784516
rs2429140
rs2429141
rs116941669
rs76415120
rs10848604
rs10774016
rs117254616
rs2906895
rs61481868
rs76561017
rs4765876
rs73042501
rs11062077
rs2429142
rs79285863
rs12580163
rs727527
rs727528
rs73044404
rs11062078
rs74550575
rs7963506
rs117432074
rs4765879
rs75910475
rs11062079
rs2470417
rs2429144
rs60208923
rs73044406
rs10848605
rs56169661
rs61174808
rs79314698
rs1009335
rs2470396
rs10848606
rs4765880
rs75434079
rs4765881
rs36004131
rs78904262
rs7303339
rs11062084
rs2429146
rs73044413
rs68133359
rs12305491
rs2429147
rs59149107
rs1006384
rs1006385
rs10774017
rs74060008
rs67408467
rs75442877
rs7956039
rs2470395
rs7971903
rs61910064
rs55683572
rs56305330
rs73044427
rs11062086
rs11062087
rs73044433
rs73044434
rs150484930
rs73044436
rs2470422
rs12308848
rs12321922
rs73044444
rs61171506
rs57196378
rs73044446
rs113650811
rs73044447
rs7958898
rs7976547
rs7958309
rs55751814
rs55964304
rs2470401
rs76630116
rs2429148
rs113059543
rs7132072
rs111886251
rs34755981
rs12321674
rs11062088
rs73044457
rs12371284
rs6489345
rs2429149
rs2470402
rs7970196
rs917365
rs917366
rs79776888
rs2429150
rs55745807
rs11062089
rs9888329
rs55895736
rs9888368
rs73601580
rs9888349
rs77951780
rs10161032
rs78718025
rs2429151
rs55762621
rs61910065
rs75513439
rs1860045
rs4765659
rs2470392
rs78761639
rs956575
rs765123
rs765124
rs765125
rs956576
rs73044476
rs7301484
rs7138372
rs73601589
rs75941578
rs73044478
rs10774018
rs61910067
rs73044480
rs1860046
rs73046444
rs2108634
rs2108635
rs2108636
rs116985258
rs111898464
rs12422291
rs58619945
rs723672
rs75639014
rs11062091
rs74618594
rs139259148
rs3794304
rs10848607
rs2299656
rs60312080
rs2299657
rs11062093
rs2215095
rs73046451
rs11062094
rs10161228
rs740456
rs12371253
rs71454851
rs11062095
rs183509849
rs12303720
rs2238010
rs80182614
rs12318330
rs56018122
rs73046455
rs7972947
rs2283269
rs11837432
rs73046458
rs57860259
rs7297992
rs2370251
rs55666250
rs7134295
rs2238011
rs2238012
rs7310591
rs117821007
rs11062098
rs2238013
rs2238014
rs2238015
rs4765882
rs7310785
rs7299478
rs149594645
rs7314860
rs4765884
rs11062103
rs75616013
rs4765661
rs117426514
rs2238017
rs4765662
rs2238018
rs4765885
rs4765663
rs10848608
rs141649671
rs4765886
rs12232008
rs7298013
rs7297171
rs11062105
rs117492792
rs116845955
rs7970066
rs2283270
rs2283271
rs2283272
rs2283273
rs61910071
rs12823632
rs2238019
rs12830118
rs2283274
rs2283275
rs2283276
rs2238020
rs73046492
rs2238022
rs7131705
rs11062107
rs151057246
rs7305765
rs7136061
rs145824167
rs7973423
rs10848609
rs61907753
rs117005559
rs4765888
rs4765889
rs142347050
rs55966742
rs11062110
rs75823749
rs758156
rs2370252
rs10774022
rs184360306
rs138025933
rs111264546
rs116900276
rs11062114
rs10848610
rs112703992
rs11062115
rs11062116
rs56077854
rs4489805
rs4765891
rs11062118
rs2108637
rs118129011
rs2238023
rs6489347
rs2238025
rs117637574
rs116989975
rs11062122
rs79860602
rs7298821
rs35386560
rs7296022
rs182183765
rs2079858
rs2079857
rs12321582
rs727268
rs727267
rs2283279
rs6489348
rs116844697
rs2283280
rs148928102
rs12372032
rs78006823
rs6489349
rs117277652
rs2283281
rs2283282
rs2283283
rs4765892
rs117091857
rs12426843
rs143459027
rs7295451
rs7298917
rs10774026
rs146811945
rs74585914
rs118040637
rs3794301
rs7978876
rs4765893
rs117466789
rs2238027
rs139878165
rs55724489
rs79146121
rs77408014
rs2238029
rs10848615
rs78657525
rs117496487
rs118006060
rs117765726
rs758723
rs874924
rs874925
rs79878677
rs881303
rs73048397
rs2238033
rs2299660
rs2299661
rs34419050
rs117659417
rs7297252
rs4765897
rs2299662
rs2299663
rs142496833
rs2299664
rs10848617
rs4126711
rs143055109
rs147056970
rs2239130
rs2239131
rs55792866
rs74613745
rs1558322
rs1558321
rs77998681
rs2239133
rs2239134
rs118114122
rs2239135
rs75557252
rs2247833
rs139777065
rs4765898
rs2239136
rs2283285
rs2238034
rs1122864
rs2238036
rs1005618
rs117989606
rs73050437
rs117233773
rs2058113
rs113230887
rs35766483
rs12230535
rs2238037
rs740459
rs76328006
rs150130096
rs75157159
rs143077906
rs73050442
rs117840950
rs77574474
rs150409019
rs11611442
rs11609957
rs34856983
rs7302743
rs76833116
rs2238041
rs118139921
rs2238042
rs4765900
rs7304870
rs77635569
rs11062136
rs10848622
rs56197809
rs74062239
rs116863388
rs140547929
rs117224316
rs2238043
rs118017994
rs143457450
rs76370001
rs4489806
rs74062240
rs78913490
rs2239014
rs11062137
rs10774029
rs11062138
rs11062139
rs2370411
rs73050459
rs61909092
rs2239015
rs2239016
rs55884343
rs146806372
rs76166822
rs149203779
rs61909093
rs2238044
rs61909094
rs76116619
rs3794299
rs74238853
rs10848624
rs10848625
rs10848626
rs117361030
rs113019285
rs2159102
rs2239017
rs996950
rs76867288
rs116873880
rs10774030
rs758171
rs79255478
rs79398153
rs116947827
rs140322767
rs11062145
rs11062146
rs2283287
rs2283288
rs2238045
rs2238046
rs2238047
rs2238048
rs11614764
rs61909095
rs182060915
rs78557449
rs7133502
rs7308351
rs2239018
rs2238049
rs2238050
rs2238051
rs2238052
rs79311680
rs73033311
rs2098013
rs10774032
rs10459125
rs147649139
rs2239019
rs2239020
rs2239021
rs2239022
rs2239023
rs141363582
rs2239024
rs1860056
rs2239025
rs2239026
rs2239027
rs10848627
rs10848628
rs12422554
rs4765668
rs10848629
rs4765902
rs4765669
rs4765670
rs12423277
rs10774033
rs10848631
rs758172
rs758173
rs76603827
rs758174
rs10848632
rs10848633
rs10848634
rs78907301
rs10848635
rs10848636
rs10848637
rs2238053
rs11062156
rs77372211
rs2238054
rs117234411
rs11062157
rs1016388
rs12424245
rs11614275
rs7957545
rs2238055
rs11062158
rs10848640
rs10848641
rs11062159
rs2238056
rs72653432
rs11062161
rs10774034
rs12228890
rs3922316
rs2190771
rs10848642
rs11062162
rs2239028
rs76799633
rs4765904
rs2239029
rs1108221
rs1108222
rs1108074
rs1108073
rs11062164
rs1108075
rs77893928
rs11062165
rs55802595
rs75729273
rs11062166
rs7312354
rs139868463
rs7296039
rs2239030
rs2239031
rs76314765
rs2239032
rs11613885
rs2283291
rs2239033
rs3794297
rs68089646
rs74390179
rs6489353
rs117433140
rs34382810
rs78639511
rs7303977
rs7135319
rs7305301
rs6489354
rs76086674
rs11609729
rs117924617
rs117388872
rs769087
rs2007044
rs1006737
rs11610437
rs75269774
rs11614966
rs2159100
rs12315711
rs7977433
rs2239034
rs78156660
rs11062170
rs2239035
rs2239036
rs11612837
rs4765905
rs7975467
rs882195
rs882194
rs882193
rs144110899
rs80295761
rs77175673
rs78833529
rs78185961
rs73033370
rs80071235
rs2370413
rs7967379
rs7297582
rs11608296
rs79446827
rs79976249
rs114073785
rs78661331
rs7975229
rs78006379
rs12424172
rs75892392
rs11615998
rs76102520
rs758170
rs11609090
rs11611154
rs7309075
rs61907761
rs7139112
rs116644100
rs2239037
rs11612720
rs74347853
rs77846365
rs79164695
rs79472832
rs78308994
rs117690309
rs76836074
rs75760997
rs4765910
rs4765911
rs115124024
rs117888112
rs116642590
rs114364574
rs79091024
rs2370414
rs10774035
rs73033378
rs118059043
rs147206504
rs140620180
rs116682960
rs117703678
rs115481484
rs80191236
rs11615388
rs2239038
rs11608869
rs74767351
rs79122070
rs11616036
rs1006690
rs2159101
rs146839845
rs7485359
rs77205646
rs116229134
rs78155648
rs80284141
rs75548797
rs74393821
rs1476733
rs79399264
rs116014402
rs11614796
rs148793075
rs11615807
rs149536445
rs80106079
rs141960686
rs79411638
rs111438652
rs12298346
rs114723538
rs4488257
rs2370415
rs144843766
rs117565726
rs2238057
rs76777168
rs74992059
rs74411248
rs79426448
rs77558515
rs7969407
rs61907778
rs77759718
rs7979604
rs76173403
rs34665347
rs76721755
rs76583093
rs75705537
rs10774036
rs10744560
rs79189017
rs118004017
rs78004797
rs74847566
rs75728817
rs114567313
rs7972103
rs77173732
rs34335441
rs77577013
rs78184324
rs77704787
rs74630743
rs76320859
rs79832477
rs141641906
rs115500284
rs76408048
rs78525694
rs78161460
rs12311439
rs78683530
rs117311450
rs11610448
rs3885769
rs1984637
rs115724978
rs77734281
rs79423118
rs116698755
rs117067220
rs145992193
rs11614494
rs75739143
rs114241316
rs76623174
rs1024582
rs116298939
rs56177308
rs7310491
rs76540614
rs11615601
rs76719316
rs74500489
rs113258895
rs112681720
rs4298967
rs73033382
rs16929233
rs569350382
rs1860002
rs7966042
rs117839053
rs117639423
rs7966811
rs75726475
rs118065562
rs2190732
rs4765913
rs10848645
rs141113014
rs4765914
rs10774037
rs2283293
rs2108570
rs2239040
rs2283294
rs2370419
rs2283295
rs2283296
rs2238060
rs2238061
rs111841503
rs7132652
rs36120288
rs141094695
rs2239041
rs16929248
rs2239042
rs181383793
rs2239043
rs12317078
rs2239044
rs150589154
rs4765919
rs2239045
rs2283297
rs2239046
rs2283298
rs147455306
rs2283299
rs2239047
rs3819526
rs3819527
rs3819528
rs3819529
rs3819530
rs3819531
rs3819532
rs3819535
rs3819536
rs16929259
rs10848646
rs57765196
rs59676370
rs2239048
rs7316184
rs7304986
rs11062188
rs2239049
rs2238062
rs7301906
rs2238063
rs1544503
rs117517186
rs1544502
rs142851428
rs16929275
rs2283300
rs57592557
rs59218046
rs16929276
rs61429893
rs59305886
rs11062189
rs16929277
rs11062190
rs11062191
rs16929278
rs7295089
rs11062192
rs11062193
rs2051992
rs7963869
rs7979389
rs79712710
rs2051990
rs2238064
rs2051989
rs2238065
rs7295590
rs143085264
rs11062194
rs2238066
rs57009736
rs10848648
rs2283301
rs7311382
rs149685900
rs2239050
rs117229184
rs11062195
rs7959096
rs6489363
rs6489364
rs7959938
rs2024077
rs7313708
rs148911907
rs2283302
rs4765924
rs2239052
rs116940436
rs2238067
rs61907782
rs12812579
rs75784032
rs2238069
rs2238070
rs2238071
rs149117513
rs143432125
rs2238072
rs2238073
rs2238074
rs7139329
rs75559616
rs73035417
rs117130573
rs10848649
rs11062196
rs11062197
rs7132154
rs7133259
rs11612864
rs7961089
rs60656607
rs7980160
rs73035423
rs61294626
rs6489366
rs12310927
rs12310858
rs2238075
rs79149448
rs740419
rs740418
rs7956704
rs55846742
rs11062198
rs11062199
rs11062200
rs2238076
rs2238077
rs2239053
rs2239054
rs2239055
rs111779743
rs73607703
rs116992907
rs2239056
rs2239057
rs2239058
rs80004763
rs150612453
rs190571689
rs114859903
rs58081520
rs4765675
rs11062201
rs12308934
rs2370513
rs73607710
rs79843979
rs10774039
rs2238078
rs1860006
rs140683151
rs2238079
rs11062203
rs2283303
rs2283304
rs12425203
rs11062204
rs6489367
rs6489368
rs6489369
rs6489370
rs117806059
rs1860004
rs3891781
rs3891780
rs10774040
rs112595974
rs111790437
rs11062206
rs7296567
rs880342
rs886899
rs886898
rs1108385
rs10466899
rs150675643
rs2238081
rs142606367
rs2238083
rs117802326
rs73035462
rs4765676
rs2283306
rs61907797
rs112886650
rs2239059
rs2239060
rs74905168
rs7961557
rs117089958
rs11062209
rs4370987
rs10848654
rs753076
rs11062210
rs753078
rs10160993
rs2887780
rs73037239
rs740417
rs740416
rs7968680
rs7967959
rs10491964
rs61539622
rs7296821
rs76604410
rs4441076
rs112653186
rs2239061
rs2239062
rs75056630
rs55902113
rs56151937
rs7980523
rs7955376
rs2238084
rs7973812
rs1122785
rs1122784
rs59241311
rs140811693
rs75390555
rs79744129
rs78170230
rs61907805
rs55909860
rs61907806
rs73037254
rs73037256
rs61907807
rs7301013
rs11062213
rs73037258
rs57722549
rs11837034
rs11836545
rs11837126
rs7308786
rs61907810
rs2370515
rs733782
rs2239063
rs73037262
rs73037264
rs146409612
rs11829249
rs4562883
rs7294604
rs7136865
rs758117
rs73037269
rs10774041
rs11837370
rs34729625
rs12823424
rs714278
rs719024
rs714277
rs61291672
rs11831085
rs11831557
rs2159059
rs73037273
rs59679560
rs80246065
rs73037278
rs35407591
rs4765929
rs12422833
rs10774042
rs11062217
rs11062218
rs11611146
rs58017093
rs35167730
rs2887781
rs112557053
rs55935819
rs56144200
rs17223841
rs35124400
rs77476038
rs7311607
rs758116
rs7312105
rs7312107
rs34533190
rs16929368
rs115270812
rs12425032
rs117540283
rs112259837
rs11062222
rs11062223
rs117713732
rs61907848
rs34992881
rs34621387
rs1009281
rs112010728
rs2239064
rs73040095
rs2283307
rs2239065
rs147738868
rs994901
rs994900
rs994899
rs73042103
rs2239066
rs141729224
rs2239068
rs2239071
rs2239072
rs16929388
rs11062225
rs75907886
rs4765678
rs147478858
rs2887782
rs4575333
rs10735008
rs2239073
rs2239074
rs2239075
rs2283308
rs57906526
rs11613063
rs73042126
rs1548649
rs77506370
rs1860097
rs16929401
rs78992368
rs77768770
rs10774043
rs150147450
rs2239076
rs4765930
rs73042133
rs118181172
rs11062228
rs11062229
rs111915616
rs17801205
rs2239077
rs79033574
rs7960297
rs17801211
rs16927947
rs111856877
rs74059849
rs2239078
rs76668488
rs7313403
rs1860102
rs4765679
rs61907855
rs56287959
rs10774044
rs2239079
rs12578811
rs11062230
rs117849931
rs10491965
rs10774045
rs2283309
rs10774046
rs10774047
rs10848655
rs1860091
rs10848656
rs61907856
rs1860092
rs4765932
rs1076341
rs1076342
rs1076343
rs1076344
rs1076345
rs1076346
rs2239080
rs117826032
rs11833023
rs12313442
rs147180611
rs11062232
rs4765680
rs4765681
rs7303824
rs1544514
rs1544515
rs1544516
rs4765933
rs4765682
rs117738512
rs117010860
rs11062234
rs4765684
rs4765934
rs145357750
rs4765685
rs4765686
rs4765687
rs77234923
rs2239081
rs74062378
rs10848658
rs10744563
rs2239082
rs7316661
rs7135609
rs4765688
rs61909374
rs10774048
rs4765935
rs7314292
rs4765936
rs117831375
rs6489371
rs73042163
rs55674974
rs10774049
rs758229
rs35917745
rs758230
rs758231
rs56229649
rs140773017
rs149231460
rs2283310
rs75581963
rs73042168
rs4765937
rs11062236
rs2098027
rs74334859
rs758232
rs7965296
rs73042171
rs2239083
rs16929444
rs73042174
rs61909376
rs16929447
rs4765938
rs10848659
rs61909377
rs61909378
rs147848965
rs2239084
rs78731760
rs12316582
rs61909380
rs7971379
rs117778746
rs10848660
rs11836925
rs61909382
rs10848661
rs10848662
rs2370517
rs758233
rs758234
rs4765939
rs7968723
rs61909383
rs2283311
rs11062240
rs2283312
rs2283313
rs75585048
rs2239085
rs73042186
rs73044401
rs10848663
rs2283314
rs2239086
rs11062241
rs2239087
rs146943479
rs1860093
rs1860094
rs2283315
rs73046207
rs2283316
rs11062242
rs2239088
rs2239089
rs4765941
rs4765942
rs4765944
rs4765945
rs4765946
rs10848664
rs1860095
rs4765947
rs4765948
rs4765689
rs61477807
rs7135220
rs77649050
rs77402701
rs887000
rs887001
rs61909400
rs143631980
rs148090570
rs34472488
rs58843321
rs17801265
rs2239090
rs56936279
rs7305879
rs7306916
rs2239091
rs16929470
rs16929471
rs1541452
rs56412831
rs73046231
rs61258923
rs2239092
rs17801271
rs2108705
rs1015287
rs12319670
rs12310992
rs76364239
rs142074745
rs16929482
rs16929486
rs73046236
rs142243642
rs1004207
rs73046238
rs740502
rs10848665
rs10848666
rs7953393
rs2239093
rs72653434
rs72653435
rs60106275
rs2239094
rs2283318
rs2239095
rs7976352
rs12367192
rs4765950
rs2238086
rs56073310
rs11608740
rs17223925
rs72653436
rs1008832
rs2238087
rs151028221
rs11615711
rs7977039
rs11615798
rs1860098
rs67382090
rs189438858
rs11062247
rs11062248
rs76753568
rs55824460
rs7299060
rs7136999
rs73046254
rs73046256
rs73250496
rs2283319
rs2283320
rs12426658
rs117405685
rs2239097
rs11062250
rs58753065
rs55703629
rs60906495
rs56343862
rs11609685
rs66986059
rs74505996
rs55851225
rs10848668
rs2239098
rs143490559
rs2239099
rs2239100
rs2239101
rs2239102
rs2283321
rs118060704
rs2239103
rs2239104
rs2239105
rs78856369
rs73046268
rs11614380
rs2239106
rs11609100
rs2239107
rs2239108
rs2239109
rs2239110
rs118020744
rs11062252
rs4765951
rs75392488
rs12426831
rs74481870
rs11062253
rs75933123
rs2283322
rs2239111
rs12231350
rs117580147
rs11615662
rs117993773
rs2238088
rs10848670
rs73252713
rs1990240
rs72653437
rs75550215
rs2283323
rs1076340
rs113333605
rs73046278
rs12227580
rs2239112
rs77117943
rs117968441
rs1990239
rs117233079
rs117455208
rs75120762
rs150448611
rs11615270
rs138429004
rs7963955
rs2239113
rs2239114
rs11062257
rs2283324
rs73046287
rs11062258
rs11062260
rs2108704
rs2239115
rs2239116
rs4765952
rs11062261
rs4765953
rs4765954
rs4765693
rs11062262
rs11062263
rs12320775
rs10848672
rs11062266
rs73236436
rs12833174
rs7134785
rs4394887
rs4275682
rs12318263
rs77005317
rs11062267
rs7314373
rs7314375
rs2239117
rs10848673
rs117846661
rs11062268
rs9738570
rs73046302
rs11062269
rs10848674
rs7298483
rs11062271
rs191616786
rs12298268
rs12298278
rs12302903
rs11062272
rs12304811
rs10848675
rs77367745
rs79331677
rs1034934
rs2239118
rs1034936
rs7304997
rs2238089
rs10744564
rs2370595
rs4765955
rs4765956
rs4765957
rs4765958
rs7298036
rs77287851
rs733993
rs887333
rs140903845
rs117791272
rs2370596
rs4765959
rs2370597
rs2370598
rs2370599
rs2370600
rs7307271
rs720722
rs720721
rs4765960
rs929490
rs4765961
rs1006564
rs79778780
rs4503598
rs148081350
rs4765962
rs929492
rs10848676
rs11062277
rs10732594
rs74460986
rs11062278
rs11062279
rs73035639
rs12321187
rs10744565
rs75184661
rs12818233
rs2283325
rs2370602
rs79468509
rs77523650
rs58752720
rs75384169
rs78488802
rs2238090
rs11608641
rs10744566
rs117358463
rs79622047
rs956451
rs4765700
rs74968248
rs76898329
rs78876954
rs138502882
rs1034937
rs74792936
rs117485870
rs7299658
rs7310458
rs7311355
rs77955861
rs11832738
rs2071641
rs75386905
rs3751254
rs215976
rs56291949
rs74437603
rs215977
rs11062282
rs78598192
rs77189734
rs112760332
rs2283326
rs10848677
rs77802779
rs117244626
rs215979
rs215980
rs113964858
rs215981
rs3829329
rs215982
rs56269265
rs215983
rs542898718
rs215984
rs150851057
rs215985
rs7311147
rs75844502
rs112325709
rs12833113
rs215986
rs68075360
rs215987
rs215988
rs215989
rs117279365
rs41276704
rs215990
rs215991
rs758560
rs215992
rs123263
rs215993
rs215994
rs215995
rs2239120
rs145577382
rs215996
rs55641425
rs806142
rs216006
rs117621166
rs34766864
rs216007
rs216008
rs2238091
rs73038815
rs216009
rs2238092
rs11609212
rs887334
rs12809239
rs758561
rs758562
rs146840592
rs11062284
rs10774050
rs2239121
rs112902288
rs216013
rs2239122
rs2239123
rs34935905
rs56084590
rs11611281
rs1076390
rs11615651
rs116907264
rs7968633
rs11062286
rs75547259
rs216016
rs216017
rs12813847
rs12813888
rs758563
rs740731
rs98545
rs11062287
rs10161253
rs77345767
rs12821981
rs78463148
rs11062288
rs77780135
rs79439196
rs4765966
rs61216358
rs35240807
rs216025
rs216026
rs2238094
rs2238095
rs2238096
rs2239124
rs2239125
rs75808668
rs75047029
rs11613210
rs61473768
rs1420725
rs118096133
rs12227672
rs1362643
rs10848678
rs10848679
rs112028072
rs2239126
rs12422549
rs77408394
rs2238097
rs2238098
rs2238099
rs1003306
rs117660151
rs216029
rs104629
rs216031
rs216032
rs216033
rs216034
rs216035
rs216036
rs2239127
rs2239128
rs2239129
rs117530530
rs216039
rs216040
rs216041
rs740727
rs740728
rs16929809
rs12826579
rs887332
rs216044
rs216045
rs56180838
rs1990322
rs45616033
rs73247415
rs138102415
rs758559
rs79293558
rs41276708
rs11062295
rs12305678
rs3794292
rs10848680
rs216047
rs11062296
rs216048
rs216049
rs216050
rs216051
rs216052
rs12228141
rs1894979
rs1894980
rs35862237
rs6489374
rs7136840
rs10848681
rs3794291
rs3794290
rs10161232
rs10161181
rs4765701
rs10161275
rs10774051
rs11062298
rs11062299
rs10848682
rs12312322
rs10774052
rs1966439
rs1966440
rs182598276
rs7315556
rs4765702
rs45555233
rs2302727
rs2302728
rs77773628
rs1468875
rs7295250
rs11062301
rs7306298
rs7295775
rs116896129
rs6489375
rs12369334
rs11062303
rs10744567
rs7138079
rs10505724
rs11062307
rs4765967
rs7136355
rs11062308
rs2302729
rs10431348
rs2058819
rs7974589
rs11062310
rs2270371
rs12818148
rs2302730
rs2302731
rs74927858
rs12829506
rs76894983
rs4765968
rs72552065
rs1051375
rs3794288
rs12299577
rs12319450
rs3829328
rs10848683
rs10774053
rs35478876
rs11062314
rs4765970
rs4765971
rs4765972
rs10848684
rs4765974
rs10848685
rs10848686
rs10848687
rs2370610
rs11062315
rs2270373
rs2270372
rs12308916
rs3794285
rs3794284
rs876503
rs58010731
rs11062317
rs11062318
rs1861673
rs117061047
rs12367220
rs55830098
rs11062319
rs143803992
rs7316246
rs12809807
rs10466907
rs4765975
rs7957163
rs184753996
rs181496343
rs6489377
rs61908026
rs11062320
rs4765703
rs2370611
rs4765705
rs7307856
rs7133208
rs148307103
rs4765980
rs12319191
rs116457375
rs7296798
rs11062324
rs75807014
rs10848692
rs73042734
rs7297891
rs117510564
rs114380658
rs12304943
rs12303503
rs1861672
rs12305266
rs11062326
rs7295730
rs1115503
rs150290733
rs137899990
rs12320828
rs12302408
rs11062327
rs116301392
rs2098427
rs2098425
rs73042754
rs34372482
rs12229387
rs12316516
rs12811549
rs12310349
rs13328976
rs67084831
rs12228313
rs12813281
rs11062330
rs1592573
rs12818377
rs17694709
rs10848693
rs12307277
rs143727958
rs11614137
rs888195
rs11062331
rs34317030
rs12370123
rs150685278
rs4765986
rs61916600
rs55817206
rs11062333
rs140342616
rs144254930
rs12372529
rs10774057
rs71458009
rs11062335
rs7309877
rs61916603
rs34659162
rs10848694
rs11837938
rs11830705
rs10848695
rs7302305
rs7294534
rs11830257
rs34307296
rs115778697
rs181936902
rs11062336
rs145939970
rs74054716
rs10744572
rs4765988
rs10774058
rs117280814
rs4129412
rs10848696
rs62636432
rs61916604
rs34285939
rs61916605
rs35119907
rs7299379
rs34907597
rs10848697
rs4635140
rs73042778
rs7977087
rs35234910
rs6416307
rs34774896
rs139923282
rs7973927
rs4765991
rs10848698
rs4267125
rs7295829
rs12811146
rs145911482
rs4765706
rs4616103
rs7965717
rs7958335
rs7304144
rs10848700
rs140714148
rs6489388
rs6489389
rs112525214
rs7303994
rs35990305
rs4238007
rs4294615
rs141421627
rs71458014
rs4348964
rs4438098
rs4450218
rs111643467
rs73242822
rs77515703
rs4765992
rs4765993
rs7295400
rs11062337
rs7965313
rs7980158
rs112570989
rs71458015
rs75980374
rs6489391
rs112774451
rs11062338
rs145564253
rs11062339
rs58671227
rs4261344
rs35515545
rs11062340
rs117015113
rs12827186
rs73042802
rs144375442
rs10774065
rs6489393
rs6489394
rs35465713
rs56345800
rs6489395
rs6489396
rs7301770
rs7302862
rs7136853
rs7136873
rs12312183
rs4765707
rs73044713
rs4238008
rs7296848
rs4409901
rs4344552
rs11062346
rs71458017
rs75510754
rs113355774
rs4313632
rs111339068
rs141672769
rs79736105
rs144640976
rs117895744
rs7954397
rs12818063
rs11062351
rs10848703
rs10848704
rs148257472
rs114878639
rs138255936
rs73242853
rs4765709
```
