## Supplementary material for "Characterization of shared and ancestry-specific signals driving complex traits using multi-ancestry fine-mapping": s2.afreq

```
#CHROM	ID	REF	ALT	ALT_FREQS	OBS_CT
12	rs7974422	A	G	0.389881	1008
12	rs10773991	C	T	0.389881	1008
12	rs11836547	G	C	0.0863095	1008
12	rs3759374	C	T	0.389881	1008
12	rs75023523	A	T	0.0327381	1008
12	rs2370055	C	T	0.321429	1008
12	rs11061980	A	C	0.0684524	1008
12	rs1860055	G	A	0.0257937	1008
12	rs1860054	C	T	0.0257937	1008
12	rs4140993	T	G	0.0863095	1008
12	rs767870	G	A	0.888889	1008
12	rs74059364	G	A	0.0853175	1008
12	rs16928751	G	A	0.0257937	1008
12	rs67405160	T	A	0.0257937	1008
12	rs2286385	G	A	0.497024	1008
12	rs2286384	G	C	0.609127	1008
12	rs2286383	C	T	0.609127	1008
12	rs9805109	A	G	0.111111	1008
12	rs75871325	G	A	0.16369	1008
12	rs59240557	C	T	0.0853175	1008
12	rs2240613	C	T	0.498016	1008
12	rs35854772	C	A	0.0257937	1008
12	rs9805042	C	T	0.111111	1008
12	rs34903315	G	A	0.0853175	1008
12	rs9805049	C	A	0.597222	1008
12	rs3809266	G	T	0.498016	1008
12	rs34875796	C	T	0.0277778	1008
12	rs2286382	G	A	0.169643	1008
12	rs12342	C	T	0.497024	1008
12	rs1044471	C	T	0.388889	1008
12	rs2286380	A	T	0.0257937	1008
12	rs34877278	A	C	0.0208333	1008
12	rs11610397	G	A	0.176587	1008
12	rs4766416	G	C	0.644841	1008
12	rs4766417	G	A	0.46627	1008
12	rs35396561	G	T	0.176587	1008
12	rs1968095	T	A	0.532738	1008
12	rs1476732	C	A	0.462302	1008
12	rs12300993	T	C	0.463294	1008
12	rs7294540	A	C	0.46131	1008
12	rs75639196	G	T	0.0446429	1008
12	rs147404265	C	T	0.0297619	1008
12	rs11061982	A	G	0.0714286	1008
12	rs4766418	C	G	0.46131	1008
12	rs10744552	C	G	0.460317	1008
12	rs7316101	G	C	0.077381	1008
12	rs13219	C	T	0.465278	1008
12	rs2041139	C	T	0.0714286	1008
12	rs1044825	G	T	0.465278	1008
12	rs12811035	A	C	0.178571	1008
12	rs2286379	C	T	0.46627	1008
12	rs2058111	T	G	0.465278	1008
12	rs33912216	G	A	0.077381	1008
12	rs80092457	C	T	0.0714286	1008
12	rs10128890	A	T	0.46627	1008
12	rs10773997	C	T	0.444444	1008
12	rs10773998	A	G	0.444444	1008
12	rs10773999	G	C	0.444444	1008
12	rs140114656	C	G	0.015873	1008
12	rs3815325	G	A	0.259921	1008
12	rs7137757	T	C	0.246032	1008
12	rs143812940	A	T	0.0277778	1008
12	rs10848576	T	C	0.821429	1008
12	rs7979395	G	T	0.224206	1008
12	rs7980272	C	T	0.224206	1008
12	rs74059368	C	T	0.162698	1008
12	rs968422	G	C	0.666667	1008
12	rs7134317	G	A	0.901786	1008
12	rs6489330	A	G	0.659722	1008
12	rs7960114	C	T	0.166667	1008
12	rs117938259	G	T	0.047619	1008
12	rs758168	C	T	0.486111	1008
12	rs2286378	G	A	0.742063	1008
12	rs79922088	G	A	0.0664683	1008
12	rs12580035	C	T	0.0674603	1008
12	rs12823985	C	T	0.170635	1008
12	rs7300241	T	C	0.49504	1008
12	rs16928759	C	T	0.170635	1008
12	rs7315298	C	T	0.493056	1008
12	rs970482	T	C	0.170635	1008
12	rs3741974	T	C	0.691468	1008
12	rs3741973	T	C	0.491071	1008
12	rs3741971	A	G	0.489087	1008
12	rs111232044	A	T	0.0694444	1008
12	rs117713284	C	T	0.0664683	1008
12	rs758167	G	A	0.185516	1008
12	rs4766421	A	G	0.488095	1008
12	rs78552495	C	G	0.0585317	1008
12	rs79845762	T	C	0.114087	1008
12	rs80062255	C	A	0.0674603	1008
12	rs2286377	C	T	0.571429	1008
12	rs2286376	C	T	0.0674603	1008
12	rs34708777	G	A	0.194444	1008
12	rs74059370	C	T	0.0178571	1008
12	rs17800972	G	A	0.0644841	1008
12	rs11061983	G	A	0.109127	1008
12	rs117365745	G	A	0.0367063	1008
12	rs76782035	A	G	0.178571	1008
12	rs78843964	C	A	0.0674603	1008
12	rs12578700	T	G	0.0644841	1008
12	rs149636532	C	T	0.0297619	1008
12	rs143321923	C	T	0.0198413	1008
12	rs7964245	T	C	0.576389	1008
12	rs56063849	T	C	0.00297619	1008
12	rs76981989	C	A	0.0257937	1008
12	rs35000021	G	A	0.166667	1008
12	rs2041138	T	C	0.0654762	1008
12	rs12231587	A	T	0.0684524	1008
12	rs28702071	C	A	0.0654762	1008
12	rs10744553	C	T	0.74504	1008
12	rs59962311	C	A	0.178571	1008
12	rs4765845	G	A	0.628968	1008
12	rs12369395	G	A	0.625	1008
12	rs11061985	C	T	0.0615079	1008
12	rs77548576	T	C	0.430556	1008
12	rs2041137	C	G	0.813492	1008
12	rs141677414	C	T	0.00694444	1008
12	rs76821779	G	A	0.0565476	1008
12	rs4765846	T	C	0.140873	1008
12	rs11061988	T	G	0.0684524	1008
12	rs10848579	G	A	0.818452	1008
12	rs10848580	G	C	0.821429	1008
12	rs11061990	T	C	0.0634921	1008
12	rs2887631	G	A	0.860119	1008
12	rs886947	C	A	0.856151	1008
12	rs73046071	A	G	0.00297619	1008
12	rs10491960	T	G	0.796627	1008
12	rs10848581	A	G	0.799603	1008
12	rs76153188	C	T	0.0625	1008
12	rs10437822	G	A	0.826389	1008
12	rs60072629	G	A	0.00595238	1008
12	rs12813682	C	A	0.694444	1008
12	rs73046076	C	T	0.121032	1008
12	rs11061991	C	G	0.191468	1008
12	rs886946	T	C	0.892857	1008
12	rs76320768	A	G	0.0376984	1008
12	rs183265683	T	C	0.0327381	1008
12	rs10437823	T	C	0.376984	1008
12	rs16928794	G	A	0.00992063	1008
12	rs886945	T	G	0.917659	1008
12	rs886944	G	C	0.950397	1008
12	rs886943	T	C	0.83631	1008
12	rs11061993	C	T	0.0376984	1008
12	rs77732151	G	A	0.0724206	1008
12	rs12301312	C	A	0.030754	1008
12	rs77248431	G	C	0.0168651	1008
12	rs35791125	A	G	0.00297619	1008
12	rs6489332	T	A	0.0724206	1008
12	rs75899502	G	A	0.0248016	1008
12	rs4765847	T	C	0.985119	1008
12	rs7303599	T	C	0.988095	1008
12	rs7303742	T	C	0.988095	1008
12	rs7954520	G	A	0.0277778	1008
12	rs79684715	C	T	0.0257937	1008
12	rs11061996	G	A	0.948413	1008
12	rs376401070	G	A	0.014881	1008
12	rs9971711	T	C	0.0367063	1008
12	rs12423378	A	C	0.0218254	1008
12	rs78615627	C	T	0.0277778	1008
12	rs149686617	G	T	0.0198413	1008
12	rs10735004	C	T	0.928571	1008
12	rs11061997	C	T	0.568452	1008
12	rs758166	G	T	0.421627	1008
12	rs721159	C	T	0.577381	1008
12	rs33972365	C	T	0.0238095	1008
12	rs146752598	G	A	0.0138889	1008
12	rs11835900	G	A	0.393849	1008
12	rs11834934	A	G	0.402778	1008
12	rs2286375	A	C	0.427579	1008
12	rs148654715	G	A	0.014881	1008
12	rs79674442	G	A	0.0208333	1008
12	rs7138458	C	A	0.572421	1008
12	rs11836202	G	A	0.420635	1008
12	rs182571422	T	C	0.0248016	1008
12	rs7303991	G	A	0.978175	1008
12	rs7135189	A	G	0.978175	1008
12	rs12582053	G	A	0.405754	1008
12	rs10161058	C	T	0.52877	1008
12	rs34863216	G	A	0.107143	1008
12	rs10161097	C	T	0.561508	1008
12	rs11062002	G	A	0.421627	1008
12	rs11062003	G	A	0.421627	1008
12	rs11062004	C	T	0.422619	1008
12	rs917368	A	G	0.422619	1008
12	rs736310	G	T	0.422619	1008
12	rs960671	G	A	0.422619	1008
12	rs758163	C	A	0.576389	1008
12	rs145143436	A	G	0.443452	1008
12	rs10774000	C	T	0.576389	1008
12	rs76922035	T	C	0.0208333	1008
12	rs56192305	C	T	0.576389	1008
12	rs114126893	G	A	0.0208333	1008
12	rs59620123	A	G	0.422619	1008
12	rs77797968	A	C	0.0208333	1008
12	rs2286374	T	C	0.576389	1008
12	rs78335326	G	A	0.0208333	1008
12	rs4766425	C	T	0.422619	1008
12	rs75110625	T	C	0.0208333	1008
12	rs142121104	C	T	0.0218254	1008
12	rs78118161	T	C	0.0208333	1008
12	rs11062006	C	T	0.443452	1008
12	rs1860053	C	G	0.555556	1008
12	rs57854489	G	A	0.421627	1008
12	rs1860052	C	G	0.534722	1008
12	rs4766426	G	A	0.443452	1008
12	rs115645955	T	G	0.0208333	1008
12	rs76064926	C	T	0.0208333	1008
12	rs116214586	G	C	0.0208333	1008
12	rs2286372	G	A	0.422619	1008
12	rs758162	C	T	0.548611	1008
12	rs4363670	G	C	0.443452	1008
12	rs1076331	A	G	0.443452	1008
12	rs16928837	T	C	0.443452	1008
12	rs917367	G	A	0.555556	1008
12	rs3815324	A	T	0.443452	1008
12	rs2286371	G	A	0.422619	1008
12	rs78821981	A	G	0.0208333	1008
12	rs2286370	T	G	0.0208333	1008
12	rs2286369	C	G	0.548611	1008
12	rs2286368	A	G	0.443452	1008
12	rs16928848	C	T	0.443452	1008
12	rs59850857	C	T	0.422619	1008
12	rs4765645	A	G	0.978175	1008
12	rs76595378	G	A	0.0823413	1008
12	rs77281935	C	T	0.0208333	1008
12	rs10848582	T	C	0.340278	1008
12	rs2370057	G	C	0.543651	1008
12	rs56110511	G	A	0.468254	1008
12	rs10774001	C	T	0.893849	1008
12	rs28702527	A	G	0.479167	1008
12	rs4590933	T	C	0.422619	1008
12	rs7962150	A	G	0.893849	1008
12	rs75000919	C	T	0.0228175	1008
12	rs148114625	G	A	0.0228175	1008
12	rs4765646	G	A	0.893849	1008
12	rs7304981	T	G	0.0257937	1008
12	rs4765849	C	T	0.40873	1008
12	rs4765850	A	T	0.420635	1008
12	rs4765851	A	G	0.893849	1008
12	rs78137242	G	A	0.0228175	1008
12	rs2108640	C	A	0.447421	1008
12	rs2108639	C	T	0.893849	1008
12	rs78739662	C	T	0.0843254	1008
12	rs1860051	T	C	0.865079	1008
12	rs10774002	T	G	0.423611	1008
12	rs10848583	A	G	0.452381	1008
12	rs183270865	G	A	0.015873	1008
12	rs4765852	T	C	0.875	1008
12	rs72653429	G	A	0.441468	1008
12	rs192864875	G	C	0.0109127	1008
12	rs9668804	G	A	0.875992	1008
12	rs4765853	G	A	0.866071	1008
12	rs140185606	G	A	0.0188492	1008
12	rs73032415	C	T	0.0188492	1008
12	rs78718635	C	T	0.0178571	1008
12	rs7131989	A	C	0.895833	1008
12	rs202147550	T	C	0.0248016	1008
12	rs187490176	G	C	0.0168651	1008
12	rs77899136	A	C	0.0168651	1008
12	rs78510671	T	C	0.0168651	1008
12	rs7294565	T	C	0.0267857	1008
12	rs7305362	G	A	0.0267857	1008
12	rs10848584	C	G	0.418651	1008
12	rs11062012	G	C	0.891865	1008
12	rs75445228	A	T	0.00297619	1008
12	rs737102	T	C	0.0456349	1008
12	rs758160	C	T	0.0357143	1008
12	rs73032423	G	A	0.0565476	1008
12	rs73032427	C	T	0.0357143	1008
12	rs12312103	C	T	0.429563	1008
12	rs7957635	G	A	0.046627	1008
12	rs16928860	T	C	0.429563	1008
12	rs73032431	A	G	0.0456349	1008
12	rs7297190	T	C	0.0456349	1008
12	rs7308134	G	A	0.0456349	1008
12	rs7966806	T	C	0.0357143	1008
12	rs76576804	G	A	0.0357143	1008
12	rs79187764	G	A	0.0168651	1008
12	rs58041839	G	A	0.0456349	1008
12	rs740457	C	T	0.415675	1008
12	rs73032438	G	A	0.0357143	1008
12	rs77874864	T	G	0.0456349	1008
12	rs60945277	T	C	0.0426587	1008
12	rs61085710	A	G	0.0456349	1008
12	rs11838338	G	A	0.0456349	1008
12	rs740458	C	T	0.416667	1008
12	rs11829061	G	C	0.0456349	1008
12	rs12311729	C	T	0.429563	1008
12	rs9669070	C	T	0.0188492	1008
12	rs73032452	C	T	0.0188492	1008
12	rs758159	G	A	0.109127	1008
12	rs73036228	G	A	0.0357143	1008
12	rs68074245	A	G	0.47619	1008
12	rs55779143	A	G	0.47619	1008
12	rs7964656	G	C	0.0456349	1008
12	rs7980286	A	G	0.47619	1008
12	rs34211451	G	A	0.0763889	1008
12	rs12298882	T	C	0.47619	1008
12	rs60708075	G	C	0.0357143	1008
12	rs61457024	T	C	0.0357143	1008
12	rs2429185	C	T	0.414683	1008
12	rs73036240	G	A	0.0357143	1008
12	rs79823258	C	T	0.0168651	1008
12	rs61386831	C	T	0.0357143	1008
12	rs2906893	T	C	0.848214	1008
12	rs12300820	G	C	0.0357143	1008
12	rs78279571	G	A	0.0168651	1008
12	rs4765854	A	C	0.0456349	1008
12	rs4765855	C	T	0.0357143	1008
12	rs4765856	G	A	0.0357143	1008
12	rs77059867	C	T	0.0753968	1008
12	rs1990233	G	T	0.41369	1008
12	rs2108633	G	A	0.888889	1008
12	rs10774004	A	C	0.110119	1008
12	rs2013095	T	C	0.843254	1008
12	rs2370058	A	C	0.450397	1008
12	rs7299904	T	G	0.155754	1008
12	rs2470393	T	G	0.414683	1008
12	rs117741486	C	T	0.0178571	1008
12	rs190965702	A	G	0.00892857	1008
12	rs10848587	A	G	0.110119	1008
12	rs4765649	C	T	0.428571	1008
12	rs141215721	G	A	0.0178571	1008
12	rs12368709	T	C	0.110119	1008
12	rs58106028	G	T	0.0188492	1008
12	rs138086539	G	C	0.0188492	1008
12	rs75670588	G	A	0.046627	1008
12	rs2190767	G	T	0.888889	1008
12	rs2190768	T	C	0.460317	1008
12	rs11513702	A	T	0.110119	1008
12	rs11519567	T	C	0.110119	1008
12	rs77256415	G	A	0.0287698	1008
12	rs12321764	C	G	0.428571	1008
12	rs2429153	A	G	0.888889	1008
12	rs7314799	C	T	0.110119	1008
12	rs12302138	A	G	0.429563	1008
12	rs35131804	C	G	0.110119	1008
12	rs145095212	G	T	0.031746	1008
12	rs12824938	T	G	0.110119	1008
12	rs12307334	T	C	0.429563	1008
12	rs11062014	A	G	0.110119	1008
12	rs2190769	T	C	0.888889	1008
12	rs4765859	T	C	0.888889	1008
12	rs77353179	C	G	0.0168651	1008
12	rs7134485	T	C	0.429563	1008
12	rs7135033	T	C	0.888889	1008
12	rs150874306	C	A	0.0198413	1008
12	rs117493009	A	G	0.0744048	1008
12	rs7294328	T	G	0.110119	1008
12	rs11062015	C	A	0.337302	1008
12	rs11513703	C	T	0.110119	1008
12	rs147572790	T	G	0.0168651	1008
12	rs11513705	A	G	0.110119	1008
12	rs11503095	C	T	0.429563	1008
12	rs12319690	G	A	0.429563	1008
12	rs2470432	G	A	0.888889	1008
12	rs11503099	G	C	0.429563	1008
12	rs11062016	T	C	0.539683	1008
12	rs117604992	G	A	0.0843254	1008
12	rs2429157	C	G	0.888889	1008
12	rs76127669	A	G	0.0168651	1008
12	rs2887632	T	C	0.429563	1008
12	rs10848591	A	G	0.110119	1008
12	rs2159097	A	G	0.888889	1008
12	rs2190770	A	C	0.459325	1008
12	rs10848592	C	T	0.429563	1008
12	rs117812124	C	T	0.031746	1008
12	rs2470437	A	C	0.450397	1008
12	rs72653430	T	C	0.429563	1008
12	rs72653431	G	T	0.417659	1008
12	rs78723906	G	A	0.0188492	1008
12	rs61907996	C	A	0.093254	1008
12	rs117500016	C	T	0.0634921	1008
12	rs147540245	G	A	0.015873	1008
12	rs34288687	A	G	0.522817	1008
12	rs370779008	A	G	0.015873	1008
12	rs2470414	G	A	0.356151	1008
12	rs4765862	A	C	0.642857	1008
12	rs4765863	A	G	0.52381	1008
12	rs11062018	G	A	0.109127	1008
12	rs1558140	T	C	0.472222	1008
12	rs2429161	T	C	0.344246	1008
12	rs4765864	T	C	0.112103	1008
12	rs2429162	T	C	0.385913	1008
12	rs10848593	T	A	0.155754	1008
12	rs12422324	T	A	0.517857	1008
12	rs11062020	C	T	0.105159	1008
12	rs116867106	G	A	0.015873	1008
12	rs16928921	C	G	0.108135	1008
12	rs75230793	G	A	0.0138889	1008
12	rs73595519	C	A	0.10119	1008
12	rs7307854	G	A	0.015873	1008
12	rs189168590	C	T	0.0198413	1008
12	rs2429166	A	G	0.50496	1008
12	rs11062021	T	C	0.484127	1008
12	rs886940	C	T	0.467262	1008
12	rs75652536	G	T	0.015873	1008
12	rs76066543	C	T	0.015873	1008
12	rs78999196	G	A	0.107143	1008
12	rs116749283	C	T	0.0128968	1008
12	rs79638473	T	C	0.0178571	1008
12	rs11062022	A	G	0.102183	1008
12	rs144615696	C	T	0.00297619	1008
12	rs4765865	T	C	0.00198413	1008
12	rs7976130	C	T	0.0218254	1008
12	rs74059661	T	G	0.0228175	1008
12	rs77937956	C	T	0.124008	1008
12	rs60501578	T	C	0.411706	1008
12	rs7305265	A	G	0.369048	1008
12	rs11062023	T	G	0.314484	1008
12	rs7973672	T	C	0.367063	1008
12	rs74059663	G	A	0.152778	1008
12	rs12229242	A	G	0.309524	1008
12	rs10848596	A	G	0.463294	1008
12	rs189512586	G	A	0.0238095	1008
12	rs117415964	G	C	0.0168651	1008
12	rs182204232	G	A	0.0138889	1008
12	rs11610387	T	C	0.30754	1008
12	rs2429170	G	A	0.0505952	1008
12	rs148742093	C	T	0.0178571	1008
12	rs73043560	G	A	0.133929	1008
12	rs2246581	G	A	0.047619	1008
12	rs2429172	A	G	0.713294	1008
12	rs2470400	C	A	0.030754	1008
12	rs146134782	A	C	0.0228175	1008
12	rs2429173	C	T	0.0168651	1008
12	rs55848851	C	T	0.125992	1008
12	rs10774008	G	A	0.542659	1008
12	rs58235934	T	C	0.130952	1008
12	rs11062025	G	C	0.131944	1008
12	rs190266787	G	A	0.015873	1008
12	rs12308121	C	G	0.0535714	1008
12	rs12315089	A	G	0.0555556	1008
12	rs11062026	C	T	0.0535714	1008
12	rs79290575	C	T	0.031746	1008
12	rs2429174	T	C	0.688492	1008
12	rs2470408	G	T	0.688492	1008
12	rs2470407	C	A	0.488095	1008
12	rs2159098	C	A	0.472222	1008
12	rs2429175	G	A	0.405754	1008
12	rs2429176	C	T	0.661706	1008
12	rs9669556	A	G	0.030754	1008
12	rs7967032	T	G	0.738095	1008
12	rs763555	C	G	0.00496032	1008
12	rs2470406	T	C	0.755952	1008
12	rs2256851	A	G	0.755952	1008
12	rs2470404	T	C	0.729167	1008
12	rs113693086	C	T	0.727183	1008
12	rs7301261	T	C	0.729167	1008
12	rs7298214	A	G	0.790675	1008
12	rs11062029	A	G	0.727183	1008
12	rs12231126	T	C	0.0406746	1008
12	rs7222	T	C	0.729167	1008
12	rs1860047	G	A	0.728175	1008
12	rs16928953	T	A	0.0902778	1008
12	rs10505725	C	T	0.462302	1008
12	rs2240608	C	T	0.728175	1008
12	rs2240609	C	T	0.728175	1008
12	rs2240610	A	G	0.72123	1008
12	rs2240611	C	A	0.728175	1008
12	rs59589559	T	C	0.0267857	1008
12	rs2240612	T	C	0.729167	1008
12	rs1860048	G	A	0.728175	1008
12	rs11062032	G	A	0.210317	1008
12	rs6489338	A	G	0.728175	1008
12	rs715146	C	T	0.0426587	1008
12	rs2108638	T	C	0.756944	1008
12	rs151133254	T	C	0.0168651	1008
12	rs2470448	T	C	0.728175	1008
12	rs2470447	A	G	0.72619	1008
12	rs2959152	T	C	0.728175	1008
12	rs12423779	G	A	0.00892857	1008
12	rs6489339	C	T	0.756944	1008
12	rs11062034	C	T	0.517857	1008
12	rs11613469	G	T	0.209325	1008
12	rs12578950	C	A	0.517857	1008
12	rs191461113	G	A	0.0138889	1008
12	rs7966355	G	A	0.727183	1008
12	rs2470427	C	T	0.728175	1008
12	rs2470425	G	C	0.731151	1008
12	rs4765868	G	C	0.72123	1008
12	rs193104812	A	T	0.0218254	1008
12	rs73597529	C	T	0.198413	1008
12	rs10848600	G	A	0.199405	1008
12	rs2010932	C	T	0.779762	1008
12	rs139664946	G	A	0.0267857	1008
12	rs79781530	T	C	0.0218254	1008
12	rs763385	C	A	0.743056	1008
12	rs11062038	T	C	0.521825	1008
12	rs117950140	A	G	0.0456349	1008
12	rs11062039	C	G	0.0218254	1008
12	rs147450551	T	C	0.0357143	1008
12	rs4765870	A	G	0.522817	1008
12	rs11062040	C	T	0.536706	1008
12	rs4765871	C	T	0.521825	1008
12	rs11062041	C	G	0.521825	1008
12	rs80164052	G	A	0.0575397	1008
12	rs2470421	G	T	0.759921	1008
12	rs143832525	A	G	0.0248016	1008
12	rs185591984	A	G	0.0357143	1008
12	rs78271054	C	T	0.0416667	1008
12	rs4141130	T	C	0.546627	1008
12	rs7487506	C	T	0.546627	1008
12	rs77503405	T	C	0.0238095	1008
12	rs2017273	C	G	0.756944	1008
12	rs2041135	T	C	0.195437	1008
12	rs78135654	T	C	0.0248016	1008
12	rs6489341	A	T	0.195437	1008
12	rs16928992	G	A	0.0178571	1008
12	rs10774010	C	T	0.546627	1008
12	rs11062051	C	T	0.546627	1008
12	rs11062052	C	T	0.0238095	1008
12	rs2470397	T	C	0.014881	1008
12	rs74768843	G	A	0.195437	1008
12	rs11062054	T	A	0.546627	1008
12	rs2302098	T	C	0.546627	1008
12	rs11062055	T	C	0.195437	1008
12	rs4765872	T	C	0.127976	1008
12	rs7137208	C	T	0.756944	1008
12	rs6489342	G	A	0.195437	1008
12	rs2906894	T	C	0.774802	1008
12	rs4765873	C	T	0.420635	1008
12	rs11062056	A	C	0.0376984	1008
12	rs6489343	G	C	0.75496	1008
12	rs2429123	T	C	0.75496	1008
12	rs187965556	T	C	0.0188492	1008
12	rs7298333	A	C	0.545635	1008
12	rs11062057	A	G	0.196429	1008
12	rs2470411	C	T	0.540675	1008
12	rs11062059	C	T	0.196429	1008
12	rs2429126	A	G	0.546627	1008
12	rs10491961	C	T	0.196429	1008
12	rs3858698	C	T	0.196429	1008
12	rs2159095	T	A	0.540675	1008
12	rs12316650	G	T	0.524802	1008
12	rs61908044	A	G	0.015873	1008
12	rs2429127	C	T	0.738095	1008
12	rs11062062	A	T	0.015873	1008
12	rs2429130	T	C	0.738095	1008
12	rs11062064	C	T	0.0446429	1008
12	rs2470391	T	A	0.799603	1008
12	rs2429131	A	T	0.799603	1008
12	rs2429132	A	G	0.738095	1008
12	rs10774012	A	G	0.524802	1008
12	rs17801032	A	G	0.0248016	1008
12	rs987740	C	T	0.197421	1008
12	rs2470440	T	C	0.738095	1008
12	rs11062065	C	T	0.197421	1008
12	rs139225799	C	T	0.0357143	1008
12	rs11062066	T	G	0.0605159	1008
12	rs7959384	G	T	0.399802	1008
12	rs2159096	G	C	0.015873	1008
12	rs11062067	A	G	0.0615079	1008
12	rs11062068	A	T	0.197421	1008
12	rs12230792	C	T	0.197421	1008
12	rs10774014	G	A	0.524802	1008
12	rs4765874	A	T	0.722222	1008
12	rs10848601	T	C	0.196429	1008
12	rs11609450	T	C	0.196429	1008
12	rs10848602	G	A	0.196429	1008
12	rs2429135	T	G	0.799603	1008
12	rs7976144	C	T	0.196429	1008
12	rs4765657	C	T	0.525794	1008
12	rs11062073	G	A	0.196429	1008
12	rs117326677	C	A	0.0248016	1008
12	rs2067490	C	G	0.212302	1008
12	rs2470424	A	G	0.603175	1008
12	rs113179274	G	C	0.0168651	1008
12	rs2429136	A	G	0.015873	1008
12	rs10848603	A	G	0.196429	1008
12	rs1468490	T	G	0.811508	1008
12	rs3803160	G	A	0.0615079	1008
12	rs7967037	C	T	0.922619	1008
12	rs7967149	C	T	0.0248016	1008
12	rs11610560	G	A	0.72619	1008
12	rs725779	G	T	0.982143	1008
12	rs117453973	C	T	0.0357143	1008
12	rs11062074	C	T	0.527778	1008
12	rs11615354	C	T	0.00198413	1008
12	rs2429137	A	G	0.805556	1008
12	rs11062076	G	A	0.094246	1008
12	rs2429139	T	C	0.827381	1008
12	rs73042497	T	G	0.0218254	1008
12	rs2429140	G	A	0.806548	1008
12	rs2429141	G	A	0.805556	1008
12	rs10848604	G	C	0.805556	1008
12	rs10774016	G	A	0.805556	1008
12	rs2906895	A	C	0.805556	1008
12	rs61481868	T	C	0.552579	1008
12	rs4765876	C	A	0.802579	1008
12	rs73042501	T	C	0.0218254	1008
12	rs2429142	G	A	0.643849	1008
12	rs79285863	G	A	0.0833333	1008
12	rs12580163	A	G	0.549603	1008
12	rs727527	A	T	0.707341	1008
12	rs727528	A	G	0.824405	1008
12	rs73044404	G	A	0.0218254	1008
12	rs11062078	C	T	0.14881	1008
12	rs7963506	A	G	0.558532	1008
12	rs181061464	G	A	0.0267857	1008
12	rs4765879	T	G	0.565476	1008
12	rs11062079	G	A	0.729167	1008
12	rs2470417	C	T	0.0218254	1008
12	rs2429144	T	G	0.856151	1008
12	rs60208923	C	A	0.563492	1008
12	rs10848605	T	C	0.126984	1008
12	rs56169661	A	C	0.0218254	1008
12	rs61174808	A	C	0.564484	1008
12	rs76108114	C	T	0.030754	1008
12	rs2470396	A	G	0.855159	1008
12	rs10848606	G	A	0.105159	1008
12	rs4765880	T	C	0.565476	1008
12	rs75434079	C	T	0.0218254	1008
12	rs4765881	C	T	0.565476	1008
12	rs36004131	C	T	0.16369	1008
12	rs7303339	G	A	0.853175	1008
12	rs11062084	G	A	0.857143	1008
12	rs2429146	T	C	0.857143	1008
12	rs68133359	T	A	0.105159	1008
12	rs2429147	T	C	0.857143	1008
12	rs59149107	C	T	0.566468	1008
12	rs1006384	A	G	0.858135	1008
12	rs1006385	G	A	0.858135	1008
12	rs10774017	C	T	0.858135	1008
12	rs67408467	C	T	0.107143	1008
12	rs2470395	G	C	0.202381	1008
12	rs79250087	G	A	0.0426587	1008
12	rs11062086	C	T	0.123016	1008
12	rs11062087	C	T	0.0753968	1008
12	rs2470422	G	A	0.123016	1008
12	rs12308848	C	A	0.0763889	1008
12	rs12321922	G	A	0.0763889	1008
12	rs61171506	G	A	0.0763889	1008
12	rs57196378	A	G	0.0763889	1008
12	rs2470401	G	T	0.123016	1008
12	rs2429148	A	G	0.737103	1008
12	rs7132072	T	C	0.123016	1008
12	rs34755981	C	G	0.103175	1008
12	rs12321674	A	G	0.125992	1008
12	rs117151655	C	T	0.0297619	1008
12	rs12371284	C	T	0.107143	1008
12	rs6489345	T	G	0.660714	1008
12	rs2470402	T	C	0.660714	1008
12	rs917365	G	A	0.660714	1008
12	rs917366	G	T	0.660714	1008
12	rs2429150	A	C	0.737103	1008
12	rs11062089	A	G	0.126984	1008
12	rs9888329	A	G	0.107143	1008
12	rs9888368	G	A	0.126984	1008
12	rs73601580	G	A	0.0763889	1008
12	rs9888349	T	C	0.126984	1008
12	rs77951780	A	T	0.0585317	1008
12	rs10161032	T	C	0.134921	1008
12	rs78718025	G	A	0.0595238	1008
12	rs2429151	T	G	0.126984	1008
12	rs1860045	C	T	0.60119	1008
12	rs4765659	G	C	0.532738	1008
12	rs2470392	T	C	0.661706	1008
12	rs184853368	A	G	0.0337302	1008
12	rs956575	C	T	0.109127	1008
12	rs765123	A	G	0.660714	1008
12	rs765124	T	G	0.473214	1008
12	rs765125	T	C	0.737103	1008
12	rs956576	T	C	0.60119	1008
12	rs7301484	C	A	0.473214	1008
12	rs7138372	T	C	0.602183	1008
12	rs73601589	T	C	0.0763889	1008
12	rs10774018	G	C	0.667659	1008
12	rs1860046	G	T	0.0198413	1008
12	rs77769674	C	T	0.0327381	1008
12	rs2108634	G	A	0.479167	1008
12	rs2108635	A	G	0.741071	1008
12	rs2108636	G	T	0.574405	1008
12	rs12422291	C	T	0.479167	1008
12	rs58619945	G	A	0.489087	1008
12	rs723672	C	T	0.740079	1008
12	rs75639014	C	T	0.487103	1008
12	rs11062091	G	A	0.108135	1008
12	rs74618594	C	G	0.491071	1008
12	rs3794304	G	A	0.511905	1008
12	rs10848607	A	G	0.18254	1008
12	rs2299656	A	G	0.49504	1008
12	rs60312080	A	G	0.492063	1008
12	rs2299657	G	T	0.166667	1008
12	rs11062093	A	G	0.109127	1008
12	rs2215095	G	A	0.108135	1008
12	rs11062094	C	T	0.109127	1008
12	rs10161228	T	C	0.0565476	1008
12	rs740456	A	G	0.107143	1008
12	rs12371253	G	C	0.108135	1008
12	rs78062740	C	T	0.0367063	1008
12	rs11062095	C	T	0.0545635	1008
12	rs2238010	T	G	0.0664683	1008
12	rs7972947	C	A	0.627976	1008
12	rs2283269	G	A	0.136905	1008
12	rs11837432	G	A	0.0664683	1008
12	rs57860259	A	G	0.0843254	1008
12	rs7297992	A	G	0.571429	1008
12	rs2215096	C	G	0.0595238	1008
12	rs2370251	C	T	0.605159	1008
12	rs55666250	C	T	0.128968	1008
12	rs7134295	G	A	0.595238	1008
12	rs2238011	T	A	0.14881	1008
12	rs2238012	A	G	0.656746	1008
12	rs11062098	C	T	0.00793651	1008
12	rs2238013	A	T	0.598214	1008
12	rs2238014	A	G	0.150794	1008
12	rs2238015	C	T	0.453373	1008
12	rs11062099	A	G	0.0585317	1008
12	rs148859822	T	C	0.00992063	1008
12	rs11062100	G	A	0.0585317	1008
12	rs4765882	C	T	0.126984	1008
12	rs7299478	T	A	0.190476	1008
12	rs7314860	G	A	0.235119	1008
12	rs75017325	G	A	0.0138889	1008
12	rs4765884	A	G	0.72123	1008
12	rs2238016	A	C	0.1875	1008
12	rs11062103	A	G	0.234127	1008
12	rs4765661	G	A	0.235119	1008
12	rs2238017	A	G	0.720238	1008
12	rs4765662	G	T	0.235119	1008
12	rs2238018	C	T	0.235119	1008
12	rs4765885	A	T	0.235119	1008
12	rs4765663	G	C	0.173611	1008
12	rs10848608	C	T	0.235119	1008
12	rs4765886	A	T	0.720238	1008
12	rs58708722	C	A	0.189484	1008
12	rs12232008	T	C	0.718254	1008
12	rs7298013	C	T	0.265873	1008
12	rs7297171	G	A	0.265873	1008
12	rs11062105	C	T	0.173611	1008
12	rs7970066	G	A	0.499008	1008
12	rs2283270	G	A	0.482143	1008
12	rs2283271	T	A	0.499008	1008
12	rs2283272	C	T	0.498016	1008
12	rs138703315	C	T	0.0228175	1008
12	rs2283273	C	G	0.5	1008
12	rs12823632	C	T	0.267857	1008
12	rs118159389	G	T	0.031746	1008
12	rs2238019	G	A	0.500992	1008
12	rs12830118	A	T	0.0744048	1008
12	rs2283274	G	C	0.429563	1008
12	rs2283275	C	T	0.501984	1008
12	rs2283276	C	T	0.52381	1008
12	rs2238020	T	C	0.524802	1008
12	rs2238021	G	A	0.21131	1008
12	rs2238022	G	T	0.529762	1008
12	rs7131705	A	G	0.529762	1008
12	rs11062107	A	G	0.233135	1008
12	rs7305765	C	G	0.0823413	1008
12	rs7136061	A	G	0.0823413	1008
12	rs7973423	G	A	0.529762	1008
12	rs10848609	A	G	0.529762	1008
12	rs61907753	C	T	0.293651	1008
12	rs141694867	C	T	0.21131	1008
12	rs11062108	G	A	0.0585317	1008
12	rs138677939	G	A	0.0446429	1008
12	rs4765888	G	A	0.52877	1008
12	rs4765889	A	G	0.529762	1008
12	rs11062111	C	T	0.0525794	1008
12	rs2283277	G	A	0.179563	1008
12	rs2249389	T	G	0.180556	1008
12	rs2283278	C	T	0.176587	1008
12	rs3794303	T	G	0.0525794	1008
12	rs3794302	G	A	0.183532	1008
12	rs11062114	T	C	0.0684524	1008
12	rs10848610	G	T	0.535714	1008
12	rs112703992	T	C	0.00694444	1008
12	rs11062115	G	A	0.624008	1008
12	rs60083375	G	T	0.0168651	1008
12	rs11062116	A	G	0.384921	1008
12	rs56077854	C	T	0.0793651	1008
12	rs4489805	A	G	0.481151	1008
12	rs4765891	T	C	0.617063	1008
12	rs10848611	C	G	0.093254	1008
12	rs74836837	G	A	0.0367063	1008
12	rs2108637	C	T	0.625992	1008
12	rs2238023	T	C	0.0992063	1008
12	rs2238024	G	A	0.0982143	1008
12	rs11062119	C	A	0.0982143	1008
12	rs2238025	C	G	0.0992063	1008
12	rs2238026	G	A	0.0982143	1008
12	rs11062122	T	C	0.0992063	1008
12	rs7298821	T	C	0.625992	1008
12	rs35386560	C	G	0.00892857	1008
12	rs7296022	A	G	0.100198	1008
12	rs2079858	A	G	0.00496032	1008
12	rs185405442	A	C	0.0644841	1008
12	rs12321582	G	A	0.541667	1008
12	rs727268	A	G	0.608135	1008
12	rs727267	G	C	0.609127	1008
12	rs2283279	A	G	0.609127	1008
12	rs6489348	A	C	0.609127	1008
12	rs2283280	A	C	0.300595	1008
12	rs12580799	C	T	0.102183	1008
12	rs12372032	A	C	0.606151	1008
12	rs150482970	G	A	0.0168651	1008
12	rs6489349	T	G	0.606151	1008
12	rs2283281	C	T	0.604167	1008
12	rs2283282	G	C	0.604167	1008
12	rs2283283	C	T	0.605159	1008
12	rs4765892	C	T	0.605159	1008
12	rs11062123	G	A	0.102183	1008
12	rs12426843	C	G	0.389881	1008
12	rs7295451	A	T	0.607143	1008
12	rs7298917	T	C	0.611111	1008
12	rs10774026	G	C	0.610119	1008
12	rs3794301	A	G	0.617063	1008
12	rs7978876	G	C	0.611111	1008
12	rs4765893	A	G	0.612103	1008
12	rs2238027	T	G	0.611111	1008
12	rs2238028	C	T	0.102183	1008
12	rs2238029	T	G	0.71131	1008
12	rs10848615	T	C	0.14881	1008
12	rs2238030	T	C	0.102183	1008
12	rs758723	T	A	0.609127	1008
12	rs874924	A	G	0.610119	1008
12	rs874925	A	G	0.712302	1008
12	rs881303	C	T	0.712302	1008
12	rs2238032	T	G	0.102183	1008
12	rs2238033	C	G	0.610119	1008
12	rs2299658	T	C	0.102183	1008
12	rs2299659	C	T	0.103175	1008
12	rs2299660	G	C	0.709325	1008
12	rs151129401	C	T	0.0456349	1008
12	rs2299661	C	G	0.607143	1008
12	rs7297252	T	C	0.991071	1008
12	rs7308915	C	T	0.103175	1008
12	rs4765897	C	G	0.607143	1008
12	rs2299662	G	C	0.607143	1008
12	rs2299663	A	C	0.608135	1008
12	rs2299664	G	A	0.608135	1008
12	rs10848617	A	C	0.715278	1008
12	rs60250705	A	G	0.0456349	1008
12	rs4126711	G	A	0.611111	1008
12	rs75384437	C	A	0.0337302	1008
12	rs2239130	C	T	0.611111	1008
12	rs2239131	G	A	0.715278	1008
12	rs2239132	T	C	0.0178571	1008
12	rs1558322	A	G	0.718254	1008
12	rs1558321	T	C	0.760913	1008
12	rs2239133	C	A	0.613095	1008
12	rs2239134	A	G	0.66369	1008
12	rs2239135	A	G	0.616071	1008
12	rs2247833	T	C	0.757937	1008
12	rs76494369	C	T	0.0347222	1008
12	rs4765898	G	A	0.756944	1008
12	rs2283284	C	T	0.100198	1008
12	rs2239136	C	T	0.661706	1008
12	rs2283285	G	A	0.661706	1008
12	rs12227714	G	A	0.0992063	1008
12	rs2238034	C	T	0.761905	1008
12	rs1122864	G	A	0.761905	1008
12	rs2238036	G	A	0.227183	1008
12	rs1005618	T	G	0.762897	1008
12	rs148207241	C	T	0.0218254	1008
12	rs542453647	A	G	0.0396825	1008
12	rs185976327	G	A	0.124008	1008
12	rs191269361	C	G	0.124008	1008
12	rs59155567	G	A	0.0873016	1008
12	rs12579529	A	G	0.0634921	1008
12	rs6489350	G	A	0.0654762	1008
12	rs3794300	A	C	0.0654762	1008
12	rs12230535	A	G	0.0654762	1008
12	rs2238037	G	C	0.0654762	1008
12	rs10848619	G	C	0.0654762	1008
12	rs2238038	C	T	0.0654762	1008
12	rs11062130	T	G	0.0644841	1008
12	rs147565028	G	A	0.0238095	1008
12	rs2283286	C	T	0.0634921	1008
12	rs75119320	C	T	0.0198413	1008
12	rs11611442	A	T	0.031746	1008
12	rs11609957	C	T	0.031746	1008
12	rs144796030	C	T	0.0456349	1008
12	rs79530069	C	T	0.0218254	1008
12	rs10848620	A	G	0.0644841	1008
12	rs11062133	G	A	0.0664683	1008
12	rs11062134	G	A	0.0634921	1008
12	rs11062135	T	C	0.0674603	1008
12	rs141654605	C	T	0.0525794	1008
12	rs7302743	C	T	0.156746	1008
12	rs10848621	C	T	0.0327381	1008
12	rs10774028	T	C	0.0684524	1008
12	rs2238041	G	T	0.52381	1008
12	rs2238042	G	A	0.75	1008
12	rs7304870	A	G	0.530754	1008
12	rs11062136	A	G	0.529762	1008
12	rs10848622	G	A	0.603175	1008
12	rs118108337	T	A	0.0456349	1008
12	rs74062239	A	G	0.171627	1008
12	rs2238043	G	A	0.595238	1008
12	rs74062240	C	T	0.165675	1008
12	rs2239014	A	G	0.595238	1008
12	rs10774029	A	G	0.595238	1008
12	rs11062138	G	A	0.519841	1008
12	rs11062139	G	A	0.0327381	1008
12	rs2370411	A	C	0.0744048	1008
12	rs73050459	G	C	0.222222	1008
12	rs2239015	C	T	0.740079	1008
12	rs2239016	A	G	0.569444	1008
12	rs55884343	G	A	0.00694444	1008
12	rs76166822	C	T	0.500992	1008
12	rs7298845	A	G	0.291667	1008
12	rs2238044	G	A	0.350198	1008
12	rs3794299	A	G	0.258929	1008
12	rs74238853	G	A	0.0218254	1008
12	rs10848624	T	G	0.35119	1008
12	rs10848625	T	C	0.350198	1008
12	rs10848626	T	C	0.35119	1008
12	rs2159102	T	A	0.34623	1008
12	rs77033332	G	C	0.0178571	1008
12	rs2239017	C	G	0.34623	1008
12	rs12227458	C	T	0.0188492	1008
12	rs10774030	G	A	0.353175	1008
12	rs758171	A	G	0.361111	1008
12	rs79398153	C	T	0.00793651	1008
12	rs11062145	C	T	0.360119	1008
12	rs11062146	C	G	0.355159	1008
12	rs2283287	T	C	0.355159	1008
12	rs2283288	C	T	0.355159	1008
12	rs2238045	C	T	0.355159	1008
12	rs2238046	A	C	0.355159	1008
12	rs2238047	A	G	0.355159	1008
12	rs2238048	A	G	0.356151	1008
12	rs11614764	G	C	0.358135	1008
12	rs200807527	G	A	0.0257937	1008
12	rs61909095	T	C	0.354167	1008
12	rs7133502	G	A	0.356151	1008
12	rs7308351	T	C	0.357143	1008
12	rs2239018	C	T	0.34127	1008
12	rs2238049	A	G	0.34127	1008
12	rs143765034	C	G	0.0426587	1008
12	rs2238050	G	A	0.342262	1008
12	rs2238051	C	A	0.529762	1008
12	rs2238052	G	A	0.34127	1008
12	rs79311680	G	C	0.030754	1008
12	rs2098013	G	A	0.358135	1008
12	rs10774032	T	C	0.354167	1008
12	rs10459125	C	T	0.354167	1008
12	rs2239019	G	T	0.353175	1008
12	rs2239020	A	G	0.353175	1008
12	rs2239021	C	T	0.353175	1008
12	rs2239022	G	A	0.353175	1008
12	rs2239023	A	G	0.353175	1008
12	rs2239024	C	T	0.353175	1008
12	rs1860056	A	T	0.385913	1008
12	rs2239025	A	G	0.353175	1008
12	rs2239026	C	T	0.353175	1008
12	rs2239027	A	C	0.353175	1008
12	rs10848627	A	G	0.353175	1008
12	rs10848628	T	C	0.353175	1008
12	rs12422554	A	C	0.354167	1008
12	rs4765668	A	G	0.353175	1008
12	rs10848629	C	T	0.353175	1008
12	rs4765902	G	A	0.353175	1008
12	rs4765669	A	G	0.353175	1008
12	rs4765670	A	G	0.353175	1008
12	rs12423277	A	C	0.385913	1008
12	rs10774033	C	T	0.353175	1008
12	rs10848631	G	A	0.353175	1008
12	rs758172	T	A	0.353175	1008
12	rs758173	G	A	0.353175	1008
12	rs76603827	C	T	0.0277778	1008
12	rs758174	T	C	0.353175	1008
12	rs10848632	C	T	0.353175	1008
12	rs10848633	A	G	0.353175	1008
12	rs10848634	T	C	0.353175	1008
12	rs77220422	G	A	0.175595	1008
12	rs78907301	G	A	0.0277778	1008
12	rs10848635	T	A	0.352183	1008
12	rs10848636	G	T	0.353175	1008
12	rs10848637	C	A	0.353175	1008
12	rs11062155	T	C	0.286706	1008
12	rs2238053	T	C	0.353175	1008
12	rs11062156	G	A	0.353175	1008
12	rs77372211	G	A	0.031746	1008
12	rs2238054	T	C	0.353175	1008
12	rs144581903	C	T	0.0337302	1008
12	rs11062157	T	A	0.0109127	1008
12	rs1016388	A	T	0.354167	1008
12	rs12424245	A	G	0.0575397	1008
12	rs7957545	T	C	0.352183	1008
12	rs2238055	G	A	0.0287698	1008
12	rs11062158	T	C	0.298611	1008
12	rs10848640	C	G	0.298611	1008
12	rs10848641	T	C	0.298611	1008
12	rs11062159	G	A	0.0535714	1008
12	rs2238056	T	C	0.386905	1008
12	rs72653432	T	C	0.331349	1008
12	rs11062161	T	C	0.0555556	1008
12	rs10774034	C	T	0.0595238	1008
12	rs12228890	C	A	0.297619	1008
12	rs3922316	C	A	0.0545635	1008
12	rs2190771	G	T	0.0545635	1008
12	rs10848642	A	G	0.0545635	1008
12	rs11062162	A	G	0.0555556	1008
12	rs2239028	C	T	0.302579	1008
12	rs4765904	A	C	0.0545635	1008
12	rs2239029	T	A	0.297619	1008
12	rs1108221	A	T	0.0545635	1008
12	rs1108222	C	A	0.0545635	1008
12	rs1108074	C	T	0.0585317	1008
12	rs1108073	T	C	0.0555556	1008
12	rs11062164	C	A	0.297619	1008
12	rs1108075	G	A	0.0545635	1008
12	rs11062165	T	C	0.302579	1008
12	rs55802595	A	C	0.0109127	1008
12	rs11062166	G	A	0.0545635	1008
12	rs7312354	T	C	0.302579	1008
12	rs7296039	G	C	0.302579	1008
12	rs2239030	G	A	0.357143	1008
12	rs2239031	G	T	0.297619	1008
12	rs2239032	G	A	0.130952	1008
12	rs2283291	G	A	0.355159	1008
12	rs2239033	C	A	0.357143	1008
12	rs3794297	C	T	0.357143	1008
12	rs68089646	A	G	0.0119048	1008
12	rs6489353	A	G	0.364087	1008
12	rs34382810	A	C	0.366071	1008
12	rs7303977	G	A	0.303571	1008
12	rs7135319	A	G	0.304563	1008
12	rs7305301	C	G	0.315476	1008
12	rs769087	G	A	0.0505952	1008
12	rs2007044	A	G	0.327381	1008
12	rs1006737	G	A	0.0505952	1008
12	rs2159100	C	T	0.0505952	1008
12	rs12315711	T	A	0.0505952	1008
12	rs2239034	T	G	0.308532	1008
12	rs11062170	G	C	0.0505952	1008
12	rs2239035	A	C	0.308532	1008
12	rs2239036	T	C	0.308532	1008
12	rs4765905	G	C	0.0505952	1008
12	rs7975467	A	G	0.28373	1008
12	rs882195	G	C	0.389881	1008
12	rs882194	A	G	0.390873	1008
12	rs882193	G	A	0.588294	1008
12	rs148273267	G	A	0.0188492	1008
12	rs2370413	T	C	0.421627	1008
12	rs7297582	C	T	0.0396825	1008
12	rs78006379	C	T	0.0436508	1008
12	rs11062172	G	A	0.00892857	1008
12	rs758170	C	T	0.0505952	1008
12	rs61907761	C	T	0.00496032	1008
12	rs2239037	A	G	0.52877	1008
12	rs4765911	G	A	0.396825	1008
12	rs117348560	A	T	0.0257937	1008
12	rs2370414	A	G	0.354167	1008
12	rs10774035	C	T	0.0505952	1008
12	rs118174076	G	A	0.0297619	1008
12	rs2283292	G	A	0.257937	1008
12	rs141713937	G	T	0.0198413	1008
12	rs2239038	G	A	0.314484	1008
12	rs145826776	G	C	0.0208333	1008
12	rs116951985	G	T	0.125992	1008
12	rs111438652	G	T	0.0128968	1008
12	rs12298346	T	A	0.046627	1008
12	rs2238057	T	G	0.366071	1008
12	rs10774036	C	T	0.0515873	1008
12	rs10744560	C	T	0.0515873	1008
12	rs117362434	G	A	0.0218254	1008
12	rs79832477	C	T	0.046627	1008
12	rs2238058	C	T	0.256944	1008
12	rs12311439	A	T	0.0515873	1008
12	rs117036798	A	G	0.0357143	1008
12	rs1024583	G	A	0.256944	1008
12	rs1024582	A	G	0.956349	1008
12	rs3829330	G	C	0.0337302	1008
12	rs4298967	A	G	0.956349	1008
12	rs1860002	C	T	0.59127	1008
12	rs149121493	A	C	0.0198413	1008
12	rs11062183	C	G	0.257937	1008
12	rs11062184	A	T	0.257937	1008
12	rs4765913	A	T	0.947421	1008
12	rs10848645	G	A	0.675595	1008
12	rs4765914	T	C	0.938492	1008
12	rs10774037	G	A	0.946429	1008
12	rs2283293	A	G	0.270833	1008
12	rs2108570	A	G	0.649802	1008
12	rs77092967	A	T	0.0109127	1008
12	rs2239040	C	T	0.142857	1008
12	rs11830734	C	T	0.00992063	1008
12	rs2283294	C	T	0.386905	1008
12	rs2283295	G	A	0.188492	1008
12	rs73605736	G	C	0.0109127	1008
12	rs2283296	A	G	0.595238	1008
12	rs4765673	T	G	0.0109127	1008
12	rs4765674	T	C	0.0109127	1008
12	rs2238060	C	A	0.594246	1008
12	rs73605740	G	A	0.00992063	1008
12	rs2238061	A	G	0.190476	1008
12	rs7132652	G	A	0.188492	1008
12	rs36120288	G	A	0.174603	1008
12	rs11832797	T	G	0.0109127	1008
12	rs4765916	T	C	0.00992063	1008
12	rs4765917	G	A	0.00992063	1008
12	rs2239041	A	G	0.584325	1008
12	rs16929248	A	G	0.188492	1008
12	rs73605743	T	A	0.00992063	1008
12	rs2239042	G	A	0.574405	1008
12	rs60961642	T	C	0.0109127	1008
12	rs2239043	G	A	0.171627	1008
12	rs114116446	G	A	0.00992063	1008
12	rs12317078	G	A	0.184524	1008
12	rs2239044	T	C	0.171627	1008
12	rs34105921	A	G	0.00892857	1008
12	rs11833218	C	T	0.00892857	1008
12	rs4765919	T	C	0.584325	1008
12	rs4765920	C	T	0.00892857	1008
12	rs4765921	C	T	0.00892857	1008
12	rs4765922	G	A	0.00892857	1008
12	rs2239045	T	C	0.584325	1008
12	rs16929250	G	A	0.00892857	1008
12	rs2283297	C	T	0.184524	1008
12	rs2239046	G	A	0.575397	1008
12	rs2887749	G	A	0.00892857	1008
12	rs2283298	C	T	0.184524	1008
12	rs2283299	G	T	0.547619	1008
12	rs11835170	C	T	0.00992063	1008
12	rs2239047	G	T	0.547619	1008
12	rs73605755	G	C	0.00992063	1008
12	rs16929251	A	G	0.00992063	1008
12	rs3819526	C	T	0.385913	1008
12	rs3819527	G	A	0.171627	1008
12	rs3819528	A	G	0.171627	1008
12	rs3819529	T	A	0.175595	1008
12	rs3819530	A	G	0.387897	1008
12	rs3819531	C	T	0.55754	1008
12	rs3819532	T	C	0.376984	1008
12	rs3819535	C	T	0.386905	1008
12	rs3819536	G	A	0.55754	1008
12	rs10848646	G	A	0.19246	1008
12	rs57765196	G	A	0.0218254	1008
12	rs59676370	T	C	0.0218254	1008
12	rs2239048	A	G	0.170635	1008
12	rs7316184	C	T	0.0218254	1008
12	rs7304986	T	C	0.0218254	1008
12	rs11062188	C	T	0.169643	1008
12	rs2239049	G	A	0.169643	1008
12	rs16929262	C	A	0.00892857	1008
12	rs2238062	A	C	0.19246	1008
12	rs7301906	A	G	0.0218254	1008
12	rs2238063	C	T	0.171627	1008
12	rs1544503	A	G	0.559524	1008
12	rs1544502	G	A	0.366071	1008
12	rs16929275	A	G	0.0218254	1008
12	rs2283300	G	A	0.169643	1008
12	rs57592557	T	C	0.0218254	1008
12	rs59218046	G	A	0.0218254	1008
12	rs16929276	C	T	0.0218254	1008
12	rs61429893	T	G	0.0218254	1008
12	rs59305886	T	C	0.0218254	1008
12	rs11062189	G	A	0.169643	1008
12	rs16929277	C	G	0.0218254	1008
12	rs11062190	C	T	0.171627	1008
12	rs11062191	A	G	0.171627	1008
12	rs16929278	A	G	0.0218254	1008
12	rs7295089	C	T	0.695437	1008
12	rs11062192	G	A	0.193452	1008
12	rs11062193	G	C	0.171627	1008
12	rs73605765	A	G	0.00892857	1008
12	rs2051992	A	G	0.193452	1008
12	rs7979389	A	G	0.369048	1008
12	rs2051991	C	A	0.00892857	1008
12	rs2051990	A	G	0.0218254	1008
12	rs2238064	A	C	0.171627	1008
12	rs2051989	G	A	0.194444	1008
12	rs2238065	A	G	0.5625	1008
12	rs7295590	T	A	0.369048	1008
12	rs10491962	C	G	0.00892857	1008
12	rs10491963	G	C	0.0228175	1008
12	rs11062194	C	A	0.169643	1008
12	rs2238066	G	A	0.556548	1008
12	rs57009736	C	A	0.0218254	1008
12	rs10848648	A	G	0.171627	1008
12	rs2283301	A	G	0.369048	1008
12	rs11832788	C	T	0.00892857	1008
12	rs7311382	C	T	0.191468	1008
12	rs2239050	G	C	0.193452	1008
12	rs117714452	A	G	0.047619	1008
12	rs113982555	C	T	0.00892857	1008
12	rs11062195	C	T	0.173611	1008
12	rs7959096	C	T	0.169643	1008
12	rs6489363	C	A	0.195437	1008
12	rs6489364	G	A	0.173611	1008
12	rs11834718	C	T	0.00892857	1008
12	rs75140182	G	A	0.0426587	1008
12	rs7959938	C	A	0.193452	1008
12	rs2024077	G	A	0.563492	1008
12	rs7313708	A	G	0.18254	1008
12	rs11830691	G	A	0.00892857	1008
12	rs16929294	C	T	0.00892857	1008
12	rs2239051	A	G	0.0992063	1008
12	rs59604191	T	C	0.00892857	1008
12	rs4765923	T	A	0.00892857	1008
12	rs2283302	A	G	0.563492	1008
12	rs4765924	C	T	0.193452	1008
12	rs2239052	A	G	0.184524	1008
12	rs2238067	C	A	0.193452	1008
12	rs73605775	G	A	0.00892857	1008
12	rs74739853	A	G	0.0287698	1008
12	rs7965406	T	G	0.00892857	1008
12	rs2238068	C	G	0.117063	1008
12	rs2238069	C	T	0.371032	1008
12	rs2238070	G	T	0.371032	1008
12	rs2238071	A	G	0.371032	1008
12	rs2238072	C	T	0.372024	1008
12	rs2238073	G	T	0.170635	1008
12	rs2238074	T	C	0.185516	1008
12	rs118002522	C	T	0.0228175	1008
12	rs7959488	T	G	0.00892857	1008
12	rs7139329	T	A	0.0138889	1008
12	rs75559616	A	G	0.0585317	1008
12	rs73035417	G	A	0.0496032	1008
12	rs10848649	A	G	0.078373	1008
12	rs11062196	G	A	0.078373	1008
12	rs11062197	G	C	0.077381	1008
12	rs7132154	G	A	0.077381	1008
12	rs7133259	C	T	0.0625	1008
12	rs148930286	G	A	0.0396825	1008
12	rs11612864	G	A	0.0625	1008
12	rs74393498	G	A	0.0396825	1008
12	rs11833358	T	G	0.0257937	1008
12	rs7961089	G	C	0.0813492	1008
12	rs60656607	C	T	0.507937	1008
12	rs7980160	A	G	0.103175	1008
12	rs7316040	A	C	0.015873	1008
12	rs61294626	A	G	0.077381	1008
12	rs10848651	G	A	0.0218254	1008
12	rs6489366	T	C	0.0386905	1008
12	rs12310927	T	C	0.0327381	1008
12	rs12310858	A	T	0.0327381	1008
12	rs2238075	C	T	0.127976	1008
12	rs79149448	C	T	0.0337302	1008
12	rs740419	A	G	0.634921	1008
12	rs740418	T	C	0.573413	1008
12	rs7956704	A	G	0.128968	1008
12	rs55846742	G	C	0.0337302	1008
12	rs11062198	A	G	0.128968	1008
12	rs11062199	G	T	0.128968	1008
12	rs11062200	A	G	0.128968	1008
12	rs2238076	G	A	0.162698	1008
12	rs2238077	G	A	0.272817	1008
12	rs2239053	C	G	0.128968	1008
12	rs2239054	T	A	0.128968	1008
12	rs2239055	G	A	0.128968	1008
12	rs111779743	G	C	0.12996	1008
12	rs73607703	C	T	0.12996	1008
12	rs2239056	C	T	0.131944	1008
12	rs2239057	A	G	0.132937	1008
12	rs2239058	T	C	0.132937	1008
12	rs80004763	C	T	0.0337302	1008
12	rs4765925	G	A	0.0178571	1008
12	rs114859903	T	C	0.0347222	1008
12	rs58081520	C	A	0.0347222	1008
12	rs4765675	G	T	0.686508	1008
12	rs11062201	G	A	0.0505952	1008
12	rs12308934	A	G	0.151786	1008
12	rs2370513	A	G	0.686508	1008
12	rs73607710	G	A	0.19246	1008
12	rs79843979	G	A	0.031746	1008
12	rs10774039	A	G	0.234127	1008
12	rs10848652	C	T	0.0644841	1008
12	rs11062202	G	A	0.0496032	1008
12	rs2238078	T	G	0.269841	1008
12	rs1860006	A	G	0.395833	1008
12	rs2238079	T	C	0.272817	1008
12	rs11062203	A	G	0.272817	1008
12	rs2283303	G	A	0.272817	1008
12	rs2283304	A	G	0.272817	1008
12	rs12425203	C	T	0.348214	1008
12	rs11062204	T	C	0.399802	1008
12	rs6489367	G	C	0.666667	1008
12	rs6489368	G	C	0.665675	1008
12	rs6489369	A	T	0.268849	1008
12	rs6489370	C	T	0.268849	1008
12	rs117806059	C	T	0.0396825	1008
12	rs1860004	T	G	0.271825	1008
12	rs3891781	C	T	0.270833	1008
12	rs3891780	A	C	0.270833	1008
12	rs10774040	G	A	0.270833	1008
12	rs76120911	T	C	0.0208333	1008
12	rs78846371	G	A	0.0486111	1008
12	rs11062206	G	A	0.267857	1008
12	rs7296567	G	C	0.672619	1008
12	rs880342	C	T	0.296627	1008
12	rs886899	C	A	0.664683	1008
12	rs886898	T	C	0.707341	1008
12	rs1108385	C	A	0.265873	1008
12	rs10466899	C	T	0.0376984	1008
12	rs2283305	A	G	0.0486111	1008
12	rs2238081	G	A	0.270833	1008
12	rs2238082	G	A	0.047619	1008
12	rs2238083	T	C	0.271825	1008
12	rs4765676	G	A	0.31746	1008
12	rs2283306	C	T	0.267857	1008
12	rs2239059	T	C	0.28373	1008
12	rs2239060	C	T	0.282738	1008
12	rs74905168	T	G	0.0367063	1008
12	rs7961557	G	A	0.315476	1008
12	rs11062209	G	A	0.281746	1008
12	rs4370987	A	G	0.430556	1008
12	rs10848654	G	A	0.270833	1008
12	rs12581153	G	C	0.046627	1008
12	rs74389391	A	G	0.047619	1008
12	rs4765677	C	T	0.046627	1008
12	rs753076	A	G	0.598214	1008
12	rs753077	T	C	0.165675	1008
12	rs11062210	A	G	0.289683	1008
12	rs753078	T	A	0.306548	1008
12	rs10160993	C	G	0.333333	1008
12	rs2887780	C	T	0.590278	1008
12	rs740417	A	C	0.330357	1008
12	rs740416	G	A	0.330357	1008
12	rs7968680	C	T	0.617063	1008
12	rs7967959	G	A	0.0376984	1008
12	rs10491964	G	A	0.264881	1008
12	rs61539622	G	A	0.0654762	1008
12	rs7296821	T	C	0.327381	1008
12	rs4441076	C	T	0.325397	1008
12	rs2239061	T	C	0.659722	1008
12	rs2239062	T	G	0.325397	1008
12	rs55902113	C	T	0.0654762	1008
12	rs56151937	T	G	0.0664683	1008
12	rs77351772	G	A	0.046627	1008
12	rs7980523	G	T	0.0654762	1008
12	rs2238084	A	G	0.662698	1008
12	rs7973812	T	C	0.0644841	1008
12	rs1122784	A	T	0.0644841	1008
12	rs59241311	G	A	0.0644841	1008
12	rs75390555	A	G	0.047619	1008
12	rs79744129	C	T	0.0634921	1008
12	rs61907805	C	T	0.0634921	1008
12	rs61907806	A	G	0.0634921	1008
12	rs61907807	G	A	0.0634921	1008
12	rs7301013	A	G	0.0634921	1008
12	rs57722549	A	C	0.0634921	1008
12	rs11837034	T	G	0.0634921	1008
12	rs11836545	A	G	0.0634921	1008
12	rs11837126	T	G	0.0634921	1008
12	rs79955641	T	C	0.0496032	1008
12	rs79978243	A	G	0.0406746	1008
12	rs61907810	C	T	0.0634921	1008
12	rs2370515	G	A	0.0634921	1008
12	rs733782	T	A	0.0634921	1008
12	rs2239063	A	C	0.262897	1008
12	rs11829249	A	G	0.0634921	1008
12	rs117507095	G	A	0.0456349	1008
12	rs4562883	C	T	0.0634921	1008
12	rs7294604	T	C	0.0634921	1008
12	rs7136865	A	G	0.0634921	1008
12	rs758117	C	T	0.260913	1008
12	rs10774041	A	G	0.662698	1008
12	rs11837370	C	T	0.0634921	1008
12	rs34729625	A	G	0.0634921	1008
12	rs77663948	A	G	0.0178571	1008
12	rs12823424	A	G	0.260913	1008
12	rs714278	C	T	0.0634921	1008
12	rs719024	C	G	0.654762	1008
12	rs714277	C	T	0.260913	1008
12	rs61291672	A	G	0.0644841	1008
12	rs11831085	A	G	0.0634921	1008
12	rs11831557	T	G	0.0634921	1008
12	rs2159059	C	G	0.0634921	1008
12	rs59679560	A	G	0.0634921	1008
12	rs59656744	C	T	0.12004	1008
12	rs35407591	G	A	0.293651	1008
12	rs4765929	T	C	0.294643	1008
12	rs12422833	T	A	0.293651	1008
12	rs10774042	T	C	0.294643	1008
12	rs11062217	G	A	0.293651	1008
12	rs11062218	C	T	0.293651	1008
12	rs11611146	G	A	0.219246	1008
12	rs76374143	A	G	0.0376984	1008
12	rs140430898	A	G	0.0327381	1008
12	rs116846988	C	T	0.0853175	1008
12	rs58017093	C	A	0.293651	1008
12	rs35167730	T	C	0.294643	1008
12	rs2887781	T	G	0.293651	1008
12	rs55935819	G	A	0.28869	1008
12	rs56144200	C	T	0.293651	1008
12	rs78185506	C	T	0.100198	1008
12	rs17223841	A	G	0.293651	1008
12	rs35124400	C	T	0.293651	1008
12	rs7311607	A	G	0.294643	1008
12	rs144317663	C	T	0.014881	1008
12	rs758116	G	A	0.707341	1008
12	rs7312105	A	G	0.292659	1008
12	rs7312107	A	G	0.291667	1008
12	rs34533190	C	G	0.292659	1008
12	rs16929368	T	A	0.291667	1008
12	rs117540283	G	A	0.0267857	1008
12	rs369263554	C	T	0.0396825	1008
12	rs11062222	A	G	0.0416667	1008
12	rs34992881	C	G	0.116071	1008
12	rs34621387	A	G	0.260913	1008
12	rs1009281	A	G	0.263889	1008
12	rs2239064	T	C	0.259921	1008
12	rs2283307	T	C	0.230159	1008
12	rs147922246	G	C	0.0218254	1008
12	rs2239065	A	G	0.230159	1008
12	rs994901	A	G	0.605159	1008
12	rs994900	T	C	0.803571	1008
12	rs994899	G	C	0.803571	1008
12	rs2239066	A	G	0.804563	1008
12	rs2239068	C	T	0.802579	1008
12	rs146251352	C	T	0.0367063	1008
12	rs2239071	C	G	0.589286	1008
12	rs2239072	A	T	0.215278	1008
12	rs11062225	T	C	0.805556	1008
12	rs4765678	T	C	0.805556	1008
12	rs2887782	C	T	0.222222	1008
12	rs4575333	T	A	0.222222	1008
12	rs10735008	T	A	0.806548	1008
12	rs142460009	C	T	0.0277778	1008
12	rs2239073	T	C	0.585317	1008
12	rs2239074	C	T	0.222222	1008
12	rs2239075	A	G	0.809524	1008
12	rs2283308	G	T	0.833333	1008
12	rs57906526	A	G	0.131944	1008
12	rs11613063	C	T	0.0744048	1008
12	rs73042126	G	A	0.0853175	1008
12	rs1548649	C	G	0.554563	1008
12	rs1860097	T	C	0.87004	1008
12	rs16929401	T	C	0.117063	1008
12	rs77768770	G	A	0.0277778	1008
12	rs10774043	G	A	0.507937	1008
12	rs2239076	C	G	0.617063	1008
12	rs4765930	G	T	0.805556	1008
12	rs147447290	C	T	0.0218254	1008
12	rs11062228	G	A	0.666667	1008
12	rs11062229	G	C	0.526786	1008
12	rs111915616	G	T	0.0178571	1008
12	rs2239077	G	A	0.724206	1008
12	rs7960297	T	C	0.951389	1008
12	rs149071036	G	A	0.0178571	1008
12	rs17801211	A	G	0.74504	1008
12	rs16927947	C	A	0.843254	1008
12	rs74059849	T	G	0.10119	1008
12	rs2239078	G	A	0.0972222	1008
12	rs7313403	G	A	0.0287698	1008
12	rs1860102	G	A	0.0962302	1008
12	rs4765679	G	C	0.160714	1008
12	rs56287959	A	C	0.0654762	1008
12	rs10774044	G	A	0.0892857	1008
12	rs2239079	G	A	0.749008	1008
12	rs12578811	G	A	0.0892857	1008
12	rs11062230	C	G	0.159722	1008
12	rs10491965	C	T	0.0882937	1008
12	rs10774045	C	T	0.0912698	1008
12	rs2283309	C	A	0.738095	1008
12	rs10774046	C	T	0.0892857	1008
12	rs10774047	C	G	0.0892857	1008
12	rs10848655	C	G	0.0654762	1008
12	rs1860091	G	T	0.15377	1008
12	rs10848656	G	A	0.0882937	1008
12	rs1860092	C	T	0.0882937	1008
12	rs4765932	T	C	0.0664683	1008
12	rs1076341	C	G	0.0654762	1008
12	rs1076342	T	C	0.0654762	1008
12	rs1076343	A	G	0.0654762	1008
12	rs1076344	A	G	0.0644841	1008
12	rs1076345	C	T	0.0644841	1008
12	rs2239080	G	A	0.749008	1008
12	rs11833023	G	A	0.0644841	1008
12	rs12313442	C	T	0.169643	1008
12	rs11062232	C	T	0.105159	1008
12	rs4765680	G	A	0.0634921	1008
12	rs4765681	T	C	0.810516	1008
12	rs7303824	C	T	0.107143	1008
12	rs1544514	G	A	0.0654762	1008
12	rs1544515	G	A	0.174603	1008
12	rs1544516	T	C	0.174603	1008
12	rs4765933	G	A	0.174603	1008
12	rs4765682	T	C	0.180556	1008
12	rs11062234	A	G	0.110119	1008
12	rs4765684	G	A	0.722222	1008
12	rs4765934	G	A	0.723214	1008
12	rs4765685	G	A	0.740079	1008
12	rs4765686	G	A	0.738095	1008
12	rs4765687	A	G	0.737103	1008
12	rs2239081	G	C	0.107143	1008
12	rs74062378	C	A	0.107143	1008
12	rs10848658	T	C	0.741071	1008
12	rs10744563	A	G	0.741071	1008
12	rs2239082	A	G	0.741071	1008
12	rs7316661	G	A	0.746032	1008
12	rs7135609	C	T	0.75	1008
12	rs4765688	G	A	0.699405	1008
12	rs61909374	A	G	0.0119048	1008
12	rs10774048	T	C	0.929563	1008
12	rs4765935	A	C	0.889881	1008
12	rs7314292	T	C	0.118056	1008
12	rs4765936	A	G	0.72123	1008
12	rs6489371	C	T	0.921627	1008
12	rs55674974	C	T	0.758929	1008
12	rs10774049	T	C	0.883929	1008
12	rs758229	G	C	0.882937	1008
12	rs35917745	C	T	0.00396825	1008
12	rs758230	G	A	0.878968	1008
12	rs758231	G	T	0.00793651	1008
12	rs118011132	C	T	0.0238095	1008
12	rs2283310	C	T	0.180556	1008
12	rs73042168	T	C	0.00892857	1008
12	rs4765937	T	C	0.714286	1008
12	rs2098027	T	C	0.714286	1008
12	rs758232	T	C	0.872024	1008
12	rs7965296	T	C	0.881944	1008
12	rs73042171	G	A	0.00694444	1008
12	rs2239083	G	A	0.882937	1008
12	rs16929444	G	A	0.123016	1008
12	rs73042174	A	G	0.00595238	1008
12	rs61909376	C	G	0.0456349	1008
12	rs16929447	C	T	0.169643	1008
12	rs4765938	G	A	0.874008	1008
12	rs12582478	A	T	0.030754	1008
12	rs2238085	G	T	0.114087	1008
12	rs10848659	G	A	0.706349	1008
12	rs2239084	A	G	0.895833	1008
12	rs57301462	G	A	0.031746	1008
12	rs12316582	T	A	0.00297619	1008
12	rs61909380	C	T	0.047619	1008
12	rs7971379	T	C	0.885913	1008
12	rs10848660	A	G	0.143849	1008
12	rs11836925	A	G	0.128968	1008
12	rs61909382	A	G	0.0496032	1008
12	rs10848661	C	T	0.880952	1008
12	rs10848662	T	C	0.883929	1008
12	rs147398171	C	T	0.0267857	1008
12	rs2370517	T	C	0.950397	1008
12	rs758233	A	C	0.183532	1008
12	rs758234	G	C	0.884921	1008
12	rs4765939	G	C	0.704365	1008
12	rs7968723	G	A	0.883929	1008
12	rs61909383	G	A	0.0128968	1008
12	rs2283311	C	T	0.883929	1008
12	rs11062240	A	G	0.172619	1008
12	rs2283312	G	T	0.703373	1008
12	rs2283313	A	G	0.885913	1008
12	rs2239085	T	C	0.882937	1008
12	rs10848663	C	T	0.881944	1008
12	rs2283314	G	A	0.881944	1008
12	rs2239086	G	A	0.867063	1008
12	rs11062241	C	T	0.0406746	1008
12	rs2239087	T	C	0.874008	1008
12	rs1860093	T	A	0.87996	1008
12	rs1860094	T	C	0.87996	1008
12	rs188025332	T	A	0.0347222	1008
12	rs2283315	T	C	0.880952	1008
12	rs2283316	T	C	0.880952	1008
12	rs76506963	G	A	0.0496032	1008
12	rs2239088	C	T	0.880952	1008
12	rs2239089	G	A	0.734127	1008
12	rs4765941	T	C	0.881944	1008
12	rs4765942	A	G	0.881944	1008
12	rs4765944	A	C	0.880952	1008
12	rs4765945	C	T	0.880952	1008
12	rs4765946	A	G	0.880952	1008
12	rs10848664	C	A	0.875992	1008
12	rs1860095	C	T	0.880952	1008
12	rs4765947	C	G	0.739087	1008
12	rs4765948	C	T	0.880952	1008
12	rs4765689	A	G	0.880952	1008
12	rs61477807	C	T	0.135913	1008
12	rs7135220	G	A	0.880952	1008
12	rs887000	C	G	0.880952	1008
12	rs887001	A	C	0.739087	1008
12	rs58843321	T	C	0.0644841	1008
12	rs17801265	G	A	0.0188492	1008
12	rs2239090	T	C	0.107143	1008
12	rs4765949	C	T	0.207341	1008
12	rs61532099	C	T	0.219246	1008
12	rs16929462	T	C	0.0535714	1008
12	rs7136808	A	G	0.220238	1008
12	rs7305879	G	A	0.316468	1008
12	rs7306916	C	G	0.318452	1008
12	rs2239091	C	T	0.494048	1008
12	rs16929470	C	T	0.152778	1008
12	rs16929471	G	A	0.0248016	1008
12	rs1541452	G	A	0.272817	1008
12	rs61258923	C	T	0.0248016	1008
12	rs2239092	A	T	0.0248016	1008
12	rs2108705	A	G	0.0248016	1008
12	rs1015287	G	A	0.251984	1008
12	rs12319670	A	G	0.0257937	1008
12	rs12310992	A	G	0.0257937	1008
12	rs16929482	G	T	0.318452	1008
12	rs16929486	A	G	0.318452	1008
12	rs73046236	C	A	0.150794	1008
12	rs1004207	G	A	0.137897	1008
12	rs740502	G	A	0.382937	1008
12	rs79346899	C	T	0.0853175	1008
12	rs10848665	T	C	0.107143	1008
12	rs10848666	G	A	0.159722	1008
12	rs7953393	G	C	0.0793651	1008
12	rs2239093	G	A	0.0724206	1008
12	rs72653433	G	A	0.137897	1008
12	rs72653434	C	G	0.142857	1008
12	rs72653435	G	A	0.146825	1008
12	rs60106275	A	C	0.412698	1008
12	rs2239094	A	G	0.482143	1008
12	rs2283318	G	A	0.479167	1008
12	rs2239095	C	T	0.0267857	1008
12	rs7976352	A	C	0.0267857	1008
12	rs4765950	G	A	0.00297619	1008
12	rs117327754	A	T	0.0119048	1008
12	rs2238086	G	C	0.0267857	1008
12	rs77858125	G	A	0.250992	1008
12	rs188552974	A	G	0.0168651	1008
12	rs11608740	A	G	0.222222	1008
12	rs72653436	G	A	0.139881	1008
12	rs1008832	A	G	0.517857	1008
12	rs2238087	C	T	0.136905	1008
12	rs11615711	C	G	0.00297619	1008
12	rs7977039	G	A	0.00297619	1008
12	rs1860098	G	A	0.00297619	1008
12	rs67382090	C	A	0.147817	1008
12	rs11062247	A	G	0.151786	1008
12	rs11062248	A	T	0.151786	1008
12	rs55824460	G	A	0.0287698	1008
12	rs7299060	G	A	0.00396825	1008
12	rs7136999	T	G	0.472222	1008
12	rs73046254	G	A	0.0267857	1008
12	rs2283319	T	G	0.0664683	1008
12	rs2283320	G	A	0.0664683	1008
12	rs2239097	T	C	0.50496	1008
12	rs11062250	G	A	0.144841	1008
12	rs58753065	G	A	0.00396825	1008
12	rs55703629	C	T	0.00396825	1008
12	rs60906495	T	A	0.218254	1008
12	rs56343862	A	C	0.0664683	1008
12	rs11609685	A	G	0.00297619	1008
12	rs66986059	C	T	0.170635	1008
12	rs55851225	T	G	0.0654762	1008
12	rs10848668	T	C	0.219246	1008
12	rs2239098	G	A	0.133929	1008
12	rs2239099	G	A	0.521825	1008
12	rs2239100	T	C	0.550595	1008
12	rs2239101	T	C	0.0863095	1008
12	rs79195534	G	A	0.0545635	1008
12	rs7306685	A	G	0.0545635	1008
12	rs2239102	C	T	0.259921	1008
12	rs2283321	A	G	0.261905	1008
12	rs2239103	T	C	0.262897	1008
12	rs2239104	T	G	0.262897	1008
12	rs2239105	C	G	0.263889	1008
12	rs73046268	G	T	0.030754	1008
12	rs2239106	A	T	0.237103	1008
12	rs80208136	C	T	0.0267857	1008
12	rs11609100	C	T	0.030754	1008
12	rs2239107	A	G	0.237103	1008
12	rs2239108	A	G	0.238095	1008
12	rs2239109	T	G	0.239087	1008
12	rs2239110	G	A	0.233135	1008
12	rs11062252	G	A	0.0882937	1008
12	rs4765951	T	C	0.998016	1008
12	rs75392488	A	G	0.0416667	1008
12	rs11062253	T	C	0.237103	1008
12	rs2283322	A	G	0.236111	1008
12	rs2239111	T	C	0.318452	1008
12	rs78947940	G	A	0.0238095	1008
12	rs12231350	A	G	0.236111	1008
12	rs78061975	C	T	0.0396825	1008
12	rs2238088	T	C	0.10119	1008
12	rs10848670	G	C	0.258929	1008
12	rs73252713	C	G	0.0406746	1008
12	rs1990240	G	A	0.257937	1008
12	rs72653437	T	G	0.0605159	1008
12	rs75550215	C	T	0.0406746	1008
12	rs77106855	A	G	0.0426587	1008
12	rs2283323	C	T	0.256944	1008
12	rs139079052	C	T	0.0267857	1008
12	rs12227580	G	A	0.0406746	1008
12	rs2239112	C	G	0.0416667	1008
12	rs1990239	C	T	0.256944	1008
12	rs75120762	C	T	0.0406746	1008
12	rs11615270	C	G	0.0396825	1008
12	rs7963955	A	G	0.261905	1008
12	rs2239113	A	G	0.257937	1008
12	rs2239114	C	T	0.257937	1008
12	rs11062257	C	T	0.0406746	1008
12	rs2283324	C	T	0.137897	1008
12	rs11062258	A	G	0.0396825	1008
12	rs11062260	G	A	0.0694444	1008
12	rs2108704	C	T	0.0426587	1008
12	rs2239115	G	A	0.0357143	1008
12	rs2239116	G	T	0.255952	1008
12	rs4765952	C	T	0.253968	1008
12	rs11062261	C	A	0.137897	1008
12	rs4765953	T	C	0.0396825	1008
12	rs4765954	G	C	0.122024	1008
12	rs4765693	G	A	0.258929	1008
12	rs11062262	T	A	0.18254	1008
12	rs11062263	G	A	0.18254	1008
12	rs12320775	G	A	0.18254	1008
12	rs10848672	T	C	0.323413	1008
12	rs11062266	A	G	0.180556	1008
12	rs73236436	G	A	0.181548	1008
12	rs12833174	G	T	0.742063	1008
12	rs7134785	G	A	0.137897	1008
12	rs4394887	A	G	0.923611	1008
12	rs4275682	C	T	0.924603	1008
12	rs12318263	A	G	0.181548	1008
12	rs11062267	G	A	0.742063	1008
12	rs7314373	T	C	0.181548	1008
12	rs7314375	T	C	0.181548	1008
12	rs2239117	G	A	0.742063	1008
12	rs10848673	C	T	0.723214	1008
12	rs11062268	C	G	0.181548	1008
12	rs56840597	G	T	0.0605159	1008
12	rs9738570	G	A	0.0436508	1008
12	rs73046302	G	A	0.0436508	1008
12	rs11062269	G	A	0.181548	1008
12	rs10848674	T	G	0.742063	1008
12	rs7298483	C	G	0.181548	1008
12	rs11062271	G	A	0.743056	1008
12	rs12298268	T	C	0.181548	1008
12	rs12298278	T	C	0.181548	1008
12	rs12302903	G	C	0.181548	1008
12	rs11062272	G	T	0.220238	1008
12	rs117426474	C	T	0.0396825	1008
12	rs12304811	G	A	0.219246	1008
12	rs10848675	T	C	0.962302	1008
12	rs77367745	C	T	0.0376984	1008
12	rs79331677	C	T	0.0436508	1008
12	rs1034934	C	G	0.962302	1008
12	rs2239118	C	T	0.219246	1008
12	rs1034936	C	T	0.742063	1008
12	rs7304997	A	G	0.0376984	1008
12	rs2238089	G	C	0.135913	1008
12	rs10744564	A	T	0.825397	1008
12	rs2370595	T	C	0.826389	1008
12	rs75456223	G	C	0.0426587	1008
12	rs4765955	A	G	0.826389	1008
12	rs4765956	A	G	0.825397	1008
12	rs4765957	G	A	0.826389	1008
12	rs7298036	C	T	0.0376984	1008
12	rs77287851	G	T	0.134921	1008
12	rs733993	G	A	0.0376984	1008
12	rs117459005	C	T	0.0972222	1008
12	rs887333	C	A	0.864087	1008
12	rs2370596	A	G	0.748016	1008
12	rs4765959	T	A	0.077381	1008
12	rs2370597	G	A	0.825397	1008
12	rs2370598	C	T	0.825397	1008
12	rs2370599	G	A	0.825397	1008
12	rs2370600	G	A	0.826389	1008
12	rs151146787	T	A	0.0257937	1008
12	rs7307271	T	C	0.135913	1008
12	rs720722	A	G	0.747024	1008
12	rs720721	A	G	0.747024	1008
12	rs4765960	G	A	0.748016	1008
12	rs929490	T	C	0.825397	1008
12	rs4765961	T	C	0.077381	1008
12	rs1006564	A	G	0.825397	1008
12	rs4503598	C	G	0.864087	1008
12	rs4765962	G	C	0.825397	1008
12	rs929492	C	T	0.0793651	1008
12	rs10848676	A	G	0.0793651	1008
12	rs11062277	T	C	0.078373	1008
12	rs10732594	T	C	0.826389	1008
12	rs74460986	A	T	0.0386905	1008
12	rs11062278	G	A	0.0803571	1008
12	rs11062279	A	G	0.0793651	1008
12	rs73035639	C	T	0.0386905	1008
12	rs12321187	G	A	0.0793651	1008
12	rs76584852	C	T	0.030754	1008
12	rs10744565	A	G	0.827381	1008
12	rs75184661	C	T	0.0496032	1008
12	rs2283325	G	A	0.133929	1008
12	rs2370602	C	T	0.99504	1008
12	rs79468509	A	C	0.12996	1008
12	rs77523650	C	T	0.0515873	1008
12	rs143248073	C	T	0.0406746	1008
12	rs58752720	A	C	0.130952	1008
12	rs75384169	G	A	0.0515873	1008
12	rs78488802	T	C	0.0515873	1008
12	rs2238090	A	G	0.744048	1008
12	rs75302420	A	G	0.0357143	1008
12	rs10744566	G	A	0.99504	1008
12	rs79622047	C	T	0.0694444	1008
12	rs4765700	C	A	0.943452	1008
12	rs74968248	C	T	0.0515873	1008
12	rs76898329	T	C	0.0515873	1008
12	rs78876954	G	C	0.0535714	1008
12	rs138502882	C	T	0.047619	1008
12	rs1034937	A	G	0.99504	1008
12	rs74792936	C	T	0.0644841	1008
12	rs7299658	T	C	0.948413	1008
12	rs7310458	G	A	0.727183	1008
12	rs7311355	C	T	0.710317	1008
12	rs77955861	G	A	0.0684524	1008
12	rs11832738	G	A	0.725198	1008
12	rs2071641	C	G	0.72619	1008
12	rs76673798	C	T	0.0486111	1008
12	rs75386905	A	G	0.0714286	1008
12	rs3751254	T	G	0.744048	1008
12	rs215976	C	T	0.296627	1008
12	rs117839316	G	A	0.014881	1008
12	rs74437603	G	A	0.00496032	1008
12	rs215977	A	T	0.306548	1008
12	rs11062282	C	T	0.00297619	1008
12	rs2283326	G	A	0.516865	1008
12	rs10848677	G	A	0.635913	1008
12	rs79204708	T	G	0.157738	1008
12	rs76092333	T	A	0.0327381	1008
12	rs215981	A	G	0.296627	1008
12	rs3829329	C	G	0.206349	1008
12	rs215984	C	T	0.296627	1008
12	rs7311147	G	A	0.405754	1008
12	rs151156434	C	T	0.0238095	1008
12	rs215986	C	T	0.357143	1008
12	rs68075360	A	C	0.206349	1008
12	rs215987	T	C	0.357143	1008
12	rs80198737	A	G	0.0436508	1008
12	rs76195134	T	C	0.0406746	1008
12	rs215988	A	G	0.294643	1008
12	rs215989	G	A	0.279762	1008
12	rs215990	G	A	0.275794	1008
12	rs215991	G	T	0.277778	1008
12	rs758560	A	G	0.00496032	1008
12	rs215992	T	C	0.332341	1008
12	rs123263	C	T	0.33631	1008
12	rs215993	C	T	0.33631	1008
12	rs215994	T	C	0.339286	1008
12	rs215995	G	T	0.279762	1008
12	rs2239119	C	A	0.155754	1008
12	rs2239120	C	T	0.660714	1008
12	rs215996	G	C	0.349206	1008
12	rs55641425	C	T	0.00496032	1008
12	rs806142	A	G	0.35119	1008
12	rs216006	T	C	0.35119	1008
12	rs216007	T	C	0.35119	1008
12	rs216008	C	T	0.35119	1008
12	rs2238091	G	A	0.104167	1008
12	rs216009	T	C	0.381944	1008
12	rs7138132	C	G	0.973214	1008
12	rs2238092	G	A	0.652778	1008
12	rs887334	T	G	0.713294	1008
12	rs758561	G	A	0.690476	1008
12	rs758562	C	A	0.671627	1008
12	rs216012	G	C	0.969246	1008
12	rs2532614	T	A	0.969246	1008
12	rs2532615	T	A	0.969246	1008
12	rs11062284	G	C	0.68254	1008
12	rs116089252	A	G	0.031746	1008
12	rs115723788	T	A	0.0386905	1008
12	rs10774050	C	T	0.702381	1008
12	rs2239121	C	T	0.701389	1008
12	rs57888716	C	G	0.0386905	1008
12	rs216013	A	G	0.295635	1008
12	rs2239122	C	T	0.704365	1008
12	rs2239123	T	C	0.705357	1008
12	rs2283329	A	G	0.108135	1008
12	rs34935905	A	G	0.0109127	1008
12	rs116790827	T	G	0.0376984	1008
12	rs74053892	G	C	0.0396825	1008
12	rs1076390	C	A	0.237103	1008
12	rs7968633	A	G	0.972222	1008
12	rs12813888	A	C	0.304563	1008
12	rs740731	T	C	0.763889	1008
12	rs98545	C	T	0.234127	1008
12	rs77345767	C	T	0.164683	1008
12	rs78463148	C	T	0.164683	1008
12	rs11062288	C	T	0.697421	1008
12	rs77780135	C	T	0.00297619	1008
12	rs4765966	A	G	0.946429	1008
12	rs61216358	G	A	0.217262	1008
12	rs78114799	A	G	0.0327381	1008
12	rs35240807	G	A	0.077381	1008
12	rs216025	T	C	0.704365	1008
12	rs216026	T	G	0.782738	1008
12	rs2238094	G	A	0.078373	1008
12	rs2238095	A	G	0.702381	1008
12	rs2238096	C	A	0.856151	1008
12	rs2239124	C	T	0.218254	1008
12	rs77524167	A	G	0.0406746	1008
12	rs2239125	A	G	0.143849	1008
12	rs11613210	C	A	0.218254	1008
12	rs61473768	C	T	0.212302	1008
12	rs1420725	G	C	0.643849	1008
12	rs12227672	G	A	0.140873	1008
12	rs1362643	A	G	0.142857	1008
12	rs10848678	T	G	0.786706	1008
12	rs10848679	T	C	0.787698	1008
12	rs2239126	G	A	0.078373	1008
12	rs12422549	T	C	0.786706	1008
12	rs2238097	T	G	0.142857	1008
12	rs2238098	T	C	0.142857	1008
12	rs117339786	G	A	0.0208333	1008
12	rs2238099	C	T	0.078373	1008
12	rs1003306	A	T	0.715278	1008
12	rs216029	T	C	0.217262	1008
12	rs104629	A	G	0.928571	1008
12	rs216031	T	C	0.215278	1008
12	rs216032	C	A	0.215278	1008
12	rs141240869	G	A	0.0406746	1008
12	rs216033	G	A	0.214286	1008
12	rs216034	T	A	0.21627	1008
12	rs216035	T	G	0.219246	1008
12	rs216036	A	C	0.218254	1008
12	rs2239127	T	C	0.676587	1008
12	rs2239128	T	C	0.676587	1008
12	rs2239129	C	T	0.674603	1008
12	rs216039	T	C	0.218254	1008
12	rs216040	A	T	0.218254	1008
12	rs216041	A	G	0.215278	1008
12	rs740727	C	T	0.647817	1008
12	rs740728	T	C	0.134921	1008
12	rs16929809	C	T	0.647817	1008
12	rs12826579	T	C	0.78373	1008
12	rs887332	G	A	0.780754	1008
12	rs216044	G	A	0.285714	1008
12	rs216045	G	A	0.712302	1008
12	rs1990322	G	A	0.717262	1008
12	rs758559	C	T	0.677579	1008
12	rs11062295	G	A	0.670635	1008
12	rs12305678	A	G	0.0793651	1008
12	rs3794292	A	G	0.0793651	1008
12	rs10848680	G	A	0.605159	1008
12	rs216047	C	T	0.390873	1008
12	rs11062296	A	G	0.141865	1008
12	rs216048	A	C	0.251984	1008
12	rs216049	C	T	0.251984	1008
12	rs216050	G	C	0.394841	1008
12	rs216051	C	A	0.25	1008
12	rs216052	A	G	0.250992	1008
12	rs12228141	A	G	0.141865	1008
12	rs1894979	G	A	0.605159	1008
12	rs1894980	G	C	0.607143	1008
12	rs35862237	G	A	0.140873	1008
12	rs6489374	T	C	0.250992	1008
12	rs7136840	C	T	0.605159	1008
12	rs10848681	A	T	0.250992	1008
12	rs3794291	C	T	0.606151	1008
12	rs3794290	A	G	0.750992	1008
12	rs10161232	T	C	0.543651	1008
12	rs10161181	A	C	0.608135	1008
12	rs4765701	T	C	0.75	1008
12	rs10161275	T	C	0.607143	1008
12	rs10774051	C	T	0.611111	1008
12	rs11062298	A	C	0.607143	1008
12	rs11062299	T	C	0.607143	1008
12	rs10848682	C	G	0.607143	1008
12	rs12312322	A	G	0.752976	1008
12	rs10774052	C	T	0.607143	1008
12	rs78065541	G	A	0.0436508	1008
12	rs1966439	A	G	0.668651	1008
12	rs1966440	T	C	0.606151	1008
12	rs7315556	G	A	0.606151	1008
12	rs4765702	T	G	0.142857	1008
12	rs45555233	A	G	0.00396825	1008
12	rs2302727	C	A	0.0803571	1008
12	rs2302728	C	A	0.669643	1008
12	rs1468875	G	A	0.746032	1008
12	rs7295250	T	C	0.517857	1008
12	rs11062301	G	A	0.131944	1008
12	rs7306298	G	A	0.607143	1008
12	rs7295775	T	C	0.130952	1008
12	rs6489375	A	G	0.609127	1008
12	rs12369334	C	A	0.00297619	1008
12	rs11062303	A	G	0.12996	1008
12	rs10744567	A	G	0.608135	1008
12	rs7138079	G	A	0.608135	1008
12	rs10505724	C	T	0.737103	1008
12	rs11062307	C	T	0.127976	1008
12	rs4765967	T	C	0.12996	1008
12	rs7136355	T	C	0.609127	1008
12	rs11062308	G	A	0.127976	1008
12	rs2302729	T	C	0.608135	1008
12	rs10431348	A	G	0.738095	1008
12	rs2058819	T	C	0.127976	1008
12	rs7974589	G	A	0.607143	1008
12	rs11062310	T	C	0.12996	1008
12	rs2270371	G	A	0.127976	1008
12	rs12818148	C	G	0.128968	1008
12	rs2302730	G	C	0.12996	1008
12	rs2302731	C	T	0.127976	1008
12	rs12829506	G	T	0.127976	1008
12	rs4765968	T	C	0.12996	1008
12	rs1051375	G	A	0.606151	1008
12	rs3794288	A	G	0.161706	1008
12	rs3794287	G	A	0.0327381	1008
12	rs12299577	A	G	0.161706	1008
12	rs12319450	C	G	0.161706	1008
12	rs12319695	C	T	0.0337302	1008
12	rs3829328	A	C	0.161706	1008
12	rs113418864	C	T	0.0337302	1008
12	rs141610360	C	T	0.0357143	1008
12	rs10848683	C	T	0.574405	1008
12	rs10774053	A	G	0.608135	1008
12	rs112910593	A	G	0.0337302	1008
12	rs35478876	A	G	0.127976	1008
12	rs11062314	G	A	0.161706	1008
12	rs4765970	A	G	0.161706	1008
12	rs4765971	G	C	0.162698	1008
12	rs4765972	A	C	0.127976	1008
12	rs4765973	A	G	0.0605159	1008
12	rs10848684	G	A	0.574405	1008
12	rs4765974	G	A	0.127976	1008
12	rs113171262	A	C	0.0337302	1008
12	rs140704334	T	G	0.0327381	1008
12	rs10848685	G	A	0.161706	1008
12	rs10848686	A	G	0.161706	1008
12	rs10848687	C	T	0.161706	1008
12	rs2370610	A	G	0.0446429	1008
12	rs11062315	T	G	0.289683	1008
12	rs2270373	C	T	0.83631	1008
12	rs2270372	G	A	0.156746	1008
12	rs12308916	G	C	0.155754	1008
12	rs3794285	A	G	0.155754	1008
12	rs3794284	C	T	0.162698	1008
12	rs876503	C	T	0.263889	1008
12	rs58010731	C	T	0.837302	1008
12	rs11062317	G	A	0.837302	1008
12	rs11062318	G	A	0.162698	1008
12	rs149480144	C	T	0.0198413	1008
12	rs1861673	G	A	0.837302	1008
12	rs55830098	C	T	0.267857	1008
12	rs11062319	C	T	0.982143	1008
12	rs150102516	C	G	0.0208333	1008
12	rs146988619	C	T	0.0188492	1008
12	rs7316246	G	A	0.0962302	1008
12	rs12809807	C	A	0.0892857	1008
12	rs10466907	T	G	0.0962302	1008
12	rs4765975	T	A	0.90377	1008
12	rs7957163	C	A	0.0962302	1008
12	rs146965892	A	C	0.0327381	1008
12	rs6489377	G	A	0.0892857	1008
12	rs11062320	C	T	0.25	1008
12	rs4765703	C	T	0.0962302	1008
12	rs2370611	G	A	0.90377	1008
12	rs4765705	C	T	0.0962302	1008
12	rs143139599	C	T	0.103175	1008
12	rs7307856	T	C	0.65377	1008
12	rs7133208	G	A	0.90377	1008
12	rs4765980	G	A	0.90377	1008
12	rs12319191	A	T	0.0962302	1008
12	rs7296798	C	T	0.90377	1008
12	rs11062324	G	C	0.0962302	1008
12	rs10848692	T	C	0.0962302	1008
12	rs79745652	A	G	0.0228175	1008
12	rs7297891	T	C	0.902778	1008
12	rs117510564	G	A	0.0972222	1008
12	rs12304943	T	C	0.12996	1008
12	rs12303503	A	G	0.12996	1008
12	rs1861672	C	A	0.12996	1008
12	rs12305266	A	G	0.12996	1008
12	rs11062326	T	C	0.130952	1008
12	rs7295730	G	C	0.869048	1008
12	rs1115503	A	G	0.87004	1008
12	rs12320828	C	T	0.094246	1008
12	rs12302408	T	G	0.0892857	1008
12	rs11062327	A	G	0.127976	1008
12	rs2098427	C	T	0.872024	1008
12	rs2098425	G	A	0.127976	1008
12	rs34372482	C	T	0.127976	1008
12	rs12229387	A	G	0.622024	1008
12	rs12316516	G	C	0.127976	1008
12	rs12811549	C	T	0.0337302	1008
12	rs12310349	A	G	0.127976	1008
12	rs13328976	G	A	0.249008	1008
12	rs67084831	G	A	0.127976	1008
12	rs12228313	C	T	0.249008	1008
12	rs12813281	A	G	0.127976	1008
12	rs11062330	C	T	0.126984	1008
12	rs1592573	A	T	0.75	1008
12	rs12818377	C	T	0.0337302	1008
12	rs10848693	A	T	0.247024	1008
12	rs12307277	C	T	0.128968	1008
12	rs11614137	T	A	0.624008	1008
12	rs888195	G	C	0.377976	1008
12	rs11062331	G	A	0.176587	1008
12	rs34317030	C	T	0.0337302	1008
12	rs12370123	T	C	0.622024	1008
12	rs4765986	T	G	0.249008	1008
12	rs55817206	G	T	0.619048	1008
12	rs11062333	T	C	0.625	1008
12	rs12372529	G	T	0.249008	1008
12	rs10774057	G	A	0.652778	1008
12	rs71458009	C	T	0.0853175	1008
12	rs11062335	T	C	0.768849	1008
12	rs7309877	A	T	0.804563	1008
12	rs10848694	C	A	0.786706	1008
12	rs11837938	A	G	0.786706	1008
12	rs11830705	G	A	0.786706	1008
12	rs10848695	C	T	0.212302	1008
12	rs7302305	C	T	0.786706	1008
12	rs7294534	T	C	0.787698	1008
12	rs11830257	T	C	0.0337302	1008
12	rs74054716	A	G	0.0337302	1008
12	rs10744572	T	C	0.78869	1008
12	rs4765988	C	G	0.78869	1008
12	rs10774058	G	T	0.787698	1008
12	rs117280814	A	G	0.0337302	1008
12	rs4129412	T	C	0.78869	1008
12	rs10848696	T	G	0.78869	1008
12	rs61916604	C	T	0.0625	1008
12	rs35119907	C	T	0.0267857	1008
12	rs7299379	A	T	0.787698	1008
12	rs34907597	G	C	0.21131	1008
12	rs11829150	G	T	0.0337302	1008
12	rs10848697	G	C	0.78869	1008
12	rs4635140	G	A	0.75496	1008
12	rs7977087	A	G	0.789683	1008
12	rs35234910	G	A	0.0277778	1008
12	rs6416307	G	A	0.787698	1008
12	rs7973927	C	T	0.793651	1008
12	rs4765991	G	C	0.793651	1008
12	rs10848698	G	A	0.206349	1008
12	rs4267125	G	A	0.793651	1008
12	rs7295829	C	A	0.794643	1008
12	rs145911482	G	T	0.205357	1008
12	rs4765706	C	G	0.760913	1008
12	rs4616103	A	C	0.793651	1008
12	rs7965717	C	T	0.793651	1008
12	rs7958335	T	C	0.793651	1008
12	rs7304144	C	G	0.758929	1008
12	rs10848700	G	C	0.206349	1008
12	rs6489388	T	C	0.97619	1008
12	rs6489389	C	T	0.910714	1008
12	rs112525214	G	C	0.0238095	1008
12	rs7303994	G	A	0.97619	1008
12	rs35990305	T	A	0.977183	1008
12	rs4238007	T	A	0.977183	1008
12	rs4294615	T	G	0.977183	1008
12	rs4348964	G	A	0.977183	1008
12	rs4438098	T	G	0.939484	1008
12	rs4450218	G	A	0.97619	1008
12	rs4765992	A	C	0.977183	1008
12	rs4765993	G	A	0.977183	1008
12	rs7295400	C	T	0.977183	1008
12	rs11062337	G	A	0.0376984	1008
12	rs11830984	C	T	0.0367063	1008
12	rs11835523	G	C	0.0367063	1008
12	rs7965313	C	A	0.977183	1008
12	rs7980158	A	C	0.977183	1008
12	rs6489391	T	C	0.97619	1008
12	rs11062338	A	T	0.00297619	1008
12	rs11062339	G	A	0.0367063	1008
12	rs58671227	T	C	0.0367063	1008
12	rs4261344	A	G	0.97619	1008
12	rs73042802	G	A	0.0198413	1008
12	rs10774065	C	T	0.939484	1008
12	rs6489393	T	C	0.977183	1008
12	rs6489394	C	T	0.939484	1008
12	rs35465713	T	C	0.0367063	1008
12	rs6489395	T	C	0.939484	1008
12	rs6489396	C	T	0.939484	1008
12	rs7301770	G	A	0.939484	1008
12	rs7302862	C	A	0.921627	1008
12	rs7136853	T	C	0.939484	1008
12	rs7136873	T	C	0.939484	1008
12	rs145017404	G	A	0.030754	1008
12	rs12312183	A	G	0.0376984	1008
12	rs4765707	T	G	0.977183	1008
12	rs73044713	T	C	0.0228175	1008
12	rs4238008	A	G	0.939484	1008
12	rs79107208	G	A	0.0446429	1008
12	rs7296848	A	C	0.977183	1008
12	rs4409901	G	A	0.977183	1008
12	rs4344552	C	G	0.977183	1008
12	rs11062346	C	T	0.0376984	1008
12	rs79861211	T	C	0.203373	1008
12	rs4313632	A	G	0.94246	1008
12	rs141672769	C	G	0.0109127	1008
12	rs73242843	G	C	0.0922619	1008
12	rs73242845	A	G	0.0922619	1008
12	rs7954397	C	T	0.622024	1008
12	rs12818063	A	G	0.772817	1008
12	rs73242849	G	A	0.0912698	1008
12	rs11062351	G	A	0.597222	1008
12	rs10848703	G	A	0.696429	1008
12	rs10848704	C	T	0.718254	1008
12	rs73242851	C	T	0.0892857	1008
12	rs73242852	C	T	0.0902778	1008
12	rs114878639	G	A	0.0704365	1008
12	rs73242853	T	G	0.0982143	1008
12	rs4765709	C	T	0.619048	1008
```
