## Supplementary material for "Characterization of shared and ancestry-specific signals driving complex traits using multi-ancestry fine-mapping": s2_ref.bim

```
12	rs7974422	0	1885262	A	G
12	rs10773991	0	1885306	C	T
12	rs11836547	0	1886447	G	C
12	rs3759374	0	1886643	C	T
12	rs75023523	0	1887342	A	T
12	rs2370055	0	1887698	C	T
12	rs11061980	0	1888248	A	C
12	rs1860055	0	1888596	G	A
12	rs1860054	0	1888598	C	T
12	rs4140993	0	1889282	T	G
12	rs767870	0	1889823	G	A
12	rs74059364	0	1889853	G	A
12	rs16928751	0	1890199	G	A
12	rs67405160	0	1890394	T	A
12	rs2286385	0	1890589	G	A
12	rs2286384	0	1891043	G	C
12	rs2286383	0	1891372	C	T
12	rs9805109	0	1891705	A	G
12	rs75871325	0	1892432	G	A
12	rs59240557	0	1892626	C	T
12	rs2240613	0	1892816	C	T
12	rs35854772	0	1893077	C	A
12	rs9805042	0	1893170	C	T
12	rs34903315	0	1893549	G	A
12	rs9805049	0	1893650	C	A
12	rs3809266	0	1894141	G	T
12	rs34875796	0	1896629	C	T
12	rs2286382	0	1896779	G	A
12	rs12342	0	1896880	C	T
12	rs1044471	0	1896956	C	T
12	rs2286380	0	1897284	A	T
12	rs34877278	0	1897411	A	C
12	rs11610397	0	1897852	G	A
12	rs4766416	0	1898647	G	C
12	rs4766417	0	1898650	G	A
12	rs35396561	0	1899217	G	T
12	rs1968095	0	1899291	T	A
12	rs1476732	0	1899552	C	A
12	rs12300993	0	1899584	T	C
12	rs7294540	0	1899714	A	C
12	rs75639196	0	1900005	G	T
12	rs147404265	0	1900187	C	T
12	rs11061982	0	1900202	A	G
12	rs4766418	0	1900430	C	G
12	rs10744552	0	1900735	C	G
12	rs7316101	0	1900957	G	C
12	rs13219	0	1901434	C	T
12	rs2041139	0	1901461	C	T
12	rs1044825	0	1901485	G	T
12	rs12811035	0	1901546	A	C
12	rs2286379	0	1902164	C	T
12	rs2058111	0	1902766	T	G
12	rs33912216	0	1902905	G	A
12	rs80092457	0	1902929	C	T
12	rs10128890	0	1903390	A	T
12	rs10773997	0	1903496	C	T
12	rs10773998	0	1903503	A	G
12	rs10773999	0	1903507	G	C
12	rs140114656	0	1904590	C	G
12	rs3815325	0	1905091	G	A
12	rs7137757	0	1905303	T	C
12	rs143812940	0	1905398	A	T
12	rs10848576	0	1905986	T	C
12	rs7979395	0	1906207	G	T
12	rs7980272	0	1906208	C	T
12	rs74059368	0	1906764	C	T
12	rs968422	0	1906903	G	C
12	rs7134317	0	1907383	G	A
12	rs6489330	0	1907853	A	G
12	rs7960114	0	1908273	C	T
12	rs117938259	0	1908373	G	T
12	rs758168	0	1908432	C	T
12	rs2286378	0	1909979	G	A
12	rs79922088	0	1911785	G	A
12	rs12580035	0	1911860	C	T
12	rs12823985	0	1912192	C	T
12	rs7300241	0	1912526	T	C
12	rs16928759	0	1912673	C	T
12	rs7315298	0	1912880	C	T
12	rs970482	0	1913862	T	C
12	rs3741974	0	1914273	T	C
12	rs3741973	0	1914321	T	C
12	rs3741971	0	1914474	A	G
12	rs111232044	0	1914788	A	T
12	rs117713284	0	1915056	C	T
12	rs758167	0	1915559	G	A
12	rs4766421	0	1916770	A	G
12	rs78552495	0	1916904	C	G
12	rs79845762	0	1917188	T	C
12	rs80062255	0	1917392	C	A
12	rs2286377	0	1919543	C	T
12	rs2286376	0	1919553	C	T
12	rs34708777	0	1919968	G	A
12	rs74059370	0	1921103	C	T
12	rs17800972	0	1921974	G	A
12	rs11061983	0	1922036	G	A
12	rs117365745	0	1922261	G	A
12	rs76782035	0	1922305	A	G
12	rs78843964	0	1922541	C	A
12	rs12578700	0	1923040	T	G
12	rs149636532	0	1923245	C	T
12	rs143321923	0	1923852	C	T
12	rs7964245	0	1924569	T	C
12	rs56063849	0	1924678	T	C
12	rs76981989	0	1925161	C	A
12	rs35000021	0	1925299	G	A
12	rs2041138	0	1926436	T	C
12	rs12231587	0	1926518	A	T
12	rs28702071	0	1926803	C	A
12	rs10744553	0	1928289	C	T
12	rs59962311	0	1928338	C	A
12	rs4765845	0	1929958	G	A
12	rs12369395	0	1930912	G	A
12	rs11061985	0	1931396	C	T
12	rs77548576	0	1931679	T	C
12	rs2041137	0	1931937	C	G
12	rs141677414	0	1932067	C	T
12	rs76821779	0	1932076	G	A
12	rs4765846	0	1932158	T	C
12	rs11061988	0	1933553	T	G
12	rs10848579	0	1934408	G	A
12	rs10848580	0	1934417	G	C
12	rs11061990	0	1934548	T	C
12	rs2887631	0	1934581	G	A
12	rs886947	0	1934610	C	A
12	rs73046071	0	1934690	A	G
12	rs10491960	0	1934920	T	G
12	rs10848581	0	1935073	A	G
12	rs76153188	0	1935220	C	T
12	rs10437822	0	1935841	G	A
12	rs60072629	0	1935963	G	A
12	rs12813682	0	1936988	C	A
12	rs73046076	0	1937023	C	T
12	rs11061991	0	1937075	C	G
12	rs886946	0	1937124	T	C
12	rs76320768	0	1937126	A	G
12	rs183265683	0	1937400	T	C
12	rs10437823	0	1937511	T	C
12	rs16928794	0	1937551	G	A
12	rs886945	0	1937688	T	G
12	rs886944	0	1937786	G	C
12	rs886943	0	1937801	T	C
12	rs11061993	0	1938144	C	T
12	rs77732151	0	1938510	G	A
12	rs12301312	0	1939252	C	A
12	rs77248431	0	1939491	G	C
12	rs35791125	0	1939915	A	G
12	rs6489332	0	1939916	T	A
12	rs75899502	0	1940034	G	A
12	rs4765847	0	1941456	T	C
12	rs7303599	0	1942752	T	C
12	rs7303742	0	1942840	T	C
12	rs7954520	0	1944086	G	A
12	rs79684715	0	1944959	C	T
12	rs11061996	0	1945499	G	A
12	rs376401070	0	1946005	G	A
12	rs9971711	0	1946012	T	C
12	rs12423378	0	1946191	A	C
12	rs78615627	0	1946684	C	T
12	rs149686617	0	1946685	G	T
12	rs10735004	0	1947193	C	T
12	rs11061997	0	1948386	C	T
12	rs758166	0	1948947	G	T
12	rs721159	0	1948977	C	T
12	rs33972365	0	1949939	C	T
12	rs146752598	0	1949940	G	A
12	rs11835900	0	1950457	G	A
12	rs11834934	0	1951805	A	G
12	rs2286375	0	1953866	A	C
12	rs148654715	0	1954214	G	A
12	rs79674442	0	1954789	G	A
12	rs7138458	0	1955668	C	A
12	rs11836202	0	1955786	G	A
12	rs182571422	0	1955928	T	C
12	rs7303991	0	1956290	G	A
12	rs7135189	0	1956311	A	G
12	rs12582053	0	1956462	G	A
12	rs10161058	0	1956645	C	T
12	rs34863216	0	1956675	G	A
12	rs10161097	0	1956775	C	T
12	rs11062002	0	1957298	G	A
12	rs11062003	0	1957335	G	A
12	rs11062004	0	1957588	C	T
12	rs917368	0	1957678	A	G
12	rs736310	0	1958320	G	T
12	rs960671	0	1958907	G	A
12	rs758163	0	1958949	C	A
12	rs145143436	0	1959973	A	G
12	rs10774000	0	1960237	C	T
12	rs76922035	0	1960398	T	C
12	rs56192305	0	1960862	C	T
12	rs114126893	0	1961279	G	A
12	rs59620123	0	1961336	A	G
12	rs77797968	0	1962482	A	C
12	rs2286374	0	1962759	T	C
12	rs78335326	0	1963176	G	A
12	rs4766425	0	1963359	C	T
12	rs75110625	0	1963446	T	C
12	rs142121104	0	1963657	C	T
12	rs78118161	0	1964260	T	C
12	rs11062006	0	1964267	C	T
12	rs1860053	0	1964416	C	G
12	rs57854489	0	1964510	G	A
12	rs1860052	0	1964541	C	G
12	rs4766426	0	1964640	G	A
12	rs115645955	0	1965046	T	G
12	rs76064926	0	1965210	C	T
12	rs116214586	0	1965358	G	C
12	rs2286372	0	1965369	G	A
12	rs758162	0	1966289	C	T
12	rs4363670	0	1966561	G	C
12	rs1076331	0	1966651	A	G
12	rs16928837	0	1967465	T	C
12	rs917367	0	1967526	G	A
12	rs3815324	0	1967540	A	T
12	rs2286371	0	1967676	G	A
12	rs78821981	0	1967680	A	G
12	rs2286370	0	1967705	T	G
12	rs2286369	0	1967947	C	G
12	rs2286368	0	1967955	A	G
12	rs16928848	0	1968090	C	T
12	rs59850857	0	1968209	C	T
12	rs4765645	0	1968790	A	G
12	rs76595378	0	1968898	G	A
12	rs77281935	0	1969217	C	T
12	rs10848582	0	1969262	T	C
12	rs2370057	0	1969435	G	C
12	rs56110511	0	1969505	G	A
12	rs10774001	0	1969633	C	T
12	rs28702527	0	1969645	A	G
12	rs4590933	0	1969834	T	C
12	rs7962150	0	1969917	A	G
12	rs75000919	0	1970950	C	T
12	rs148114625	0	1971196	G	A
12	rs4765646	0	1971265	G	A
12	rs7304981	0	1971518	T	G
12	rs4765849	0	1971868	C	T
12	rs4765850	0	1972109	A	T
12	rs4765851	0	1972278	A	G
12	rs78137242	0	1972426	G	A
12	rs2108640	0	1973348	C	A
12	rs2108639	0	1973384	C	T
12	rs78739662	0	1974236	C	T
12	rs1860051	0	1974604	T	C
12	rs10774002	0	1974803	T	G
12	rs10848583	0	1974908	A	G
12	rs183270865	0	1974914	G	A
12	rs4765852	0	1975014	T	C
12	rs72653429	0	1975210	G	A
12	rs192864875	0	1975568	G	C
12	rs9668804	0	1976010	G	A
12	rs4765853	0	1977539	G	A
12	rs140185606	0	1977760	G	A
12	rs73032415	0	1978027	C	T
12	rs78718635	0	1978233	C	T
12	rs7131989	0	1980185	A	C
12	rs202147550	0	1980204	T	C
12	rs187490176	0	1980751	G	C
12	rs77899136	0	1981067	A	C
12	rs78510671	0	1981267	T	C
12	rs7294565	0	1981404	T	C
12	rs7305362	0	1981450	G	A
12	rs10848584	0	1981899	C	G
12	rs11062012	0	1982125	G	C
12	rs75445228	0	1982785	A	T
12	rs737102	0	1983744	T	C
12	rs758160	0	1983782	C	T
12	rs73032423	0	1984753	G	A
12	rs73032427	0	1984844	C	T
12	rs12312103	0	1985104	C	T
12	rs7957635	0	1985156	G	A
12	rs16928860	0	1985599	T	C
12	rs73032431	0	1986638	A	G
12	rs7297190	0	1987044	T	C
12	rs7308134	0	1987245	G	A
12	rs7966806	0	1988167	T	C
12	rs76576804	0	1988431	G	A
12	rs79187764	0	1988500	G	A
12	rs58041839	0	1988524	G	A
12	rs740457	0	1988685	C	T
12	rs73032438	0	1988689	G	A
12	rs77874864	0	1988751	T	G
12	rs60945277	0	1989018	T	C
12	rs61085710	0	1989197	A	G
12	rs11838338	0	1989355	G	A
12	rs740458	0	1989414	C	T
12	rs11829061	0	1989584	G	C
12	rs12311729	0	1990391	C	T
12	rs9669070	0	1990675	C	T
12	rs73032452	0	1990683	C	T
12	rs758159	0	1991347	G	A
12	rs73036228	0	1991782	G	A
12	rs68074245	0	1991830	A	G
12	rs55779143	0	1991971	A	G
12	rs7964656	0	1992360	G	C
12	rs7980286	0	1992500	A	G
12	rs34211451	0	1992889	G	A
12	rs12298882	0	1993258	T	C
12	rs60708075	0	1994363	G	C
12	rs61457024	0	1994402	T	C
12	rs2429185	0	1994791	C	T
12	rs73036240	0	1994792	G	A
12	rs79823258	0	1995009	C	T
12	rs61386831	0	1995118	C	T
12	rs2906893	0	1995699	T	C
12	rs12300820	0	1996831	G	C
12	rs78279571	0	1996940	G	A
12	rs4765854	0	1997152	A	C
12	rs4765855	0	1997181	C	T
12	rs4765856	0	1997252	G	A
12	rs77059867	0	1997544	C	T
12	rs1990233	0	1997728	G	T
12	rs2108633	0	1997975	G	A
12	rs10774004	0	1998269	A	C
12	rs2013095	0	1998471	T	C
12	rs2370058	0	1999138	A	C
12	rs7299904	0	2000098	T	G
12	rs2470393	0	2000278	T	G
12	rs117741486	0	2001566	C	T
12	rs190965702	0	2002266	A	G
12	rs10848587	0	2002362	A	G
12	rs4765649	0	2002568	C	T
12	rs141215721	0	2002669	G	A
12	rs12368709	0	2002717	T	C
12	rs58106028	0	2002770	G	T
12	rs138086539	0	2003731	G	C
12	rs75670588	0	2003872	G	A
12	rs2190767	0	2004261	G	T
12	rs2190768	0	2004492	T	C
12	rs11513702	0	2004617	A	T
12	rs11519567	0	2004697	T	C
12	rs77256415	0	2005700	G	A
12	rs12321764	0	2005957	C	G
12	rs2429153	0	2006127	A	G
12	rs7314799	0	2006307	C	T
12	rs12302138	0	2006568	A	G
12	rs35131804	0	2007347	C	G
12	rs145095212	0	2007857	G	T
12	rs12824938	0	2008375	T	G
12	rs12307334	0	2008548	T	C
12	rs11062014	0	2008680	A	G
12	rs2190769	0	2008799	T	C
12	rs4765859	0	2009110	T	C
12	rs77353179	0	2009495	C	G
12	rs7134485	0	2009780	T	C
12	rs7135033	0	2010224	T	C
12	rs150874306	0	2011095	C	A
12	rs117493009	0	2011165	A	G
12	rs7294328	0	2011280	T	G
12	rs11062015	0	2011473	C	A
12	rs11513703	0	2011572	C	T
12	rs147572790	0	2012000	T	G
12	rs11513705	0	2012103	A	G
12	rs11503095	0	2012573	C	T
12	rs12319690	0	2012683	G	A
12	rs2470432	0	2012894	G	A
12	rs11503099	0	2012979	G	C
12	rs11062016	0	2013164	T	C
12	rs117604992	0	2013177	G	A
12	rs2429157	0	2013219	C	G
12	rs76127669	0	2013836	A	G
12	rs2887632	0	2013928	T	C
12	rs10848591	0	2014006	A	G
12	rs2159097	0	2014033	A	G
12	rs2190770	0	2014353	A	C
12	rs10848592	0	2015044	C	T
12	rs117812124	0	2016098	C	T
12	rs2470437	0	2016250	A	C
12	rs72653430	0	2016441	T	C
12	rs72653431	0	2017473	G	T
12	rs78723906	0	2017576	G	A
12	rs61907996	0	2018088	C	A
12	rs117500016	0	2018160	C	T
12	rs147540245	0	2018865	G	A
12	rs34288687	0	2018987	A	G
12	rs370779008	0	2019953	A	G
12	rs2470414	0	2020015	G	A
12	rs4765862	0	2020045	A	C
12	rs4765863	0	2020184	A	G
12	rs11062018	0	2020315	G	A
12	rs1558140	0	2021187	T	C
12	rs2429161	0	2021194	T	C
12	rs4765864	0	2021395	T	C
12	rs2429162	0	2021520	T	C
12	rs10848593	0	2021700	T	A
12	rs12422324	0	2021855	T	A
12	rs11062020	0	2023168	C	T
12	rs116867106	0	2023425	G	A
12	rs16928921	0	2023486	C	G
12	rs75230793	0	2023587	G	A
12	rs73595519	0	2024274	C	A
12	rs7307854	0	2024410	G	A
12	rs189168590	0	2024907	C	T
12	rs2429166	0	2025907	A	G
12	rs11062021	0	2026158	T	C
12	rs886940	0	2026808	C	T
12	rs75652536	0	2026827	G	T
12	rs76066543	0	2027730	C	T
12	rs78999196	0	2028356	G	A
12	rs116749283	0	2028844	C	T
12	rs79638473	0	2029152	T	C
12	rs11062022	0	2029258	A	G
12	rs144615696	0	2029619	C	T
12	rs4765865	0	2030045	T	C
12	rs7976130	0	2030317	C	T
12	rs74059661	0	2030355	T	G
12	rs77937956	0	2030515	C	T
12	rs60501578	0	2030670	T	C
12	rs7305265	0	2032113	A	G
12	rs11062023	0	2032253	T	G
12	rs7973672	0	2032515	T	C
12	rs74059663	0	2033038	G	A
12	rs12229242	0	2034290	A	G
12	rs10848596	0	2034887	A	G
12	rs189512586	0	2035104	G	A
12	rs117415964	0	2035672	G	C
12	rs182204232	0	2036066	G	A
12	rs11610387	0	2036141	T	C
12	rs2429170	0	2036241	G	A
12	rs148742093	0	2037273	C	T
12	rs73043560	0	2037917	G	A
12	rs2246581	0	2038515	G	A
12	rs2429172	0	2039690	A	G
12	rs2470400	0	2039741	C	A
12	rs146134782	0	2040853	A	C
12	rs2429173	0	2041048	C	T
12	rs55848851	0	2041419	C	T
12	rs10774008	0	2041906	G	A
12	rs58235934	0	2042019	T	C
12	rs11062025	0	2042343	G	C
12	rs190266787	0	2042691	G	A
12	rs12308121	0	2043049	C	G
12	rs12315089	0	2043056	A	G
12	rs11062026	0	2043365	C	T
12	rs79290575	0	2043440	C	T
12	rs2429174	0	2043593	T	C
12	rs2470408	0	2043618	G	T
12	rs2470407	0	2044131	C	A
12	rs2159098	0	2044490	C	A
12	rs2429175	0	2045085	G	A
12	rs2429176	0	2045191	C	T
12	rs9669556	0	2045640	A	G
12	rs7967032	0	2046099	T	G
12	rs763555	0	2046282	C	G
12	rs2470406	0	2047213	T	C
12	rs2256851	0	2047358	A	G
12	rs2470404	0	2049449	T	C
12	rs113693086	0	2051386	C	T
12	rs7301261	0	2052934	T	C
12	rs7298214	0	2053076	A	G
12	rs11062029	0	2053580	A	G
12	rs12231126	0	2054417	T	C
12	rs7222	0	2055266	T	C
12	rs1860047	0	2056114	G	A
12	rs16928953	0	2056260	T	A
12	rs10505725	0	2056363	C	T
12	rs2240608	0	2057496	C	T
12	rs2240609	0	2057542	C	T
12	rs2240610	0	2057592	A	G
12	rs2240611	0	2057701	C	A
12	rs59589559	0	2058029	T	C
12	rs2240612	0	2058245	T	C
12	rs1860048	0	2058695	G	A
12	rs11062032	0	2058817	G	A
12	rs6489338	0	2060580	A	G
12	rs715146	0	2062075	C	T
12	rs2108638	0	2065370	T	C
12	rs151133254	0	2067389	T	C
12	rs2470448	0	2067435	T	C
12	rs2470447	0	2067537	A	G
12	rs2959152	0	2068467	T	C
12	rs12423779	0	2069003	G	A
12	rs6489339	0	2069375	C	T
12	rs11062034	0	2069710	C	T
12	rs11613469	0	2074022	G	T
12	rs12578950	0	2074221	C	A
12	rs191461113	0	2075350	G	A
12	rs7966355	0	2075652	G	A
12	rs2470427	0	2075984	C	T
12	rs2470425	0	2077897	G	C
12	rs4765868	0	2079325	G	C
12	rs193104812	0	2081651	A	T
12	rs73597529	0	2083485	C	T
12	rs10848600	0	2083928	G	A
12	rs2010932	0	2085982	C	T
12	rs139664946	0	2086009	G	A
12	rs79781530	0	2086570	T	C
12	rs763385	0	2087045	C	A
12	rs11062038	0	2089230	T	C
12	rs117950140	0	2089674	A	G
12	rs11062039	0	2089681	C	G
12	rs147450551	0	2090364	T	C
12	rs4765870	0	2090876	A	G
12	rs11062040	0	2091257	C	T
12	rs4765871	0	2092060	C	T
12	rs11062041	0	2092545	C	G
12	rs80164052	0	2092977	G	A
12	rs2470421	0	2095148	G	T
12	rs143832525	0	2095172	A	G
12	rs185591984	0	2095446	A	G
12	rs78271054	0	2096439	C	T
12	rs4141130	0	2097716	T	C
12	rs7487506	0	2098879	C	T
12	rs77503405	0	2099395	T	C
12	rs2017273	0	2100023	C	G
12	rs2041135	0	2101498	T	C
12	rs78135654	0	2103848	T	C
12	rs6489341	0	2104468	A	T
12	rs16928992	0	2105355	G	A
12	rs10774010	0	2105576	C	T
12	rs11062051	0	2105855	C	T
12	rs11062052	0	2105895	C	T
12	rs2470397	0	2106116	T	C
12	rs74768843	0	2106644	G	A
12	rs11062054	0	2106649	T	A
12	rs2302098	0	2107036	T	C
12	rs11062055	0	2107301	T	C
12	rs4765872	0	2108513	T	C
12	rs7137208	0	2108717	C	T
12	rs6489342	0	2108758	G	A
12	rs2906894	0	2108889	T	C
12	rs4765873	0	2109251	C	T
12	rs11062056	0	2109532	A	C
12	rs6489343	0	2111369	G	C
12	rs2429123	0	2113147	T	C
12	rs187965556	0	2113177	T	C
12	rs7298333	0	2113348	A	C
12	rs11062057	0	2114606	A	G
12	rs2470411	0	2115247	C	T
12	rs11062059	0	2115402	C	T
12	rs2429126	0	2115447	A	G
12	rs10491961	0	2115710	C	T
12	rs3858698	0	2115761	C	T
12	rs2159095	0	2116369	T	A
12	rs12316650	0	2116620	G	T
12	rs61908044	0	2116750	A	G
12	rs2429127	0	2116768	C	T
12	rs11062062	0	2117295	A	T
12	rs2429130	0	2117542	T	C
12	rs11062064	0	2117718	C	T
12	rs2470391	0	2117830	T	A
12	rs2429131	0	2118134	A	T
12	rs2429132	0	2118433	A	G
12	rs10774012	0	2118445	A	G
12	rs17801032	0	2119359	A	G
12	rs987740	0	2119368	C	T
12	rs2470440	0	2120085	T	C
12	rs11062065	0	2120558	C	T
12	rs139225799	0	2120655	C	T
12	rs11062066	0	2121296	T	G
12	rs7959384	0	2121369	G	T
12	rs2159096	0	2121370	G	C
12	rs11062067	0	2121396	A	G
12	rs11062068	0	2121724	A	T
12	rs12230792	0	2122922	C	T
12	rs10774014	0	2123378	G	A
12	rs4765874	0	2123682	A	T
12	rs10848601	0	2123962	T	C
12	rs11609450	0	2124293	T	C
12	rs10848602	0	2124611	G	A
12	rs2429135	0	2124955	T	G
12	rs7976144	0	2125384	C	T
12	rs4765657	0	2125838	C	T
12	rs11062073	0	2125878	G	A
12	rs117326677	0	2126053	C	A
12	rs2067490	0	2126774	C	G
12	rs2470424	0	2127056	A	G
12	rs113179274	0	2127227	G	C
12	rs2429136	0	2127253	A	G
12	rs10848603	0	2127613	A	G
12	rs1468490	0	2127905	T	G
12	rs3803160	0	2128148	G	A
12	rs7967037	0	2128513	C	T
12	rs7967149	0	2128584	C	T
12	rs11610560	0	2128751	G	A
12	rs725779	0	2128982	G	T
12	rs117453973	0	2129420	C	T
12	rs11062074	0	2129566	C	T
12	rs11615354	0	2130438	C	T
12	rs2429137	0	2130439	A	G
12	rs11062076	0	2130761	G	A
12	rs2429139	0	2130989	T	C
12	rs73042497	0	2131145	T	G
12	rs2429140	0	2131685	G	A
12	rs2429141	0	2131876	G	A
12	rs10848604	0	2132163	G	C
12	rs10774016	0	2132279	G	A
12	rs2906895	0	2132326	A	C
12	rs61481868	0	2132495	T	C
12	rs4765876	0	2133101	C	A
12	rs73042501	0	2133390	T	C
12	rs2429142	0	2133967	G	A
12	rs79285863	0	2133989	G	A
12	rs12580163	0	2134198	A	G
12	rs727527	0	2134901	A	T
12	rs727528	0	2135026	A	G
12	rs73044404	0	2135449	G	A
12	rs11062078	0	2135487	C	T
12	rs7963506	0	2135917	A	G
12	rs181061464	0	2136807	G	A
12	rs4765879	0	2137328	T	G
12	rs11062079	0	2138144	G	A
12	rs2470417	0	2138298	C	T
12	rs2429144	0	2138462	T	G
12	rs60208923	0	2138688	C	A
12	rs10848605	0	2138904	T	C
12	rs56169661	0	2138933	A	C
12	rs61174808	0	2139265	A	C
12	rs76108114	0	2139724	C	T
12	rs2470396	0	2140326	A	G
12	rs10848606	0	2140566	G	A
12	rs4765880	0	2140625	T	C
12	rs75434079	0	2140647	C	T
12	rs4765881	0	2140849	C	T
12	rs36004131	0	2140857	C	T
12	rs7303339	0	2141175	G	A
12	rs11062084	0	2141318	G	A
12	rs2429146	0	2141630	T	C
12	rs68133359	0	2141775	T	A
12	rs2429147	0	2141892	T	C
12	rs59149107	0	2141909	C	T
12	rs1006384	0	2142727	A	G
12	rs1006385	0	2142982	G	A
12	rs10774017	0	2143314	C	T
12	rs67408467	0	2144213	C	T
12	rs2470395	0	2145298	G	C
12	rs79250087	0	2145546	G	A
12	rs11062086	0	2146620	C	T
12	rs11062087	0	2146744	C	T
12	rs2470422	0	2147158	G	A
12	rs12308848	0	2147363	C	A
12	rs12321922	0	2147403	G	A
12	rs61171506	0	2147848	G	A
12	rs57196378	0	2148100	A	G
12	rs2470401	0	2149786	G	T
12	rs2429148	0	2149824	A	G
12	rs7132072	0	2150591	T	C
12	rs34755981	0	2150642	C	G
12	rs12321674	0	2150644	A	G
12	rs117151655	0	2150830	C	T
12	rs12371284	0	2151524	C	T
12	rs6489345	0	2151544	T	G
12	rs2470402	0	2151744	T	C
12	rs917365	0	2152171	G	A
12	rs917366	0	2152263	G	T
12	rs2429150	0	2152655	A	C
12	rs11062089	0	2153121	A	G
12	rs9888329	0	2153234	A	G
12	rs9888368	0	2153616	G	A
12	rs73601580	0	2153634	G	A
12	rs9888349	0	2153818	T	C
12	rs77951780	0	2153884	A	T
12	rs10161032	0	2154103	T	C
12	rs78718025	0	2154104	G	A
12	rs2429151	0	2154321	T	G
12	rs1860045	0	2154876	C	T
12	rs4765659	0	2155298	G	C
12	rs2470392	0	2155430	T	C
12	rs184853368	0	2155623	A	G
12	rs956575	0	2155996	C	T
12	rs765123	0	2155997	A	G
12	rs765124	0	2156145	T	G
12	rs765125	0	2156207	T	C
12	rs956576	0	2156302	T	C
12	rs7301484	0	2156713	C	A
12	rs7138372	0	2156904	T	C
12	rs73601589	0	2157050	T	C
12	rs10774018	0	2157925	G	C
12	rs1860046	0	2158813	G	T
12	rs77769674	0	2159066	C	T
12	rs2108634	0	2159514	G	A
12	rs2108635	0	2159556	A	G
12	rs2108636	0	2159593	G	T
12	rs12422291	0	2160009	C	T
12	rs58619945	0	2160825	G	A
12	rs723672	0	2161561	C	T
12	rs75639014	0	2161642	C	T
12	rs11062091	0	2162369	G	A
12	rs74618594	0	2163147	C	G
12	rs3794304	0	2163762	G	A
12	rs10848607	0	2164026	A	G
12	rs2299656	0	2165147	A	G
12	rs60312080	0	2165336	A	G
12	rs2299657	0	2165956	G	T
12	rs11062093	0	2166479	A	G
12	rs2215095	0	2167038	G	A
12	rs11062094	0	2167352	C	T
12	rs10161228	0	2168588	T	C
12	rs740456	0	2168670	A	G
12	rs12371253	0	2168797	G	C
12	rs78062740	0	2169202	C	T
12	rs11062095	0	2169267	C	T
12	rs2238010	0	2169671	T	G
12	rs7972947	0	2170433	C	A
12	rs2283269	0	2170611	G	A
12	rs11837432	0	2170893	G	A
12	rs57860259	0	2171629	A	G
12	rs7297992	0	2171649	A	G
12	rs2215096	0	2172242	C	G
12	rs2370251	0	2172291	C	T
12	rs55666250	0	2172930	C	T
12	rs7134295	0	2172986	G	A
12	rs2238011	0	2173464	T	A
12	rs2238012	0	2173805	A	G
12	rs11062098	0	2174904	C	T
12	rs2238013	0	2175044	A	T
12	rs2238014	0	2175303	A	G
12	rs2238015	0	2175413	C	T
12	rs11062099	0	2175435	A	G
12	rs148859822	0	2175470	T	C
12	rs11062100	0	2175612	G	A
12	rs4765882	0	2175651	C	T
12	rs7299478	0	2176265	T	A
12	rs7314860	0	2177546	G	A
12	rs75017325	0	2177564	G	A
12	rs4765884	0	2177771	A	G
12	rs2238016	0	2177973	A	C
12	rs11062103	0	2178165	A	G
12	rs4765661	0	2178514	G	A
12	rs2238017	0	2178545	A	G
12	rs4765662	0	2178613	G	T
12	rs2238018	0	2178661	C	T
12	rs4765885	0	2178737	A	T
12	rs4765663	0	2178760	G	C
12	rs10848608	0	2178929	C	T
12	rs4765886	0	2179890	A	T
12	rs58708722	0	2179990	C	A
12	rs12232008	0	2180176	T	C
12	rs7298013	0	2180490	C	T
12	rs7297171	0	2180523	G	A
12	rs11062105	0	2180596	C	T
12	rs7970066	0	2181989	G	A
12	rs2283270	0	2182193	G	A
12	rs2283271	0	2182298	T	A
12	rs2283272	0	2182486	C	T
12	rs138703315	0	2182782	C	T
12	rs2283273	0	2182973	C	G
12	rs12823632	0	2183629	C	T
12	rs118159389	0	2183776	G	T
12	rs2238019	0	2183846	G	A
12	rs12830118	0	2184118	A	T
12	rs2283274	0	2184466	G	C
12	rs2283275	0	2184560	C	T
12	rs2283276	0	2184847	C	T
12	rs2238020	0	2185848	T	C
12	rs2238021	0	2185859	G	A
12	rs2238022	0	2186478	G	T
12	rs7131705	0	2186580	A	G
12	rs11062107	0	2187041	A	G
12	rs7305765	0	2187664	C	G
12	rs7136061	0	2187690	A	G
12	rs7973423	0	2188411	G	A
12	rs10848609	0	2188463	A	G
12	rs61907753	0	2188709	C	T
12	rs141694867	0	2189392	C	T
12	rs11062108	0	2189550	G	A
12	rs138677939	0	2189640	G	A
12	rs4765888	0	2190132	G	A
12	rs4765889	0	2190446	A	G
12	rs11062111	0	2192146	C	T
12	rs2283277	0	2193836	G	A
12	rs2249389	0	2194553	T	G
12	rs2283278	0	2194879	C	T
12	rs3794303	0	2198384	T	G
12	rs3794302	0	2198588	G	A
12	rs11062114	0	2198827	T	C
12	rs10848610	0	2198958	G	T
12	rs112703992	0	2198971	T	C
12	rs11062115	0	2198997	G	A
12	rs60083375	0	2199004	G	T
12	rs11062116	0	2199064	A	G
12	rs56077854	0	2199189	C	T
12	rs4489805	0	2199364	A	G
12	rs4765891	0	2199635	T	C
12	rs10848611	0	2200269	C	G
12	rs74836837	0	2200821	G	A
12	rs2108637	0	2201385	C	T
12	rs2238023	0	2202537	T	C
12	rs2238024	0	2202598	G	A
12	rs11062119	0	2203146	C	A
12	rs2238025	0	2203628	C	G
12	rs2238026	0	2204208	G	A
12	rs11062122	0	2205439	T	C
12	rs7298821	0	2205886	T	C
12	rs35386560	0	2206027	C	G
12	rs7296022	0	2206169	A	G
12	rs2079858	0	2206514	A	G
12	rs185405442	0	2206526	A	C
12	rs12321582	0	2206971	G	A
12	rs727268	0	2207601	A	G
12	rs727267	0	2207616	G	C
12	rs2283279	0	2208178	A	G
12	rs6489348	0	2208215	A	C
12	rs2283280	0	2208390	A	C
12	rs12580799	0	2208537	C	T
12	rs12372032	0	2209687	A	C
12	rs150482970	0	2210321	G	A
12	rs6489349	0	2210352	T	G
12	rs2283281	0	2210984	C	T
12	rs2283282	0	2211015	G	C
12	rs2283283	0	2211145	C	T
12	rs4765892	0	2211845	C	T
12	rs11062123	0	2212644	G	A
12	rs12426843	0	2212855	C	G
12	rs7295451	0	2212941	A	T
12	rs7298917	0	2213238	T	C
12	rs10774026	0	2213810	G	C
12	rs3794301	0	2214196	A	G
12	rs7978876	0	2214692	G	C
12	rs4765893	0	2216223	A	G
12	rs2238027	0	2216958	T	G
12	rs2238028	0	2218731	C	T
12	rs2238029	0	2218896	T	G
12	rs10848615	0	2219095	T	C
12	rs2238030	0	2220015	T	C
12	rs758723	0	2220405	T	A
12	rs874924	0	2220662	A	G
12	rs874925	0	2220732	A	G
12	rs881303	0	2221718	C	T
12	rs2238032	0	2222732	T	G
12	rs2238033	0	2222882	C	G
12	rs2299658	0	2223375	T	C
12	rs2299659	0	2223740	C	T
12	rs2299660	0	2223883	G	C
12	rs151129401	0	2223969	C	T
12	rs2299661	0	2224228	C	G
12	rs7297252	0	2225069	T	C
12	rs7308915	0	2225193	C	T
12	rs4765897	0	2225408	C	G
12	rs2299662	0	2225516	G	C
12	rs2299663	0	2225764	A	C
12	rs2299664	0	2226045	G	A
12	rs10848617	0	2226699	A	C
12	rs60250705	0	2227147	A	G
12	rs4126711	0	2227311	G	A
12	rs75384437	0	2227345	C	A
12	rs2239130	0	2228210	C	T
12	rs2239131	0	2229059	G	A
12	rs2239132	0	2229186	T	C
12	rs1558322	0	2230055	A	G
12	rs1558321	0	2230320	T	C
12	rs2239133	0	2230996	C	A
12	rs2239134	0	2231371	A	G
12	rs2239135	0	2231376	A	G
12	rs2247833	0	2232157	T	C
12	rs76494369	0	2232691	C	T
12	rs4765898	0	2233023	G	A
12	rs2283284	0	2233761	C	T
12	rs2239136	0	2233929	C	T
12	rs2283285	0	2234282	G	A
12	rs12227714	0	2234985	G	A
12	rs2238034	0	2235628	C	T
12	rs1122864	0	2236042	G	A
12	rs2238036	0	2236842	G	A
12	rs1005618	0	2236850	T	G
12	rs148207241	0	2238155	C	T
12	rs542453647	0	2240820	A	G
12	rs185976327	0	2244712	G	A
12	rs191269361	0	2244714	C	G
12	rs59155567	0	2245488	G	A
12	rs12579529	0	2245636	A	G
12	rs6489350	0	2247059	G	A
12	rs3794300	0	2247179	A	C
12	rs12230535	0	2247432	A	G
12	rs2238037	0	2248181	G	C
12	rs10848619	0	2248336	G	C
12	rs2238038	0	2248861	C	T
12	rs11062130	0	2252775	T	G
12	rs147565028	0	2253686	G	A
12	rs2283286	0	2257801	C	T
12	rs75119320	0	2258440	C	T
12	rs11611442	0	2262457	A	T
12	rs11609957	0	2263618	C	T
12	rs144796030	0	2264103	C	T
12	rs79530069	0	2264276	C	T
12	rs10848620	0	2267647	A	G
12	rs11062133	0	2268055	G	A
12	rs11062134	0	2268143	G	A
12	rs11062135	0	2268964	T	C
12	rs141654605	0	2269192	C	T
12	rs7302743	0	2269588	C	T
12	rs10848621	0	2270132	C	T
12	rs10774028	0	2270213	T	C
12	rs2238041	0	2270942	G	T
12	rs2238042	0	2271575	G	A
12	rs7304870	0	2273255	A	G
12	rs11062136	0	2273915	A	G
12	rs10848622	0	2274051	G	A
12	rs118108337	0	2274503	T	A
12	rs74062239	0	2274919	A	G
12	rs2238043	0	2275663	G	A
12	rs74062240	0	2277318	C	T
12	rs2239014	0	2279117	A	G
12	rs10774029	0	2280807	A	G
12	rs11062138	0	2280942	G	A
12	rs11062139	0	2281369	G	A
12	rs2370411	0	2281925	A	C
12	rs73050459	0	2282054	G	C
12	rs2239015	0	2283195	C	T
12	rs2239016	0	2283392	A	G
12	rs55884343	0	2283603	G	A
12	rs76166822	0	2284206	C	T
12	rs7298845	0	2284333	A	G
12	rs2238044	0	2285731	G	A
12	rs3794299	0	2285984	A	G
12	rs74238853	0	2287097	G	A
12	rs10848624	0	2287970	T	G
12	rs10848625	0	2288405	T	C
12	rs10848626	0	2288436	T	C
12	rs2159102	0	2288945	T	A
12	rs77033332	0	2289486	G	C
12	rs2239017	0	2289651	C	G
12	rs12227458	0	2291976	C	T
12	rs10774030	0	2292690	G	A
12	rs758171	0	2294263	A	G
12	rs79398153	0	2295156	C	T
12	rs11062145	0	2297353	C	T
12	rs11062146	0	2297996	C	G
12	rs2283287	0	2298724	T	C
12	rs2283288	0	2299048	C	T
12	rs2238045	0	2299823	C	T
12	rs2238046	0	2299998	A	C
12	rs2238047	0	2300008	A	G
12	rs2238048	0	2300207	A	G
12	rs11614764	0	2300607	G	C
12	rs200807527	0	2301154	G	A
12	rs61909095	0	2301189	T	C
12	rs7133502	0	2303486	G	A
12	rs7308351	0	2303546	T	C
12	rs2239018	0	2304357	C	T
12	rs2238049	0	2306128	A	G
12	rs143765034	0	2306398	C	G
12	rs2238050	0	2306707	G	A
12	rs2238051	0	2307175	C	A
12	rs2238052	0	2307296	G	A
12	rs79311680	0	2307869	G	C
12	rs2098013	0	2309023	G	A
12	rs10774032	0	2309393	T	C
12	rs10459125	0	2309864	C	T
12	rs2239019	0	2310310	G	T
12	rs2239020	0	2310452	A	G
12	rs2239021	0	2310529	C	T
12	rs2239022	0	2310551	G	A
12	rs2239023	0	2310616	A	G
12	rs2239024	0	2311313	C	T
12	rs1860056	0	2311836	A	T
12	rs2239025	0	2312282	A	G
12	rs2239026	0	2312291	C	T
12	rs2239027	0	2312301	A	C
12	rs10848627	0	2312408	A	G
12	rs10848628	0	2312489	T	C
12	rs12422554	0	2312620	A	C
12	rs4765668	0	2312826	A	G
12	rs10848629	0	2312897	C	T
12	rs4765902	0	2312965	G	A
12	rs4765669	0	2313111	A	G
12	rs4765670	0	2313126	A	G
12	rs12423277	0	2314319	A	C
12	rs10774033	0	2314426	C	T
12	rs10848631	0	2314825	G	A
12	rs758172	0	2314997	T	A
12	rs758173	0	2315228	G	A
12	rs76603827	0	2315540	C	T
12	rs758174	0	2315706	T	C
12	rs10848632	0	2315993	C	T
12	rs10848633	0	2316019	A	G
12	rs10848634	0	2316127	T	C
12	rs77220422	0	2316128	G	A
12	rs78907301	0	2316178	G	A
12	rs10848635	0	2316195	T	A
12	rs10848636	0	2316493	G	T
12	rs10848637	0	2316554	C	A
12	rs11062155	0	2316617	T	C
12	rs2238053	0	2317096	T	C
12	rs11062156	0	2317523	G	A
12	rs77372211	0	2317604	G	A
12	rs2238054	0	2317644	T	C
12	rs144581903	0	2320998	C	T
12	rs11062157	0	2321820	T	A
12	rs1016388	0	2321868	A	T
12	rs12424245	0	2322513	A	G
12	rs7957545	0	2324042	T	C
12	rs2238055	0	2324407	G	A
12	rs11062158	0	2325978	T	C
12	rs10848640	0	2326169	C	G
12	rs10848641	0	2326181	T	C
12	rs11062159	0	2326224	G	A
12	rs2238056	0	2327944	T	C
12	rs72653432	0	2329572	T	C
12	rs11062161	0	2329970	T	C
12	rs10774034	0	2330458	C	T
12	rs12228890	0	2330997	C	A
12	rs3922316	0	2331144	C	A
12	rs2190771	0	2331192	G	T
12	rs10848642	0	2331572	A	G
12	rs11062162	0	2332104	A	G
12	rs2239028	0	2332210	C	T
12	rs4765904	0	2332393	A	C
12	rs2239029	0	2332428	T	A
12	rs1108221	0	2332795	A	T
12	rs1108222	0	2332856	C	A
12	rs1108074	0	2333484	C	T
12	rs1108073	0	2333638	T	C
12	rs11062164	0	2333652	C	A
12	rs1108075	0	2333671	G	A
12	rs11062165	0	2333848	T	C
12	rs55802595	0	2333877	A	C
12	rs11062166	0	2334260	G	A
12	rs7312354	0	2334444	T	C
12	rs7296039	0	2334933	G	C
12	rs2239030	0	2335941	G	A
12	rs2239031	0	2336169	G	T
12	rs2239032	0	2337138	G	A
12	rs2283291	0	2337460	G	A
12	rs2239033	0	2337746	C	A
12	rs3794297	0	2338396	C	T
12	rs68089646	0	2338756	A	G
12	rs6489353	0	2338858	A	G
12	rs34382810	0	2340798	A	C
12	rs7303977	0	2342248	G	A
12	rs7135319	0	2342417	A	G
12	rs7305301	0	2342636	C	G
12	rs769087	0	2344644	G	A
12	rs2007044	0	2344960	A	G
12	rs1006737	0	2345295	G	A
12	rs2159100	0	2346393	C	T
12	rs12315711	0	2346830	T	A
12	rs2239034	0	2347694	T	G
12	rs11062170	0	2348844	G	C
12	rs2239035	0	2349081	A	C
12	rs2239036	0	2349141	T	C
12	rs4765905	0	2349584	G	C
12	rs7975467	0	2350263	A	G
12	rs882195	0	2350401	G	C
12	rs882194	0	2350452	A	G
12	rs882193	0	2350620	G	A
12	rs148273267	0	2351584	G	A
12	rs2370413	0	2354870	T	C
12	rs7297582	0	2355806	C	T
12	rs78006379	0	2358899	C	T
12	rs11062172	0	2359575	G	A
12	rs758170	0	2361460	C	T
12	rs61907761	0	2362198	C	T
12	rs2239037	0	2363716	A	G
12	rs4765911	0	2365904	G	A
12	rs117348560	0	2366423	A	T
12	rs2370414	0	2368396	A	G
12	rs10774035	0	2368674	C	T
12	rs118174076	0	2370698	G	A
12	rs2283292	0	2371652	G	A
12	rs141713937	0	2373211	G	T
12	rs2239038	0	2374130	G	A
12	rs145826776	0	2380073	G	C
12	rs116951985	0	2380876	G	T
12	rs111438652	0	2381863	G	T
12	rs12298346	0	2381910	T	A
12	rs2238057	0	2384005	T	G
12	rs10774036	0	2386948	C	T
12	rs10744560	0	2387099	C	T
12	rs117362434	0	2389179	G	A
12	rs79832477	0	2391562	C	T
12	rs2238058	0	2394250	C	T
12	rs12311439	0	2394781	A	T
12	rs117036798	0	2398501	A	G
12	rs1024583	0	2401894	G	A
12	rs1024582	0	2402246	A	G
12	rs3829330	0	2404424	G	C
12	rs4298967	0	2408194	A	G
12	rs1860002	0	2413803	C	T
12	rs149121493	0	2417373	A	C
12	rs11062183	0	2419245	C	G
12	rs11062184	0	2419263	A	T
12	rs4765913	0	2419896	A	T
12	rs10848645	0	2420244	G	A
12	rs4765914	0	2420377	T	C
12	rs10774037	0	2420526	G	A
12	rs2283293	0	2420607	A	G
12	rs2108570	0	2421588	A	G
12	rs77092967	0	2422554	A	T
12	rs2239040	0	2423295	C	T
12	rs11830734	0	2423306	C	T
12	rs2283294	0	2423620	C	T
12	rs2283295	0	2423911	G	A
12	rs73605736	0	2424255	G	C
12	rs2283296	0	2424274	A	G
12	rs4765673	0	2424862	T	G
12	rs4765674	0	2424865	T	C
12	rs2238060	0	2425494	C	A
12	rs73605740	0	2425560	G	A
12	rs2238061	0	2425788	A	G
12	rs7132652	0	2426711	G	A
12	rs36120288	0	2427203	G	A
12	rs11832797	0	2427514	T	G
12	rs4765916	0	2427574	T	C
12	rs4765917	0	2427613	G	A
12	rs2239041	0	2428137	A	G
12	rs16929248	0	2428201	A	G
12	rs73605743	0	2428266	T	A
12	rs2239042	0	2428487	G	A
12	rs60961642	0	2428884	T	C
12	rs2239043	0	2429425	G	A
12	rs114116446	0	2429900	G	A
12	rs12317078	0	2430012	G	A
12	rs2239044	0	2430178	T	C
12	rs34105921	0	2430225	A	G
12	rs11833218	0	2432560	C	T
12	rs4765919	0	2432653	T	C
12	rs4765920	0	2432713	C	T
12	rs4765921	0	2432854	C	T
12	rs4765922	0	2432876	G	A
12	rs2239045	0	2433899	T	C
12	rs16929250	0	2434003	G	A
12	rs2283297	0	2434044	C	T
12	rs2239046	0	2434419	G	A
12	rs2887749	0	2434545	G	A
12	rs2283298	0	2434778	C	T
12	rs2283299	0	2435543	G	T
12	rs11835170	0	2435608	C	T
12	rs2239047	0	2435706	G	T
12	rs73605755	0	2435941	G	C
12	rs16929251	0	2436036	A	G
12	rs3819526	0	2436522	C	T
12	rs3819527	0	2436614	G	A
12	rs3819528	0	2436621	A	G
12	rs3819529	0	2436659	T	A
12	rs3819530	0	2436797	A	G
12	rs3819531	0	2436801	C	T
12	rs3819532	0	2436837	T	C
12	rs3819535	0	2436884	C	T
12	rs3819536	0	2436998	G	A
12	rs10848646	0	2437273	G	A
12	rs57765196	0	2437513	G	A
12	rs59676370	0	2437577	T	C
12	rs2239048	0	2437717	A	G
12	rs7316184	0	2437875	C	T
12	rs7304986	0	2438105	T	C
12	rs11062188	0	2438144	C	T
12	rs2239049	0	2438166	G	A
12	rs16929262	0	2438200	C	A
12	rs2238062	0	2438265	A	C
12	rs7301906	0	2438279	A	G
12	rs2238063	0	2438328	C	T
12	rs1544503	0	2438641	A	G
12	rs1544502	0	2438810	G	A
12	rs16929275	0	2438855	A	G
12	rs2283300	0	2439013	G	A
12	rs57592557	0	2439049	T	C
12	rs59218046	0	2439145	G	A
12	rs16929276	0	2439434	C	T
12	rs61429893	0	2439507	T	G
12	rs59305886	0	2439582	T	C
12	rs11062189	0	2439704	G	A
12	rs16929277	0	2440172	C	G
12	rs11062190	0	2440195	C	T
12	rs11062191	0	2440229	A	G
12	rs16929278	0	2440364	A	G
12	rs7295089	0	2440464	C	T
12	rs11062192	0	2440700	G	A
12	rs11062193	0	2440720	G	C
12	rs73605765	0	2440753	A	G
12	rs2051992	0	2441326	A	G
12	rs7979389	0	2441462	A	G
12	rs2051991	0	2441965	C	A
12	rs2051990	0	2442027	A	G
12	rs2238064	0	2442181	A	C
12	rs2051989	0	2442311	G	A
12	rs2238065	0	2442631	A	G
12	rs7295590	0	2442789	T	A
12	rs10491962	0	2442888	C	G
12	rs10491963	0	2444374	G	C
12	rs11062194	0	2444379	C	A
12	rs2238066	0	2445399	G	A
12	rs57009736	0	2445777	C	A
12	rs10848648	0	2446516	A	G
12	rs2283301	0	2446806	A	G
12	rs11832788	0	2447186	C	T
12	rs7311382	0	2447333	C	T
12	rs2239050	0	2447414	G	C
12	rs117714452	0	2447633	A	G
12	rs113982555	0	2447646	C	T
12	rs11062195	0	2449404	C	T
12	rs7959096	0	2449767	C	T
12	rs6489363	0	2449838	C	A
12	rs6489364	0	2449992	G	A
12	rs11834718	0	2450101	C	T
12	rs75140182	0	2450156	G	A
12	rs7959938	0	2450465	C	A
12	rs2024077	0	2450595	G	A
12	rs7313708	0	2451162	A	G
12	rs11830691	0	2451478	G	A
12	rs16929294	0	2451752	C	T
12	rs2239051	0	2452192	A	G
12	rs59604191	0	2452351	T	C
12	rs4765923	0	2452516	T	A
12	rs2283302	0	2452619	A	G
12	rs4765924	0	2452976	C	T
12	rs2239052	0	2453088	A	G
12	rs2238067	0	2453337	C	A
12	rs73605775	0	2453510	G	A
12	rs74739853	0	2453654	A	G
12	rs7965406	0	2454643	T	G
12	rs2238068	0	2455755	C	G
12	rs2238069	0	2456062	C	T
12	rs2238070	0	2456115	G	T
12	rs2238071	0	2456416	A	G
12	rs2238072	0	2456707	C	T
12	rs2238073	0	2456819	G	T
12	rs2238074	0	2456837	T	C
12	rs118002522	0	2457702	C	T
12	rs7959488	0	2457994	T	G
12	rs7139329	0	2458441	T	A
12	rs75559616	0	2458571	A	G
12	rs73035417	0	2458950	G	A
12	rs10848649	0	2460086	A	G
12	rs11062196	0	2460107	G	A
12	rs11062197	0	2460388	G	C
12	rs7132154	0	2461223	G	A
12	rs7133259	0	2461407	C	T
12	rs148930286	0	2461920	G	A
12	rs11612864	0	2462223	G	A
12	rs74393498	0	2462618	G	A
12	rs11833358	0	2462801	T	G
12	rs7961089	0	2463054	G	C
12	rs60656607	0	2463738	C	T
12	rs7980160	0	2463745	A	G
12	rs7316040	0	2463873	A	C
12	rs61294626	0	2464014	A	G
12	rs10848651	0	2464037	G	A
12	rs6489366	0	2464263	T	C
12	rs12310927	0	2464689	T	C
12	rs12310858	0	2464764	A	T
12	rs2238075	0	2465151	C	T
12	rs79149448	0	2465273	C	T
12	rs740419	0	2465364	A	G
12	rs740418	0	2465477	T	C
12	rs7956704	0	2465498	A	G
12	rs55846742	0	2465594	G	C
12	rs11062198	0	2465612	A	G
12	rs11062199	0	2465625	G	T
12	rs11062200	0	2465656	A	G
12	rs2238076	0	2465891	G	A
12	rs2238077	0	2466084	G	A
12	rs2239053	0	2466206	C	G
12	rs2239054	0	2466366	T	A
12	rs2239055	0	2466385	G	A
12	rs111779743	0	2467069	G	C
12	rs73607703	0	2467354	C	T
12	rs2239056	0	2468195	C	T
12	rs2239057	0	2468297	A	G
12	rs2239058	0	2468318	T	C
12	rs80004763	0	2468358	C	T
12	rs4765925	0	2469089	G	A
12	rs114859903	0	2469296	T	C
12	rs58081520	0	2469367	C	A
12	rs4765675	0	2469497	G	T
12	rs11062201	0	2469558	G	A
12	rs12308934	0	2469682	A	G
12	rs2370513	0	2470030	A	G
12	rs73607710	0	2470495	G	A
12	rs79843979	0	2471188	G	A
12	rs10774039	0	2471266	A	G
12	rs10848652	0	2471377	C	T
12	rs11062202	0	2472261	G	A
12	rs2238078	0	2472452	T	G
12	rs1860006	0	2472797	A	G
12	rs2238079	0	2473358	T	C
12	rs11062203	0	2473761	A	G
12	rs2283303	0	2473764	G	A
12	rs2283304	0	2473971	A	G
12	rs12425203	0	2474661	C	T
12	rs11062204	0	2475403	T	C
12	rs6489367	0	2475676	G	C
12	rs6489368	0	2475850	G	C
12	rs6489369	0	2476138	A	T
12	rs6489370	0	2476193	C	T
12	rs117806059	0	2476638	C	T
12	rs1860004	0	2477049	T	G
12	rs3891781	0	2477473	C	T
12	rs3891780	0	2477478	A	C
12	rs10774040	0	2477490	G	A
12	rs76120911	0	2478749	T	C
12	rs78846371	0	2478990	G	A
12	rs11062206	0	2479962	G	A
12	rs7296567	0	2480889	G	C
12	rs880342	0	2481607	C	T
12	rs886899	0	2481916	C	A
12	rs886898	0	2481936	T	C
12	rs1108385	0	2482330	C	A
12	rs10466899	0	2482943	C	T
12	rs2283305	0	2483988	A	G
12	rs2238081	0	2486431	G	A
12	rs2238082	0	2486711	G	A
12	rs2238083	0	2487001	T	C
12	rs4765676	0	2489314	G	A
12	rs2283306	0	2489390	C	T
12	rs2239059	0	2491749	T	C
12	rs2239060	0	2491911	C	T
12	rs74905168	0	2492501	T	G
12	rs7961557	0	2493591	G	A
12	rs11062209	0	2494716	G	A
12	rs4370987	0	2494926	A	G
12	rs10848654	0	2496833	G	A
12	rs12581153	0	2497746	G	C
12	rs74389391	0	2498822	A	G
12	rs4765677	0	2498947	C	T
12	rs753076	0	2499168	A	G
12	rs753077	0	2499217	T	C
12	rs11062210	0	2499312	A	G
12	rs753078	0	2499322	T	A
12	rs10160993	0	2499565	C	G
12	rs2887780	0	2499626	C	T
12	rs740417	0	2499849	A	C
12	rs740416	0	2499892	G	A
12	rs7968680	0	2500203	C	T
12	rs7967959	0	2500314	G	A
12	rs10491964	0	2500431	G	A
12	rs61539622	0	2500761	G	A
12	rs7296821	0	2501439	T	C
12	rs4441076	0	2502058	C	T
12	rs2239061	0	2502512	T	C
12	rs2239062	0	2502572	T	G
12	rs55902113	0	2502872	C	T
12	rs56151937	0	2502996	T	G
12	rs77351772	0	2503081	G	A
12	rs7980523	0	2503709	G	T
12	rs2238084	0	2503985	A	G
12	rs7973812	0	2503992	T	C
12	rs1122784	0	2505036	A	T
12	rs59241311	0	2506038	G	A
12	rs75390555	0	2506853	A	G
12	rs79744129	0	2507060	C	T
12	rs61907805	0	2507652	C	T
12	rs61907806	0	2508143	A	G
12	rs61907807	0	2508296	G	A
12	rs7301013	0	2508571	A	G
12	rs57722549	0	2509272	A	C
12	rs11837034	0	2509306	T	G
12	rs11836545	0	2509608	A	G
12	rs11837126	0	2509650	T	G
12	rs79955641	0	2510115	T	C
12	rs79978243	0	2510990	A	G
12	rs61907810	0	2511023	C	T
12	rs2370515	0	2511162	G	A
12	rs733782	0	2511311	T	A
12	rs2239063	0	2511831	A	C
12	rs11829249	0	2512604	A	G
12	rs117507095	0	2512845	G	A
12	rs4562883	0	2512876	C	T
12	rs7294604	0	2513028	T	C
12	rs7136865	0	2513288	A	G
12	rs758117	0	2513309	C	T
12	rs10774041	0	2513893	A	G
12	rs11837370	0	2514021	C	T
12	rs34729625	0	2514027	A	G
12	rs77663948	0	2514030	A	G
12	rs12823424	0	2514112	A	G
12	rs714278	0	2514231	C	T
12	rs719024	0	2514266	C	G
12	rs714277	0	2514270	C	T
12	rs61291672	0	2514716	A	G
12	rs11831085	0	2514858	A	G
12	rs11831557	0	2514989	T	G
12	rs2159059	0	2515144	C	G
12	rs59679560	0	2515830	A	G
12	rs59656744	0	2517133	C	T
12	rs35407591	0	2517887	G	A
12	rs4765929	0	2518352	T	C
12	rs12422833	0	2518470	T	A
12	rs10774042	0	2519129	T	C
12	rs11062217	0	2519141	G	A
12	rs11062218	0	2519358	C	T
12	rs11611146	0	2519464	G	A
12	rs76374143	0	2519641	A	G
12	rs140430898	0	2519701	A	G
12	rs116846988	0	2520358	C	T
12	rs58017093	0	2520453	C	A
12	rs35167730	0	2520538	T	C
12	rs2887781	0	2520880	T	G
12	rs55935819	0	2521579	G	A
12	rs56144200	0	2521652	C	T
12	rs78185506	0	2521664	C	T
12	rs17223841	0	2521812	A	G
12	rs35124400	0	2522077	C	T
12	rs7311607	0	2522981	A	G
12	rs144317663	0	2523003	C	T
12	rs758116	0	2523256	G	A
12	rs7312105	0	2523355	A	G
12	rs7312107	0	2523370	A	G
12	rs34533190	0	2523697	C	G
12	rs16929368	0	2523772	T	A
12	rs117540283	0	2524259	G	A
12	rs369263554	0	2525420	C	T
12	rs11062222	0	2525473	A	G
12	rs34992881	0	2527367	C	G
12	rs34621387	0	2528404	A	G
12	rs1009281	0	2528984	A	G
12	rs2239064	0	2529528	T	C
12	rs2283307	0	2530892	T	C
12	rs147922246	0	2532135	G	C
12	rs2239065	0	2532167	A	G
12	rs994901	0	2533178	A	G
12	rs994900	0	2533420	T	C
12	rs994899	0	2533504	G	C
12	rs2239066	0	2533945	A	G
12	rs2239068	0	2534466	C	T
12	rs146251352	0	2534662	C	T
12	rs2239071	0	2535094	C	G
12	rs2239072	0	2535158	A	T
12	rs11062225	0	2535989	T	C
12	rs4765678	0	2536295	T	C
12	rs2887782	0	2537361	C	T
12	rs4575333	0	2537396	T	A
12	rs10735008	0	2538087	T	A
12	rs142460009	0	2538356	C	T
12	rs2239073	0	2538500	T	C
12	rs2239074	0	2538549	C	T
12	rs2239075	0	2538941	A	G
12	rs2283308	0	2539307	G	T
12	rs57906526	0	2539760	A	G
12	rs11613063	0	2539938	C	T
12	rs73042126	0	2539955	G	A
12	rs1548649	0	2540195	C	G
12	rs1860097	0	2541008	T	C
12	rs16929401	0	2541534	T	C
12	rs77768770	0	2541826	G	A
12	rs10774043	0	2543100	G	A
12	rs2239076	0	2543974	C	G
12	rs4765930	0	2544245	G	T
12	rs147447290	0	2544264	C	T
12	rs11062228	0	2544724	G	A
12	rs11062229	0	2544786	G	C
12	rs111915616	0	2545286	G	T
12	rs2239077	0	2545579	G	A
12	rs7960297	0	2546519	T	C
12	rs149071036	0	2546537	G	A
12	rs17801211	0	2546742	A	G
12	rs16927947	0	2546766	C	A
12	rs74059849	0	2547940	T	G
12	rs2239078	0	2547975	G	A
12	rs7313403	0	2548274	G	A
12	rs1860102	0	2548490	G	A
12	rs4765679	0	2549018	G	C
12	rs56287959	0	2550359	A	C
12	rs10774044	0	2550490	G	A
12	rs2239079	0	2550818	G	A
12	rs12578811	0	2550914	G	A
12	rs11062230	0	2551019	C	G
12	rs10491965	0	2551368	C	T
12	rs10774045	0	2551767	C	T
12	rs2283309	0	2552087	C	A
12	rs10774046	0	2552092	C	T
12	rs10774047	0	2552191	C	G
12	rs10848655	0	2552648	C	G
12	rs1860091	0	2552898	G	T
12	rs10848656	0	2552989	G	A
12	rs1860092	0	2553068	C	T
12	rs4765932	0	2553141	T	C
12	rs1076341	0	2553231	C	G
12	rs1076342	0	2553238	T	C
12	rs1076343	0	2553576	A	G
12	rs1076344	0	2553988	A	G
12	rs1076345	0	2554214	C	T
12	rs2239080	0	2554689	G	A
12	rs11833023	0	2555054	G	A
12	rs12313442	0	2556297	C	T
12	rs11062232	0	2556799	C	T
12	rs4765680	0	2557099	G	A
12	rs4765681	0	2557196	T	C
12	rs7303824	0	2558005	C	T
12	rs1544514	0	2558186	G	A
12	rs1544515	0	2558298	G	A
12	rs1544516	0	2558300	T	C
12	rs4765933	0	2558475	G	A
12	rs4765682	0	2558567	T	C
12	rs11062234	0	2559459	A	G
12	rs4765684	0	2559746	G	A
12	rs4765934	0	2559828	G	A
12	rs4765685	0	2559998	G	A
12	rs4765686	0	2560083	G	A
12	rs4765687	0	2560116	A	G
12	rs2239081	0	2560533	G	C
12	rs74062378	0	2561164	C	A
12	rs10848658	0	2561253	T	C
12	rs10744563	0	2561313	A	G
12	rs2239082	0	2561409	A	G
12	rs7316661	0	2561715	G	A
12	rs7135609	0	2561951	C	T
12	rs4765688	0	2562404	G	A
12	rs61909374	0	2562482	A	G
12	rs10774048	0	2562541	T	C
12	rs4765935	0	2563347	A	C
12	rs7314292	0	2563415	T	C
12	rs4765936	0	2563476	A	G
12	rs6489371	0	2563657	C	T
12	rs55674974	0	2564110	C	T
12	rs10774049	0	2565500	T	C
12	rs758229	0	2565708	G	C
12	rs35917745	0	2565724	C	T
12	rs758230	0	2565920	G	A
12	rs758231	0	2566301	G	T
12	rs118011132	0	2566355	C	T
12	rs2283310	0	2569458	C	T
12	rs73042168	0	2570414	T	C
12	rs4765937	0	2570535	T	C
12	rs2098027	0	2570803	T	C
12	rs758232	0	2571437	T	C
12	rs7965296	0	2572536	T	C
12	rs73042171	0	2572717	G	A
12	rs2239083	0	2573043	G	A
12	rs16929444	0	2573903	G	A
12	rs73042174	0	2573910	A	G
12	rs61909376	0	2573993	C	G
12	rs16929447	0	2574045	C	T
12	rs4765938	0	2574613	G	A
12	rs12582478	0	2575394	A	T
12	rs2238085	0	2575495	G	T
12	rs10848659	0	2575941	G	A
12	rs2239084	0	2577104	A	G
12	rs57301462	0	2577869	G	A
12	rs12316582	0	2578174	T	A
12	rs61909380	0	2578509	C	T
12	rs7971379	0	2578920	T	C
12	rs10848660	0	2579615	A	G
12	rs11836925	0	2579980	A	G
12	rs61909382	0	2580756	A	G
12	rs10848661	0	2580971	C	T
12	rs10848662	0	2580998	T	C
12	rs147398171	0	2581124	C	T
12	rs2370517	0	2581140	T	C
12	rs758233	0	2581768	A	C
12	rs758234	0	2582063	G	C
12	rs4765939	0	2582397	G	C
12	rs7968723	0	2582812	G	A
12	rs61909383	0	2583568	G	A
12	rs2283311	0	2583736	C	T
12	rs11062240	0	2584460	A	G
12	rs2283312	0	2584491	G	T
12	rs2283313	0	2584793	A	G
12	rs2239085	0	2585216	T	C
12	rs10848663	0	2585426	C	T
12	rs2283314	0	2585572	G	A
12	rs2239086	0	2586085	G	A
12	rs11062241	0	2586586	C	T
12	rs2239087	0	2586645	T	C
12	rs1860093	0	2587205	T	A
12	rs1860094	0	2587318	T	C
12	rs188025332	0	2588381	T	A
12	rs2283315	0	2588495	T	C
12	rs2283316	0	2589571	T	C
12	rs76506963	0	2589724	G	A
12	rs2239088	0	2589825	C	T
12	rs2239089	0	2589988	G	A
12	rs4765941	0	2590190	T	C
12	rs4765942	0	2590193	A	G
12	rs4765944	0	2590414	A	C
12	rs4765945	0	2590662	C	T
12	rs4765946	0	2590704	A	G
12	rs10848664	0	2590769	C	A
12	rs1860095	0	2591029	C	T
12	rs4765947	0	2591553	C	G
12	rs4765948	0	2591559	C	T
12	rs4765689	0	2591560	A	G
12	rs61477807	0	2591879	C	T
12	rs7135220	0	2592456	G	A
12	rs887000	0	2594552	C	G
12	rs887001	0	2595011	A	C
12	rs58843321	0	2598281	T	C
12	rs17801265	0	2598615	G	A
12	rs2239090	0	2598803	T	C
12	rs4765949	0	2598949	C	T
12	rs61532099	0	2599799	C	T
12	rs16929462	0	2601030	T	C
12	rs7136808	0	2601094	A	G
12	rs7305879	0	2601300	G	A
12	rs7306916	0	2601363	C	G
12	rs2239091	0	2601679	C	T
12	rs16929470	0	2601742	C	T
12	rs16929471	0	2601743	G	A
12	rs1541452	0	2602179	G	A
12	rs61258923	0	2605005	C	T
12	rs2239092	0	2605008	A	T
12	rs2108705	0	2605277	A	G
12	rs1015287	0	2605386	G	A
12	rs12319670	0	2605721	A	G
12	rs12310992	0	2605757	A	G
12	rs16929482	0	2606220	G	T
12	rs16929486	0	2606283	A	G
12	rs73046236	0	2606373	C	A
12	rs1004207	0	2608483	G	A
12	rs740502	0	2608617	G	A
12	rs79346899	0	2608902	C	T
12	rs10848665	0	2609084	T	C
12	rs10848666	0	2609274	G	A
12	rs7953393	0	2609392	G	C
12	rs2239093	0	2609562	G	A
12	rs72653433	0	2609701	G	A
12	rs72653434	0	2609727	C	G
12	rs72653435	0	2610003	G	A
12	rs60106275	0	2610415	A	C
12	rs2239094	0	2610538	A	G
12	rs2283318	0	2610641	G	A
12	rs2239095	0	2611005	C	T
12	rs7976352	0	2611020	A	C
12	rs4765950	0	2611407	G	A
12	rs117327754	0	2612154	A	T
12	rs2238086	0	2612241	G	C
12	rs77858125	0	2612428	G	A
12	rs188552974	0	2612770	A	G
12	rs11608740	0	2613329	A	G
12	rs72653436	0	2613431	G	A
12	rs1008832	0	2613521	A	G
12	rs2238087	0	2613716	C	T
12	rs11615711	0	2614797	C	G
12	rs7977039	0	2615134	G	A
12	rs1860098	0	2615556	G	A
12	rs67382090	0	2616028	C	A
12	rs11062247	0	2616128	A	G
12	rs11062248	0	2616188	A	T
12	rs55824460	0	2617460	G	A
12	rs7299060	0	2617656	G	A
12	rs7136999	0	2617898	T	G
12	rs73046254	0	2618240	G	A
12	rs2283319	0	2618781	T	G
12	rs2283320	0	2619110	G	A
12	rs2239097	0	2619477	T	C
12	rs11062250	0	2619505	G	A
12	rs58753065	0	2619637	G	A
12	rs55703629	0	2619696	C	T
12	rs60906495	0	2619743	T	A
12	rs56343862	0	2619861	A	C
12	rs11609685	0	2620221	A	G
12	rs66986059	0	2620445	C	T
12	rs55851225	0	2620999	T	G
12	rs10848668	0	2621192	T	C
12	rs2239098	0	2621912	G	A
12	rs2239099	0	2622386	G	A
12	rs2239100	0	2622393	T	C
12	rs2239101	0	2622479	T	C
12	rs79195534	0	2622484	G	A
12	rs7306685	0	2622516	A	G
12	rs2239102	0	2622864	C	T
12	rs2283321	0	2622988	A	G
12	rs2239103	0	2623145	T	C
12	rs2239104	0	2623543	T	G
12	rs2239105	0	2623665	C	G
12	rs73046268	0	2625126	G	T
12	rs2239106	0	2626878	A	T
12	rs80208136	0	2626946	C	T
12	rs11609100	0	2627929	C	T
12	rs2239107	0	2628611	A	G
12	rs2239108	0	2628620	A	G
12	rs2239109	0	2628811	T	G
12	rs2239110	0	2629143	G	A
12	rs11062252	0	2630733	G	A
12	rs4765951	0	2631571	T	C
12	rs75392488	0	2631737	A	G
12	rs11062253	0	2632709	T	C
12	rs2283322	0	2634014	A	G
12	rs2239111	0	2634066	T	C
12	rs78947940	0	2634888	G	A
12	rs12231350	0	2635190	A	G
12	rs78061975	0	2637626	C	T
12	rs2238088	0	2638754	T	C
12	rs10848670	0	2638957	G	C
12	rs73252713	0	2639011	C	G
12	rs1990240	0	2639256	G	A
12	rs72653437	0	2639383	T	G
12	rs75550215	0	2640101	C	T
12	rs77106855	0	2640383	A	G
12	rs2283323	0	2640593	C	T
12	rs139079052	0	2641594	C	T
12	rs12227580	0	2641677	G	A
12	rs2239112	0	2641793	C	G
12	rs1990239	0	2642710	C	T
12	rs75120762	0	2643877	C	T
12	rs11615270	0	2644578	C	G
12	rs7963955	0	2644967	A	G
12	rs2239113	0	2645402	A	G
12	rs2239114	0	2645408	C	T
12	rs11062257	0	2646104	C	T
12	rs2283324	0	2646485	C	T
12	rs11062258	0	2646718	A	G
12	rs11062260	0	2646783	G	A
12	rs2108704	0	2646966	C	T
12	rs2239115	0	2647063	G	A
12	rs2239116	0	2647138	G	T
12	rs4765952	0	2647471	C	T
12	rs11062261	0	2647941	C	A
12	rs4765953	0	2648073	T	C
12	rs4765954	0	2648078	G	C
12	rs4765693	0	2648160	G	A
12	rs11062262	0	2648347	T	A
12	rs11062263	0	2648349	G	A
12	rs12320775	0	2648372	G	A
12	rs10848672	0	2649036	T	C
12	rs11062266	0	2649074	A	G
12	rs73236436	0	2649516	G	A
12	rs12833174	0	2649634	G	T
12	rs7134785	0	2649890	G	A
12	rs4394887	0	2649980	A	G
12	rs4275682	0	2650026	C	T
12	rs12318263	0	2650030	A	G
12	rs11062267	0	2650264	G	A
12	rs7314373	0	2651288	T	C
12	rs7314375	0	2651290	T	C
12	rs2239117	0	2651408	G	A
12	rs10848673	0	2652280	C	T
12	rs11062268	0	2654302	C	G
12	rs56840597	0	2654535	G	T
12	rs9738570	0	2654981	G	A
12	rs73046302	0	2655409	G	A
12	rs11062269	0	2655697	G	A
12	rs10848674	0	2656887	T	G
12	rs7298483	0	2657390	C	G
12	rs11062271	0	2658150	G	A
12	rs12298268	0	2658488	T	C
12	rs12298278	0	2658515	T	C
12	rs12302903	0	2658589	G	C
12	rs11062272	0	2659082	G	T
12	rs117426474	0	2659600	C	T
12	rs12304811	0	2659622	G	A
12	rs10848675	0	2659848	T	C
12	rs77367745	0	2659926	C	T
12	rs79331677	0	2659942	C	T
12	rs1034934	0	2660096	C	G
12	rs2239118	0	2660753	C	T
12	rs1034936	0	2661160	C	T
12	rs7304997	0	2662063	A	G
12	rs2238089	0	2662556	G	C
12	rs10744564	0	2662694	A	T
12	rs2370595	0	2662745	T	C
12	rs75456223	0	2662815	G	C
12	rs4765955	0	2663185	A	G
12	rs4765956	0	2663640	A	G
12	rs4765957	0	2663784	G	A
12	rs7298036	0	2664277	C	T
12	rs77287851	0	2664658	G	T
12	rs733993	0	2664937	G	A
12	rs117459005	0	2665122	C	T
12	rs887333	0	2665410	C	A
12	rs2370596	0	2666348	A	G
12	rs4765959	0	2666407	T	A
12	rs2370597	0	2666459	G	A
12	rs2370598	0	2666460	C	T
12	rs2370599	0	2666509	G	A
12	rs2370600	0	2666536	G	A
12	rs151146787	0	2666858	T	A
12	rs7307271	0	2667284	T	C
12	rs720722	0	2667399	A	G
12	rs720721	0	2667744	A	G
12	rs4765960	0	2667930	G	A
12	rs929490	0	2667954	T	C
12	rs4765961	0	2668472	T	C
12	rs1006564	0	2668570	A	G
12	rs4503598	0	2669553	C	G
12	rs4765962	0	2669632	G	C
12	rs929492	0	2670580	C	T
12	rs10848676	0	2670920	A	G
12	rs11062277	0	2670921	T	C
12	rs10732594	0	2671017	T	C
12	rs74460986	0	2671735	A	T
12	rs11062278	0	2671903	G	A
12	rs11062279	0	2672374	A	G
12	rs73035639	0	2673202	C	T
12	rs12321187	0	2673233	G	A
12	rs76584852	0	2673258	C	T
12	rs10744565	0	2674054	A	G
12	rs75184661	0	2674893	C	T
12	rs2283325	0	2675802	G	A
12	rs2370602	0	2676683	C	T
12	rs79468509	0	2677377	A	C
12	rs77523650	0	2677430	C	T
12	rs143248073	0	2677916	C	T
12	rs58752720	0	2678474	A	C
12	rs75384169	0	2680793	G	A
12	rs78488802	0	2683227	T	C
12	rs2238090	0	2683332	A	G
12	rs75302420	0	2683904	A	G
12	rs10744566	0	2683997	G	A
12	rs79622047	0	2684413	C	T
12	rs4765700	0	2685132	C	A
12	rs74968248	0	2685897	C	T
12	rs76898329	0	2686087	T	C
12	rs78876954	0	2686894	G	C
12	rs138502882	0	2687325	C	T
12	rs1034937	0	2687764	A	G
12	rs74792936	0	2688133	C	T
12	rs7299658	0	2690263	T	C
12	rs7310458	0	2690381	G	A
12	rs7311355	0	2690385	C	T
12	rs77955861	0	2690630	G	A
12	rs11832738	0	2690702	G	A
12	rs2071641	0	2691260	C	G
12	rs76673798	0	2691285	C	T
12	rs75386905	0	2691475	A	G
12	rs3751254	0	2692186	T	G
12	rs215976	0	2694638	C	T
12	rs117839316	0	2695553	G	A
12	rs74437603	0	2696155	G	A
12	rs215977	0	2696217	A	T
12	rs11062282	0	2697381	C	T
12	rs2283326	0	2699492	G	A
12	rs10848677	0	2700212	G	A
12	rs79204708	0	2703545	T	G
12	rs76092333	0	2704012	T	A
12	rs215981	0	2705356	A	G
12	rs3829329	0	2706013	C	G
12	rs215984	0	2706912	C	T
12	rs7311147	0	2707821	G	A
12	rs151156434	0	2708731	C	T
12	rs215986	0	2709880	C	T
12	rs68075360	0	2710056	A	C
12	rs215987	0	2710223	T	C
12	rs80198737	0	2710757	A	G
12	rs76195134	0	2711321	T	C
12	rs215988	0	2713343	A	G
12	rs215989	0	2713866	G	A
12	rs215990	0	2715300	G	A
12	rs215991	0	2715449	G	T
12	rs758560	0	2715687	A	G
12	rs215992	0	2715958	T	C
12	rs123263	0	2716018	C	T
12	rs215993	0	2716476	C	T
12	rs215994	0	2717160	T	C
12	rs215995	0	2717505	G	T
12	rs2239119	0	2718022	C	A
12	rs2239120	0	2718562	C	T
12	rs215996	0	2719297	G	C
12	rs55641425	0	2719934	C	T
12	rs806142	0	2720444	A	G
12	rs216006	0	2720736	T	C
12	rs216007	0	2720988	T	C
12	rs216008	0	2721137	C	T
12	rs2238091	0	2722264	G	A
12	rs216009	0	2722533	T	C
12	rs7138132	0	2722863	C	G
12	rs2238092	0	2723266	G	A
12	rs887334	0	2724022	T	G
12	rs758561	0	2726013	G	A
12	rs758562	0	2726106	C	A
12	rs216012	0	2727005	G	C
12	rs2532614	0	2727018	T	A
12	rs2532615	0	2727019	T	A
12	rs11062284	0	2727626	G	C
12	rs116089252	0	2728077	A	G
12	rs115723788	0	2728434	T	A
12	rs10774050	0	2728854	C	T
12	rs2239121	0	2729039	C	T
12	rs57888716	0	2729089	C	G
12	rs216013	0	2729632	A	G
12	rs2239122	0	2729713	C	T
12	rs2239123	0	2729722	T	C
12	rs2283329	0	2730039	A	G
12	rs34935905	0	2730244	A	G
12	rs116790827	0	2730939	T	G
12	rs74053892	0	2731653	G	C
12	rs1076390	0	2732719	C	A
12	rs7968633	0	2734450	A	G
12	rs12813888	0	2736618	A	C
12	rs740731	0	2737198	T	C
12	rs98545	0	2737295	C	T
12	rs77345767	0	2740895	C	T
12	rs78463148	0	2741270	C	T
12	rs11062288	0	2741794	C	T
12	rs77780135	0	2744323	C	T
12	rs4765966	0	2745202	A	G
12	rs61216358	0	2745431	G	A
12	rs78114799	0	2745878	A	G
12	rs35240807	0	2746765	G	A
12	rs216025	0	2748600	T	C
12	rs216026	0	2749127	T	G
12	rs2238094	0	2749537	G	A
12	rs2238095	0	2749812	A	G
12	rs2238096	0	2749913	C	A
12	rs2239124	0	2750893	C	T
12	rs77524167	0	2750919	A	G
12	rs2239125	0	2751009	A	G
12	rs11613210	0	2751312	C	A
12	rs61473768	0	2751498	C	T
12	rs1420725	0	2751583	G	C
12	rs12227672	0	2751983	G	A
12	rs1362643	0	2752187	A	G
12	rs10848678	0	2752520	T	G
12	rs10848679	0	2752523	T	C
12	rs2239126	0	2752687	G	A
12	rs12422549	0	2752745	T	C
12	rs2238097	0	2753372	T	G
12	rs2238098	0	2753411	T	C
12	rs117339786	0	2754073	G	A
12	rs2238099	0	2754127	C	T
12	rs1003306	0	2754197	A	T
12	rs216029	0	2754782	T	C
12	rs104629	0	2755355	A	G
12	rs216031	0	2756743	T	C
12	rs216032	0	2756995	C	A
12	rs141240869	0	2757113	G	A
12	rs216033	0	2757123	G	A
12	rs216034	0	2757136	T	A
12	rs216035	0	2757177	T	G
12	rs216036	0	2757371	A	C
12	rs2239127	0	2757756	T	C
12	rs2239128	0	2757769	T	C
12	rs2239129	0	2757782	C	T
12	rs216039	0	2758719	T	C
12	rs216040	0	2758740	A	T
12	rs216041	0	2758937	A	G
12	rs740727	0	2759141	C	T
12	rs740728	0	2759303	T	C
12	rs16929809	0	2759709	C	T
12	rs12826579	0	2759797	T	C
12	rs887332	0	2759831	G	A
12	rs216044	0	2760508	G	A
12	rs216045	0	2760708	G	A
12	rs1990322	0	2760970	G	A
12	rs758559	0	2761891	C	T
12	rs11062295	0	2763515	G	A
12	rs12305678	0	2763539	A	G
12	rs3794292	0	2763992	A	G
12	rs10848680	0	2765178	G	A
12	rs216047	0	2765860	C	T
12	rs11062296	0	2766253	A	G
12	rs216048	0	2766700	A	C
12	rs216049	0	2766711	C	T
12	rs216050	0	2766825	G	C
12	rs216051	0	2766899	C	A
12	rs216052	0	2766942	A	G
12	rs12228141	0	2766984	A	G
12	rs1894979	0	2766999	G	A
12	rs1894980	0	2767183	G	C
12	rs35862237	0	2768116	G	A
12	rs6489374	0	2768491	T	C
12	rs7136840	0	2768723	C	T
12	rs10848681	0	2768973	A	T
12	rs3794291	0	2769665	C	T
12	rs3794290	0	2769819	A	G
12	rs10161232	0	2770446	T	C
12	rs10161181	0	2770730	A	C
12	rs4765701	0	2770891	T	C
12	rs10161275	0	2771018	T	C
12	rs10774051	0	2771348	C	T
12	rs11062298	0	2771709	A	C
12	rs11062299	0	2771738	T	C
12	rs10848682	0	2771756	C	G
12	rs12312322	0	2771806	A	G
12	rs10774052	0	2772171	C	T
12	rs78065541	0	2772281	G	A
12	rs1966439	0	2773098	A	G
12	rs1966440	0	2773103	T	C
12	rs7315556	0	2773855	G	A
12	rs4765702	0	2773862	T	G
12	rs45555233	0	2773870	A	G
12	rs2302727	0	2774601	C	A
12	rs2302728	0	2774668	C	A
12	rs1468875	0	2776488	G	A
12	rs7295250	0	2776943	T	C
12	rs11062301	0	2776953	G	A
12	rs7306298	0	2777311	G	A
12	rs7295775	0	2777405	T	C
12	rs6489375	0	2777768	A	G
12	rs12369334	0	2778955	C	A
12	rs11062303	0	2778971	A	G
12	rs10744567	0	2780816	A	G
12	rs7138079	0	2781304	G	A
12	rs10505724	0	2782070	C	T
12	rs11062307	0	2782591	C	T
12	rs4765967	0	2783037	T	C
12	rs7136355	0	2783476	T	C
12	rs11062308	0	2783517	G	A
12	rs2302729	0	2783972	T	C
12	rs10431348	0	2784534	A	G
12	rs2058819	0	2784662	T	C
12	rs7974589	0	2785089	G	A
12	rs11062310	0	2785461	T	C
12	rs2270371	0	2785857	G	A
12	rs12818148	0	2786115	C	G
12	rs2302730	0	2786677	G	C
12	rs2302731	0	2787058	C	T
12	rs12829506	0	2787749	G	T
12	rs4765968	0	2787850	T	C
12	rs1051375	0	2788879	G	A
12	rs3794288	0	2789221	A	G
12	rs3794287	0	2789301	G	A
12	rs12299577	0	2789787	A	G
12	rs12319450	0	2789789	C	G
12	rs12319695	0	2790229	C	T
12	rs3829328	0	2790551	A	C
12	rs113418864	0	2790761	C	T
12	rs141610360	0	2790846	C	T
12	rs10848683	0	2791130	C	T
12	rs10774053	0	2791132	A	G
12	rs112910593	0	2791546	A	G
12	rs35478876	0	2792415	A	G
12	rs11062314	0	2792605	G	A
12	rs4765970	0	2792661	A	G
12	rs4765971	0	2792932	G	C
12	rs4765972	0	2793204	A	C
12	rs4765973	0	2793391	A	G
12	rs10848684	0	2793478	G	A
12	rs4765974	0	2793481	G	A
12	rs113171262	0	2794019	A	C
12	rs140704334	0	2794083	T	G
12	rs10848685	0	2794145	G	A
12	rs10848686	0	2794158	A	G
12	rs10848687	0	2794160	C	T
12	rs2370610	0	2794306	A	G
12	rs11062315	0	2794791	T	G
12	rs2270373	0	2795255	C	T
12	rs2270372	0	2795634	G	A
12	rs12308916	0	2796883	G	C
12	rs3794285	0	2796885	A	G
12	rs3794284	0	2797071	C	T
12	rs876503	0	2797179	C	T
12	rs58010731	0	2798350	C	T
12	rs11062317	0	2798549	G	A
12	rs11062318	0	2798766	G	A
12	rs149480144	0	2799116	C	T
12	rs1861673	0	2799134	G	A
12	rs55830098	0	2799987	C	T
12	rs11062319	0	2800649	C	T
12	rs150102516	0	2803072	C	G
12	rs146988619	0	2803703	C	T
12	rs7316246	0	2804455	G	A
12	rs12809807	0	2804664	C	A
12	rs10466907	0	2804976	T	G
12	rs4765975	0	2805196	T	A
12	rs7957163	0	2805632	C	A
12	rs146965892	0	2805914	A	C
12	rs6489377	0	2807669	G	A
12	rs11062320	0	2808744	C	T
12	rs4765703	0	2808765	C	T
12	rs2370611	0	2808870	G	A
12	rs4765705	0	2808982	C	T
12	rs143139599	0	2809786	C	T
12	rs7307856	0	2809812	T	C
12	rs7133208	0	2809869	G	A
12	rs4765980	0	2816060	G	A
12	rs12319191	0	2816550	A	T
12	rs7296798	0	2817242	C	T
12	rs11062324	0	2817585	G	C
12	rs10848692	0	2817942	T	C
12	rs79745652	0	2819700	A	G
12	rs7297891	0	2820040	T	C
12	rs117510564	0	2820925	G	A
12	rs12304943	0	2822328	T	C
12	rs12303503	0	2822336	A	G
12	rs1861672	0	2822461	C	A
12	rs12305266	0	2823048	A	G
12	rs11062326	0	2824274	T	C
12	rs7295730	0	2824395	G	C
12	rs1115503	0	2824699	A	G
12	rs12320828	0	2825878	C	T
12	rs12302408	0	2826063	T	G
12	rs11062327	0	2826195	A	G
12	rs2098427	0	2827501	C	T
12	rs2098425	0	2828334	G	A
12	rs34372482	0	2828764	C	T
12	rs12229387	0	2830508	A	G
12	rs12316516	0	2830894	G	C
12	rs12811549	0	2830905	C	T
12	rs12310349	0	2830907	A	G
12	rs13328976	0	2831151	G	A
12	rs67084831	0	2831237	G	A
12	rs12228313	0	2831297	C	T
12	rs12813281	0	2831379	A	G
12	rs11062330	0	2831481	C	T
12	rs1592573	0	2831556	A	T
12	rs12818377	0	2831999	C	T
12	rs10848693	0	2833013	A	T
12	rs12307277	0	2833014	C	T
12	rs11614137	0	2833309	T	A
12	rs888195	0	2834412	G	C
12	rs11062331	0	2836206	G	A
12	rs34317030	0	2836679	C	T
12	rs12370123	0	2836685	T	C
12	rs4765986	0	2837538	T	G
12	rs55817206	0	2838134	G	T
12	rs11062333	0	2838540	T	C
12	rs12372529	0	2839038	G	T
12	rs10774057	0	2839868	G	A
12	rs71458009	0	2840970	C	T
12	rs11062335	0	2841592	T	C
12	rs7309877	0	2841673	A	T
12	rs10848694	0	2842553	C	A
12	rs11837938	0	2842565	A	G
12	rs11830705	0	2842678	G	A
12	rs10848695	0	2843244	C	T
12	rs7302305	0	2843321	C	T
12	rs7294534	0	2843877	T	C
12	rs11830257	0	2843885	T	C
12	rs74054716	0	2844797	A	G
12	rs10744572	0	2845053	T	C
12	rs4765988	0	2845496	C	G
12	rs10774058	0	2846113	G	T
12	rs117280814	0	2847066	A	G
12	rs4129412	0	2847719	T	C
12	rs10848696	0	2848304	T	G
12	rs61916604	0	2848549	C	T
12	rs35119907	0	2848998	C	T
12	rs7299379	0	2849040	A	T
12	rs34907597	0	2849609	G	C
12	rs11829150	0	2850105	G	T
12	rs10848697	0	2851583	G	C
12	rs4635140	0	2851603	G	A
12	rs7977087	0	2852249	A	G
12	rs35234910	0	2852643	G	A
12	rs6416307	0	2852740	G	A
12	rs7973927	0	2854810	C	T
12	rs4765991	0	2855522	G	C
12	rs10848698	0	2855595	G	A
12	rs4267125	0	2856098	G	A
12	rs7295829	0	2857370	C	A
12	rs145911482	0	2857833	G	T
12	rs4765706	0	2858183	C	G
12	rs4616103	0	2858445	A	C
12	rs7965717	0	2858593	C	T
12	rs7958335	0	2858940	T	C
12	rs7304144	0	2859124	C	G
12	rs10848700	0	2859174	G	C
12	rs6489388	0	2859373	T	C
12	rs6489389	0	2859574	C	T
12	rs112525214	0	2859616	G	C
12	rs7303994	0	2859660	G	A
12	rs35990305	0	2860178	T	A
12	rs4238007	0	2860862	T	A
12	rs4294615	0	2861141	T	G
12	rs4348964	0	2861418	G	A
12	rs4438098	0	2862497	T	G
12	rs4450218	0	2862543	G	A
12	rs4765992	0	2863324	A	C
12	rs4765993	0	2863497	G	A
12	rs7295400	0	2864283	C	T
12	rs11062337	0	2864725	G	A
12	rs11830984	0	2864938	C	T
12	rs11835523	0	2865128	G	C
12	rs7965313	0	2865462	C	A
12	rs7980158	0	2865649	A	C
12	rs6489391	0	2867675	T	C
12	rs11062338	0	2868211	A	T
12	rs11062339	0	2868305	G	A
12	rs58671227	0	2868810	T	C
12	rs4261344	0	2869136	A	G
12	rs73042802	0	2869861	G	A
12	rs10774065	0	2870144	C	T
12	rs6489393	0	2870796	T	C
12	rs6489394	0	2870841	C	T
12	rs35465713	0	2870870	T	C
12	rs6489395	0	2871067	T	C
12	rs6489396	0	2871220	C	T
12	rs7301770	0	2871278	G	A
12	rs7302862	0	2871352	C	A
12	rs7136853	0	2871645	T	C
12	rs7136873	0	2871686	T	C
12	rs145017404	0	2872031	G	A
12	rs12312183	0	2872604	A	G
12	rs4765707	0	2872711	T	G
12	rs73044713	0	2872765	T	C
12	rs4238008	0	2872829	A	G
12	rs79107208	0	2873296	G	A
12	rs7296848	0	2873537	A	C
12	rs4409901	0	2873827	G	A
12	rs4344552	0	2873894	C	G
12	rs11062346	0	2874961	C	T
12	rs79861211	0	2875289	T	C
12	rs4313632	0	2876636	A	G
12	rs141672769	0	2877921	C	G
12	rs73242843	0	2879024	G	C
12	rs73242845	0	2879121	A	G
12	rs7954397	0	2880286	C	T
12	rs12818063	0	2880786	A	G
12	rs73242849	0	2881722	G	A
12	rs11062351	0	2881763	G	A
12	rs10848703	0	2882250	G	A
12	rs10848704	0	2882544	C	T
12	rs73242851	0	2882622	C	T
12	rs73242852	0	2882926	C	T
12	rs114878639	0	2883125	G	A
12	rs73242853	0	2883171	T	G
12	rs4765709	0	2883637	C	T
```
