## Supplementary material for "Characterization of shared and ancestry-specific signals driving complex traits using multi-ancestry fine-mapping": susiex_nc3.cs80.cs

```
CS_ID	SNP	BP	REF_ALLELE	ALT_ALLELE	REF_FRQ	BETA	SE	-LOG10P	CS_PIP	OVRL_PIP
1	rs12423277	2314319	C,C	A,A	0.557654,0.614087	0.0381439,0.0243699	0.00398085,0.00878099	21.0208,2.25845	0.387112	0.387134
1	rs1860056	2311836	T,T	A,A	0.557654,0.614087	0.0378625,0.0246187	0.00398085,0.00878099	20.7245,2.29646	0.1682	0.168228
1	rs10774034	2330458	T,T	C,C	0.632207,0.940476	0.0387389,0.0527138	0.00410023,0.0180669	20.4617,2.45269	0.0842546	0.0843938
1	rs11062162	2332104	G,G	A,A	0.635189,0.944444	0.0387594,0.0536543	0.00410728,0.0186617	20.4151,2.39373	0.0842229	0.0843566
1	rs1108073	2333638	C,C	T,T	0.635189,0.944444	0.0386159,0.0534867	0.00410728,0.0186617	20.2707,2.38139	0.0596507	0.0597801
1	rs2238056	2327944	C,C	T,T	0.557654,0.613095	0.0374006,0.0237047	0.00398085,0.00877682	20.2429,2.1601	0.0400272	0.0400548
2	rs4766418	1900430	G,G	C,C	0.459245,0.53869	0.0173307,0.00170286	0.0039675,0.00857506	4.90207,0.074384	0.231341	0.231381
2	rs7294540	1899714	C,C	A,A	0.452286,0.53869	0.0175325,0.00150666	0.00397243,0.00857506	4.99272,0.0652351	0.0563768	0.0564062
2	rs10744552	1900735	G,G	C,C	0.454274,0.539683	0.0172509,0.00170312	0.00397094,0.0085764	4.85472,0.074384	0.0323803	0.0324054
2	rs4766417	1898650	A,A	G,G	0.480119,0.53373	0.0174238,0.00297085	0.00395743,0.00856887	4.97117,0.137383	0.0316404	0.0316824
2	rs2058111	1902766	G,G	T,T	0.455268,0.534722	0.0172478,0.00280437	0.00397022,0.00857004	4.85472,0.128722	0.0292384	0.029263
2	rs13219	1901434	T,T	C,C	0.455268,0.534722	0.0171578,0.0022686	0.00397022,0.00857004	4.80997,0.101697	0.028821	0.0288488
2	rs1044825	1901485	T,T	G,G	0.455268,0.534722	0.0172051,0.00221796	0.00397022,0.00857004	4.83349,0.0992034	0.02756	0.0275842
2	rs2286379	1902164	T,T	C,C	0.455268,0.53373	0.0171578,0.00280399	0.00397022,0.00856887	4.80997,0.128722	0.0266325	0.0266564
2	rs10128890	1903390	T,T	A,A	0.455268,0.53373	0.0170204,0.00295519	0.00397022,0.00856887	4.74209,0.136565	0.0231535	0.0231766
2	rs10773997	1903496	T,T	C,C	0.455268,0.555556	0.0169777,0.00289901	0.00397022,0.00860262	4.72113,0.13305	0.0221799	0.0222027
2	rs10773991	1885306	T,T	C,C	0.500994,0.610119	0.0173354,0.00694247	0.00395431,0.00876455	4.93348,0.368254	0.0211449	0.0211902
2	rs763555	2046282	G,G	C,C	0.786282,0.99504	0.0170775,0.109196	0.00482314,0.0608454	3.39904,1.13841	0.0203794	0.040856
2	rs12811035	1901546	C,C	A,A	0.83499,0.821429	-0.0218566,-0.0021742	0.00532652,0.0111612	4.3902,0.0728606	0.0203791	0.0205332
2	rs4766416	1898647	C,C	G,G	0.445328,0.355159	0.0161854,-0.00124699	0.00397815,0.00893234	4.3251,0.0511113	0.0203307	0.0203818
2	rs35396561	1899217	T,T	G,G	0.835984,0.823413	-0.0218176,-0.00232866	0.00533946,0.0112102	4.35784,0.0780832	0.0198427	0.0199988
2	rs1044471	1896956	T,T	C,C	0.529821,0.611111	0.0154332,0.00366845	0.00396135,0.0087686	4.00958,0.170257	0.0189506	0.0190008
2	rs10773999	1903507	C,C	G,G	0.455268,0.555556	0.0168269,0.00260735	0.00397022,0.00860262	4.64738,0.118146	0.018877	0.0188988
2	rs12300993	1899584	C,C	T,T	0.326044,0.536706	0.0182608,-0.000547939	0.0042178,0.00857248	4.82545,0.0227177	0.0188676	0.0189138
2	rs1476732	1899552	A,A	C,C	0.455268,0.537698	0.0172952,0.00145614	0.00397022,0.00857375	4.87837,0.0629145	0.0178727	0.0178969
2	rs10773998	1903503	G,G	A,A	0.455268,0.555556	0.016738,0.00284957	0.00397022,0.00860262	4.60414,0.130498	0.0173732	0.0173945
2	rs2286384	1891043	C,C	G,G	0.500994,0.390873	-0.0169671,-0.00648066	0.00395431,0.00876055	4.74947,0.337763	0.0158112	0.0158512
2	rs1968095	1899291	A,A	T,T	0.316103,0.467262	0.0172759,-0.00269752	0.00425236,0.00856774	4.31412,0.123275	0.00881599	0.00885493
2	rs12580035	1911860	T,T	C,C	0.829026,0.93254	-0.0210523,-0.00496006	0.00525159,0.017043	4.21437,0.112931	0.0071973	0.00731763
2	rs3759374	1886643	T,T	C,C	0.480119,0.610119	0.0154179,0.00648556	0.00395743,0.00876455	4.00958,0.33789	0.00599924	0.00602362
2	rs7974422	1885262	G,G	A,A	0.480119,0.610119	0.0153703,0.0066344	0.00395743,0.00876455	3.98806,0.347681	0.00580403	0.00582831
2	rs182571422	1955928	NA,C	NA,T	NA,0.975198	NA,-0.0868226	NA,0.0274863	NA,2.80012	0.00454391	0.0150158
2	rs17800972	1921974	A,A	G,G	0.83499,0.935516	-0.0212649,-0.0116856	0.00532652,0.0174041	4.18414,0.299342	0.00441362	0.00456491
2	rs9805049	1893650	A,A	C,C	0.521869,0.402778	-0.0149562,-0.00664003	0.00395809,0.0087157	3.80219,0.350518	0.00438718	0.00440954
2	rs2286383	1891372	T,T	C,C	0.521869,0.390873	-0.0150052,-0.00597546	0.00395809,0.00876055	3.82381,0.305233	0.00438496	0.00440677
2	rs12425000	2044727	T,NA	C,NA	0.9334,NA	0.0319086,NA	0.00792989,NA	4.24216,NA	0.00382281	0.00796572
2	rs73038815	2722387	T,NA	C,NA	0.969185,NA	0.0304437,NA	0.0114407,NA	2.1084,NA	0.0023929	0.00800882
2	rs6489330	1907853	G,G	A,A	0.201789,0.340278	0.0172404,0.010565	0.00492643,0.00902206	3.3316,0.616918	0.00233337	0.0024218
2	rs76831689	1922816	T,NA	C,NA	0.964215,NA	0.0347147,NA	0.0106439,NA	2.95531,NA	0.00187422	0.00252504
2	rs11062228	2544724	A,A	G,G	0.474155,0.333333	0.012545,0.00279391	0.00395959,0.00906796	2.8143,0.120331	0.00168658	0.00658195
2	rs139664946	2086009	NA,A	NA,G	NA,0.973214	NA,-0.0704588	NA,0.0264757	NA,2.10875	0.00152755	0.00467983
2	rs2286378	1909979	A,A	G,G	0.190855,0.257937	0.0165262,0.0137916	0.00503123,0.00977071	2.99103,0.801097	0.00151427	0.0016162
2	rs2470433	2101808	A,NA	G,NA	0.84493,NA	0.0194068,NA	0.00546217,NA	3.41913,NA	0.00145496	0.00367697
2	rs12813534	2102623	G,NA	A,NA	0.84493,NA	0.0194068,NA	0.00546217,NA	3.41913,NA	0.00145496	0.00367697
2	rs758234	2582063	C,C	G,G	0.332008,0.115079	-0.00821819,-0.0363311	0.00419836,0.0133953	1.2985,2.17501	0.00143489	0.00671068
2	rs11062045	2098435	T,NA	A,NA	0.842942,NA	0.0191529,NA	0.00543389,NA	3.37269,NA	0.00138952	0.00351205
2	rs11062037	2084672	T,NA	C,NA	0.845924,NA	0.0194578,NA	0.00547654,NA	3.41913,NA	0.00132383	0.00327217
2	rs11062046	2100324	C,NA	A,NA	0.84493,NA	0.0192305,NA	0.00546217,NA	3.36607,NA	0.00132346	0.00335147
2	rs2190766	2085166	G,NA	C,NA	0.843936,NA	0.0190463,NA	0.00544795,NA	3.32588,NA	0.00126214	0.00311006
2	rs2239084	2577104	G,G	A,A	0.321074,0.104167	-0.00743469,-0.0381069	0.00423473,0.0139934	1.10156,2.18941	0.00125835	0.00570585
2	rs56169661	2138933	C,C	A,A	0.875746,0.978175	-0.021195,0.037428	0.0059937,0.0292559	3.39157,0.697278	0.00120877	0.00418836
2	rs76086674	2343344	A,NA	G,NA	0.968191,NA	-0.0425106,NA	0.0112664,NA	3.79278,NA	0.00119751	0.00297986
2	rs35619203	2091012	C,NA	A,NA	0.843936,NA	0.0189322,NA	0.00544795,NA	3.29186,NA	0.00118788	0.00293149
2	rs71454848	2088780	C,NA	T,NA	0.843936,NA	0.0188707,NA	0.00544795,NA	3.27361,NA	0.00114992	0.00284011
2	rs12830504	1905837	T,NA	C,NA	0.921471,NA	-0.0196999,NA	0.00734995,NA	2.13336,NA	0.00112672	0.00127403
2	rs2370055	1887698	T,T	C,C	0.687873,0.678571	-0.0141913,-0.0104824	0.00426697,0.00915299	3.05478,0.598412	0.00110635	0.00115142
2	rs11062042	2092743	T,NA	C,NA	0.841948,NA	0.0186125,NA	0.00541997,NA	3.22576,NA	0.00109462	0.00270485
2	rs2240613	1892816	T,T	C,C	0.652087,0.501984	-0.0146384,-0.011149	0.00415099,0.00854942	3.37559,0.716221	0.0010757	0.00111208
2	rs4765935	2563347	C,C	A,A	0.318091,0.110119	-0.00844655,-0.0351556	0.00424522,0.0136555	1.33135,1.99829	0.00106084	0.00435426
3	rs73042103	2533884	C,NA	T,NA	0.976143,NA	0.0592904,NA	0.0129561,NA	5.32477,NA	0.516032	0.516113
3	rs763555	2046282	G,G	C,C	0.786282,0.99504	0.0170775,0.109196	0.00482314,0.0608454	3.39904,1.13841	0.0209026	0.040856
3	rs182571422	1955928	NA,C	NA,T	NA,0.975198	NA,-0.0868226	NA,0.0274863	NA,2.80012	0.0105197	0.0150158
3	rs73038815	2722387	T,NA	C,NA	0.969185,NA	0.0304437,NA	0.0114407,NA	2.1084,NA	0.00562939	0.00800882
3	rs758234	2582063	C,C	G,G	0.332008,0.115079	-0.00821819,-0.0363311	0.00419836,0.0133953	1.2985,2.17501	0.00528337	0.00671068
3	rs11062228	2544724	A,A	G,G	0.474155,0.333333	0.012545,0.00279391	0.00395959,0.00906796	2.8143,0.120331	0.00490364	0.00658195
3	rs2239084	2577104	G,G	A,A	0.321074,0.104167	-0.00743469,-0.0381069	0.00423473,0.0139934	1.10156,2.18941	0.00445311	0.00570585
3	rs12425000	2044727	T,NA	C,NA	0.9334,NA	0.0319086,NA	0.00792989,NA	4.24216,NA	0.00415881	0.00796572
3	rs12813682	1936988	A,A	C,C	0.464215,0.305556	-0.0112388,-0.0146579	0.00396447,0.00927981	2.33874,0.94229	0.00407908	0.00448125
3	rs4765935	2563347	C,C	A,A	0.318091,0.110119	-0.00844655,-0.0351556	0.00424522,0.0136555	1.33135,1.99829	0.00329692	0.00435426
3	rs35000021	1925299	A,A	G,G	0.906561,0.833333	0.0112937,0.0167009	0.00679323,0.0114701	1.01586,0.837482	0.00324664	0.00337368
3	rs139664946	2086009	NA,A	NA,G	NA,0.973214	NA,-0.0704588	NA,0.0264757	NA,2.10875	0.00315709	0.00467983
3	rs7968723	2582812	A,A	G,G	0.323062,0.116071	-0.00761147,-0.0340268	0.00422788,0.0133454	1.1438,1.96732	0.00300531	0.0038731
3	rs56169661	2138933	C,C	A,A	0.875746,0.978175	-0.021195,0.037428	0.0059937,0.0292559	3.39157,0.697278	0.0029832	0.00418836
3	rs4765913	2419896	T,T	A,A	0.228628,0.052579	-0.0370772,-0.0381145	0.00470807,0.0191525	14.4684,1.33176	0.00292064	0.00388302
3	rs7971379	2578920	C,C	T,T	0.316103,0.114087	-0.00751912,-0.0352775	0.00425236,0.0134459	1.11338,2.06053	0.00289835	0.00377658
3	rs2239085	2585216	C,C	T,T	0.32008,0.117063	-0.00802897,-0.0331422	0.0042382,0.0132962	1.23532,1.89685	0.00279855	0.00366163
3	rs10848663	2585426	T,T	C,C	0.32008,0.118056	-0.00794133,-0.0330712	0.0042382,0.0132476	1.21492,1.90147	0.00275924	0.00361341
3	rs10848662	2580998	C,C	T,T	0.314115,0.116071	-0.0076686,-0.0349355	0.00425961,0.0133454	1.1438,2.05304	0.0026876	0.00349042
3	rs2283313	2584793	G,G	A,A	0.317097,0.114087	-0.00791721,-0.0341569	0.00424878,0.0134459	1.20478,1.95566	0.00264248	0.00346748
3	rs10848661	2580971	T,T	C,C	0.324056,0.119048	-0.00724677,-0.0346143	0.00422449,0.0131998	1.06415,2.05885	0.00248861	0.0032016
3	rs117716648	2027003	A,NA	G,NA	0.984095,NA	0.0542908,NA	0.0158037,NA	3.22778,NA	0.00235372	0.00293231
3	rs12813534	2102623	G,NA	A,NA	0.84493,NA	0.0194068,NA	0.00546217,NA	3.41913,NA	0.00222525	0.00367697
3	rs2470433	2101808	A,NA	G,NA	0.84493,NA	0.0194068,NA	0.00546217,NA	3.41913,NA	0.00222525	0.00367697
3	rs11062045	2098435	T,NA	A,NA	0.842942,NA	0.0191529,NA	0.00543389,NA	3.37269,NA	0.00212548	0.00351205
3	rs11062046	2100324	C,NA	A,NA	0.84493,NA	0.0192305,NA	0.00546217,NA	3.36607,NA	0.0020307	0.00335147
3	rs12425215	2037873	A,NA	G,NA	0.959245,NA	0.0343551,NA	0.00999958,NA	3.22833,NA	0.00202323	0.00303763
3	rs189168590	2024907	NA,T	NA,C	NA,0.980159	NA,-0.0798268	NA,0.0306528	NA,2.03583	0.00201364	0.00291102
3	rs11062037	2084672	T,NA	C,NA	0.845924,NA	0.0194578,NA	0.00547654,NA	3.41913,NA	0.00195092	0.00327217
3	rs2190766	2085166	G,NA	C,NA	0.843936,NA	0.0190463,NA	0.00544795,NA	3.32588,NA	0.00185026	0.00311006
3	rs59656744	2517133	NA,T	NA,C	NA,0.87996	NA,-0.0322017	NA,0.0131525	NA,1.84309	0.0018084	0.00269521
3	rs4298967	2408194	G,G	A,A	0.337972,0.043651	-0.0394107,-0.0410518	0.00417985,0.0209217	20.3819,1.30326	0.0017936	0.00421087
3	rs2283314	2585572	A,A	G,G	0.32505,0.118056	-0.00759932,-0.0314165	0.00422113,0.0132476	1.1438,1.7516	0.00178722	0.0022993
3	rs76086674	2343344	A,NA	G,NA	0.968191,NA	-0.0425106,NA	0.0112664,NA	3.79278,NA	0.00178449	0.00297986
3	rs148257472	2882603	T,NA	C,NA	0.972167,NA	-0.028005,NA	0.0120196,NA	1.70314,NA	0.00174877	0.00217346
3	rs35619203	2091012	C,NA	A,NA	0.843936,NA	0.0189322,NA	0.00544795,NA	3.29186,NA	0.00174568	0.00293149
3	rs2283311	2583736	T,T	C,C	0.321074,0.116071	-0.00744411,-0.032895	0.00423473,0.0133454	1.10364,1.8631	0.00174258	0.00223878
3	rs71454848	2088780	C,NA	T,NA	0.843936,NA	0.0188707,NA	0.00544795,NA	3.27361,NA	0.00169214	0.00284011
3	rs7965296	2572536	C,C	T,T	0.318091,0.118056	-0.00701408,-0.0340641	0.00424522,0.0132476	1.00662,1.99436	0.00168394	0.00222365
3	rs4765958	2664109	T,NA	C,NA	0.951292,NA	-0.0199558,NA	0.00918509,NA	1.52567,NA	0.0016322	0.00205565
3	rs11062042	2092743	T,NA	C,NA	0.841948,NA	0.0186125,NA	0.00541997,NA	3.22576,NA	0.001612	0.00270485
3	rs145577382	2719194	C,NA	G,NA	0.967197,NA	0.0224383,NA	0.0111,NA	1.3642,NA	0.00147577	0.00207106
3	rs73044404	2135449	A,A	G,G	0.869781,0.978175	-0.018817,0.0421168	0.00587486,0.0292559	2.86642,0.823964	0.00145984	0.00202779
3	rs2239083	2573043	A,A	G,G	0.323062,0.117063	-0.00697117,-0.0330425	0.00422788,0.0132962	1.00359,1.88768	0.00145446	0.00188619
3	rs4765689	2591560	G,G	A,A	0.425447,0.119048	-0.00299843,-0.0379174	0.003999,0.0131998	0.343539,2.39026	0.00144057	0.00196969
3	rs972657	2086325	G,NA	A,NA	0.845924,NA	0.018835,NA	0.00547654,NA	3.23402,NA	0.00142714	0.00238164
3	rs139163869	1924172	T,NA	C,NA	0.932406,NA	0.0152792,NA	0.00787557,NA	1.28091,NA	0.00140797	0.00156554
3	rs10848652	2471377	NA,T	NA,C	NA,0.935516	NA,-0.041778	NA,0.0174041	NA,1.78584	0.00137293	0.00202299
3	rs10848664	2590769	A,A	C,C	0.424453,0.124008	-0.00286385,-0.0374371	0.00400022,0.0129696	0.324185,2.40946	0.00133123	0.00184052
3	rs11834934	1951805	G,G	A,A	0.986084,0.597222	-0.0233059,-0.0256713	0.0168779,0.0087157	0.776445,2.49143	0.00132219	0.0020666
3	rs61916603	2842047	G,NA	A,NA	0.942346,NA	-0.024951,NA	0.00848241,NA	2.48594,NA	0.00132184	0.00217364
3	rs56269265	2706260	T,NA	G,NA	0.964215,NA	0.0211353,NA	0.0106439,NA	1.32726,NA	0.0013049	0.00185784
3	rs4765948	2591559	T,T	C,C	0.426441,0.119048	-0.00281697,-0.0375358	0.0039978,0.0131998	0.317818,2.3507	0.00124836	0.00171591
3	rs34875796	1896629	NA,T	NA,C	NA,0.972222	NA,-0.0565792	NA,0.0260119	NA,1.52841	0.00121996	0.00178122
3	rs73046287	2646687	T,NA	C,NA	0.963221,NA	0.0222397,NA	0.0105045,NA	1.46539,NA	0.00121496	0.00137425
3	rs4765946	2590704	G,G	A,A	0.424453,0.119048	-0.00290902,-0.0370933	0.00400022,0.0131998	0.330595,2.30523	0.00118481	0.00164019
3	rs12423378	1946191	C,C	A,A	0.861829,0.978175	0.0127931,0.0460578	0.00572955,0.0292559	1.59243,0.93773	0.00115614	0.00181504
3	rs4765945	2590662	T,T	C,C	0.424453,0.119048	-0.0027735,-0.0371423	0.00400022,0.0131998	0.311492,2.31025	0.00114718	0.00158834
3	rs7306916	2601363	G,G	C,C	0.973161,0.681548	0.0119347,-0.0267594	0.0122339,0.00917557	0.482419,2.45085	0.00113325	0.00155008
3	rs11835900	1950457	A,A	G,G	0.987078,0.606151	-0.0142429,-0.0266624	0.0175062,0.00874879	0.381035,2.63694	0.00112394	0.00168345
3	rs117500016	2018160	T,T	C,C	0.919483,0.936508	0.00436845,0.0544924	0.00726648,0.0175302	0.26144,2.72573	0.00107814	0.00151638
3	rs73046256	2618582	C,NA	T,NA	0.958251,NA	-0.0185961,NA	0.00988495,NA	1.22231,NA	0.00105469	0.00145008
3	rs12582053	1956462	A,A	G,G	0.986084,0.594246	-0.0217953,-0.0251605	0.0168779,0.0087054	0.706457,2.41457	0.00100829	0.00156909
3	rs1860095	2591029	T,T	C,C	0.424453,0.119048	-0.00281867,-0.0364193	0.00400022,0.0131998	0.317818,2.23685	0.00100714	0.00139592
3	rs10848645	2420244	A,A	G,G	0.467197,0.324405	-0.0188684,-0.0115947	0.00396284,0.00913095	5.716,0.690057	0.00100222	0.00160987
3	rs59962311	1928338	A,A	C,C	0.913519,0.821429	0.00859459,0.0162817	0.00703429,0.0111612	0.654081,0.839744	0.000951887	0.00102127
3	rs758166	1948947	T,T	G,G	0.986084,0.578373	-0.02657,-0.0234956	0.0168779,0.00865635	0.937685,2.17767	0.00093564	0.00149263
3	rs2370596	2666348	G,G	A,A	0.270378,0.251984	0.0113558,0.0119105	0.00445148,0.00984603	1.96895,0.64512	0.000929305	0.00164799
3	rs148654715	1954214	NA,A	NA,G	NA,0.985119	NA,-0.0856213	NA,0.0353055	NA,1.81525	0.000916715	0.00136321
3	rs720722	2667399	G,G	A,A	0.270378,0.252976	0.0113092,0.0115843	0.00445148,0.00983323	1.95594,0.622027	0.000896323	0.00158796
3	rs112681720	2407710	A,NA	G,NA	0.980119,NA	-0.044707,NA	0.0141639,NA	2.7966,NA	0.000887486	0.00118016
3	rs72653429	1975210	A,A	G,G	0.977137,0.558532	-0.0248464,-0.0237348	0.0132281,0.00860854	1.2194,2.23423	0.00088661	0.00120217
3	rs720721	2667744	G,G	A,A	0.270378,0.252976	0.0112673,0.0115843	0.00445148,0.00983323	1.94426,0.622027	0.000873558	0.00154662
3	rs721159	1948977	T,T	C,C	0.105368,0.422619	0.0161274,0.0218484	0.00643966,0.00865361	1.91129,1.9364	0.000871677	0.00124771
3	rs11611260	1916838	T,NA	C,NA	0.956262,NA	-0.00825106,NA	0.00966771,NA	0.405164,NA	0.000864305	0.000953144
3	rs16929486	2606283	G,G	A,A	0.980119,0.681548	0.0123991,-0.0276149	0.0141639,0.00917557	0.418668,2.58239	0.000855667	0.00125411
3	rs80198737	2710757	NA,G	NA,A	NA,0.956349	NA,-0.0423966	NA,0.0209218	NA,1.36937	0.000847566	0.00125589
3	rs4765960	2667930	A,A	G,G	0.270378,0.251984	0.0112673,0.0112357	0.00445148,0.00984603	1.94426,0.59549	0.000840362	0.00148742
3	rs11062062	2117295	T,T	A,A	0.842942,0.984127	0.0194116,0.00254527	0.00543389,0.0342017	3.4512,0.0265596	0.000838353	0.00143375
3	rs2239086	2586085	A,A	G,G	0.331014,0.132937	-0.00654552,-0.0273794	0.00420153,0.0125908	0.923506,1.52777	0.000835909	0.00107202
3	rs73046458	2170903	A,NA	G,NA	0.9334,NA	-0.023664,NA	0.00792989,NA	2.54612,NA	0.000833658	0.00129779
3	rs740417	2499849	C,C	A,A	0.624254,0.669643	-0.0232569,-0.000246907	0.00408236,0.00908845	7.91368,0.00951621	0.00083314	0.00127232
3	rs12823424	2514112	G,G	A,A	0.699801,0.739087	-0.0225902,0.00783873	0.00431368,0.00973436	6.78696,0.376061	0.000829265	0.0012639
3	rs78876954	2686894	C,C	G,G	0.880716,0.946429	-0.0140087,0.0123702	0.00610001,0.0189842	1.66461,0.288482	0.000828926	0.00140377
3	rs4765944	2590414	C,C	A,A	0.421471,0.119048	-0.00191152,-0.0364782	0.00400399,0.0131998	0.198546,2.24278	0.000828921	0.00114236
3	rs61907761	2362198	T,T	C,C	0.929423,0.99504	-0.0310117,0.0867871	0.00771974,0.0608454	4.22991,0.813138	0.000828758	0.00146996
3	rs2159096	2121370	C,C	G,G	0.842942,0.984127	0.0193704,-0.00137979	0.00543389,0.0342017	3.43863,0.0142054	0.000822573	0.00140582
3	rs1024582	2402246	G,G	A,A	0.329026,0.043651	-0.0393531,-0.0401501	0.00420796,0.0209217	20.0657,1.25982	0.00082014	0.00205751
3	rs61908044	2116750	G,G	A,A	0.842942,0.984127	0.0193704,0.00236832	0.00543389,0.0342017	3.43863,0.0246628	0.000819871	0.00140158
3	rs4765941	2590190	C,C	T,T	0.420477,0.118056	-0.00191214,-0.0366007	0.00400528,0.0132476	0.198546,2.2418	0.000814305	0.0011182
3	rs2239063	2511831	C,C	A,A	0.698807,0.737103	-0.0228349,0.00687453	0.00430962,0.0097106	6.93292,0.319681	0.000812547	0.00123932
3	rs147922246	2532135	NA,C	NA,G	NA,0.978175	NA,-0.0583825	NA,0.0292559	NA,1.33743	0.000809028	0.00120032
3	rs4765942	2590193	G,G	A,A	0.421471,0.118056	-0.0018209,-0.0365514	0.00400399,0.0132476	0.187572,2.23685	0.000782552	0.00107865
3	rs7975229	2358844	T,NA	C,NA	0.960239,NA	0.0370077,NA	0.0101186,NA	3.59383,NA	0.000779734	0.000895857
3	rs2286375	1953866	C,C	A,A	0.986084,0.572421	-0.0241891,-0.0236774	0.0168779,0.00864047	0.818715,2.21195	0.000779668	0.00123334
3	rs35951631	1938767	A,NA	G,NA	0.87674,NA	0.0205939,NA	0.00601441,NA	3.20982,NA	0.000778839	0.00169005
3	rs882195	2350401	C,C	G,G	0.578529,0.610119	0.0364477,0.0176272	0.00400399,0.00876455	19.0555,1.35354	0.000771853	0.00153229
3	rs12308848	2147363	A,A	C,C	0.868787,0.923611	-0.0181345,0.0130857	0.00585591,0.0160932	2.70857,0.380749	0.000762724	0.00110233
3	rs10491964	2500431	A,A	G,G	0.706759,0.735119	-0.0227906,0.00721586	0.00434302,0.00968721	6.81234,0.34071	0.00075297	0.00131849
3	rs4765849	1971868	T,T	C,C	0.986084,0.59127	-0.021738,-0.0244215	0.0168779,0.00869545	0.703862,2.30306	0.000742831	0.00116034
3	rs7135220	2592456	A,A	G,G	0.430417,0.119048	-0.00237613,-0.0353432	0.00399316,0.0131998	0.258211,2.12983	0.000732305	0.00100075
3	rs7312105	2523355	G,G	A,A	0.619284,0.707341	-0.0158352,0.0203382	0.00407187,0.00939524	3.99701,1.51701	0.000727966	0.00152318
3	rs376401070	1946005	NA,A	NA,G	NA,0.985119	NA,0.0741803	NA,0.0353055	NA,1.44815	0.000718487	0.00106505
3	rs758117	2513309	T,T	C,C	0.698807,0.739087	-0.0225267,0.00763593	0.00430962,0.00973436	6.76393,0.363725	0.000714047	0.00108832
3	rs11836202	1955786	A,A	G,G	0.986084,0.579365	-0.0145102,-0.0253711	0.0168779,0.00865913	0.408995,2.46982	0.000713213	0.00108436
3	rs11062110	2191170	T,NA	C,NA	0.968191,NA	0.0383452,NA	0.0112664,NA	3.17702,NA	0.000709843	0.00099026
3	rs714277	2514270	T,T	C,C	0.699801,0.739087	-0.0222815,0.00819241	0.00431368,0.00973436	6.61973,0.397925	0.000705837	0.00107496
3	rs16929368	2523772	A,A	T,T	0.619284,0.708333	-0.0155642,0.0207374	0.00407187,0.00940461	3.87887,1.56142	0.000704274	0.00145422
3	rs7312107	2523370	G,G	A,A	0.619284,0.708333	-0.0157915,0.0202074	0.00407187,0.00940461	3.97783,1.49948	0.00069118	0.00144203
3	rs117507095	2512845	NA,A	NA,G	NA,0.954365	NA,-0.0452877	NA,0.0204832	NA,1.56803	0.00068808	0.00102097
3	rs146752598	1949940	NA,A	NA,G	NA,0.986111	NA,-0.083545	NA,0.0365264	NA,1.65402	0.000686758	0.00102333
3	rs11615662	2638138	T,NA	G,NA	0.952286,NA	0.0171705,NA	0.00927543,NA	1.19284,NA	0.000667084	0.000777047
3	rs740416	2499892	A,A	G,G	0.616302,0.669643	-0.022889,-4.91243e-05	0.00406582,0.00908845	7.74326,0.00187701	0.000655916	0.000945868
3	rs10735004	1947193	T,T	C,C	0.405567,0.071429	-0.00429689,-0.0353655	0.00402677,0.0165981	0.543733,1.47999	0.000655062	0.000971347
3	rs188552974	2612770	NA,G	NA,A	NA,0.983135	NA,-0.0636397	NA,0.0331973	NA,1.25778	0.00065282	0.000970571
3	rs76831689	1922816	T,NA	C,NA	0.964215,NA	0.0347147,NA	0.0106439,NA	2.95531,NA	0.000652047	0.00252504
3	rs73046278	2641608	A,NA	T,NA	0.950298,NA	-0.0169212,NA	0.00909753,NA	1.20142,NA	0.000644159	0.000837437
3	rs16929482	2606220	T,T	G,G	0.980119,0.681548	0.00846598,-0.027124	0.0141639,0.00917557	0.259613,2.50647	0.000642107	0.000940045
3	rs150660202	2064529	G,NA	A,NA	0.989066,NA	-0.0317589,NA	0.0190121,NA	1.02306,NA	0.00063782	0.000771591
3	rs34533190	2523697	G,G	C,C	0.61332,0.707341	-0.015292,0.0207167	0.00405994,0.00939524	3.78114,1.56142	0.000628796	0.00130636
3	rs7133259	2461407	T,T	C,C	0.748509,0.9375	0.0237798,-0.0109979	0.00455701,0.0176595	6.74334,0.272921	0.000624694	0.00087204
3	rs11614380	2625433	A,NA	G,NA	0.95328,NA	0.0161664,NA	0.0093687,NA	1.07354,NA	0.000620669	0.000713457
3	rs2887781	2520880	G,G	T,T	0.619284,0.706349	-0.015656,0.0204468	0.00407187,0.00938594	3.91869,1.53206	0.000619896	0.00135452
3	rs72653431	2017473	T,T	G,G	0.981113,0.582341	-0.0315129,-0.0209905	0.0145245,0.00866769	1.52238,1.81111	0.000619091	0.000816607
3	rs4765929	2518352	C,C	T,T	0.614314,0.705357	-0.0158372,0.0197675	0.00406188,0.00937671	4.01502,1.45571	0.000617729	0.00137213
3	rs11503102	2052759	A,NA	G,NA	0.987078,NA	-0.0305604,NA	0.0175062,NA	1.09224,NA	0.000615662	0.000752874
3	rs7294565	1981404	C,C	T,T	0.989066,0.973214	0.0554161,0.0405367	0.0190121,0.0264757	2.44863,0.900501	0.00061363	0.000935129
3	rs7311607	2522981	G,G	A,A	0.61829,0.705357	-0.0156001,0.0203596	0.00406983,0.00937671	3.8978,1.5242	0.000610698	0.00131229
3	rs4765949	2598949	NA,T	NA,C	NA,0.792659	NA,-0.0208867	NA,0.0105443	NA,1.32232	0.00059921	0.000882953
3	rs17223841	2521812	G,G	A,A	0.617296,0.706349	-0.0155487,0.020394	0.00406782,0.00938594	3.87887,1.52587	0.000595365	0.00127683
3	rs71454851	2168991	G,NA	C,NA	0.921471,NA	0.0209366,NA	0.00734995,NA	2.35733,NA	0.000593581	0.00103239
3	rs10848674	2656887	G,G	T,T	0.27336,0.257937	0.0109086,0.00946124	0.00443621,0.00977071	1.85595,0.477711	0.00059053	0.0012177
3	rs1860093	2587205	A,A	T,T	0.404573,0.12004	-0.00201431,-0.0345421	0.00402835,0.0131525	0.209679,2.06386	0.000590033	0.000805978
3	rs2283316	2589571	C,C	T,T	0.406561,0.119048	-0.00164828,-0.0351373	0.00402521,0.0131998	0.1661,2.10966	0.000589228	0.000810951
3	rs35124400	2522077	T,T	C,C	0.61829,0.706349	-0.0155565,0.0203369	0.00406983,0.00938594	3.87887,1.5192	0.000584454	0.00125254
3	rs12321922	2147403	A,A	G,G	0.866799,0.923611	-0.0181068,0.0128343	0.00581871,0.0160932	2.73063,0.371444	0.00058333	0.000853277
3	rs35167730	2520538	C,C	T,T	0.619284,0.705357	-0.0155205,0.0203264	0.00407187,0.00937671	3.85998,1.52032	0.000580154	0.00125725
3	rs2239088	2589825	T,T	C,C	0.408549,0.119048	-0.00136913,-0.0351819	0.00402215,0.0131998	0.134567,2.11402	0.000576055	0.000793378
3	rs56144200	2521652	T,T	C,C	0.61829,0.706349	-0.0155128,0.0203464	0.00406983,0.00938594	3.85998,1.52032	0.000574966	0.00122913
3	rs758167	1915559	A,A	G,G	0.921471,0.814484	0.0088361,0.0116094	0.00734995,0.0109969	0.639622,0.535948	0.000574296	0.000612396
3	rs4765649	2002568	T,T	C,C	0.976143,0.571429	-0.025716,-0.0212608	0.0129561,0.00863795	1.32642,1.85879	0.000569682	0.000770484
3	rs6489371	2563657	T,T	C,C	0.262425,0.078373	-0.00616145,-0.0394083	0.00449401,0.0159053	0.768623,1.87864	0.000567088	0.000822726
3	rs2283315	2588495	C,C	T,T	0.407555,0.119048	-0.00123287,-0.035167	0.00402367,0.0131998	0.119589,2.11256	0.000559544	0.000768895
3	rs12307334	2008548	C,C	T,T	0.976143,0.570437	-0.0256123,-0.0211583	0.0129561,0.00863547	1.31823,1.8453	0.00055784	0.000754511
3	rs147147626	2111395	A,NA	T,NA	0.99006,NA	0.0446695,NA	0.01993,NA	1.60196,NA	0.00055554	0.000943049
3	rs12321764	2005957	G,G	C,C	0.976143,0.571429	-0.0256179,-0.0212103	0.0129561,0.00863795	1.31867,1.85172	0.000555478	0.000751541
3	rs1860094	2587318	C,C	T,T	0.405567,0.12004	-0.00169451,-0.0344479	0.00402677,0.0131525	0.171409,2.05473	0.000544174	0.000746681
3	rs117714452	2447633	NA,G	NA,A	NA,0.952381	NA,0.0473667	NA,0.0200728	NA,1.73785	0.000543006	0.000808417
3	rs12311729	1990391	T,T	C,C	0.976143,0.570437	-0.0247205,-0.0216134	0.0129561,0.00863547	1.2488,1.90941	0.000540073	0.000732582
3	rs73042497	2131145	G,G	T,T	0.870775,0.978175	-0.0189041,0.0209442	0.00589404,0.0292559	2.87298,0.324171	0.000540028	0.000742932
3	rs887000	2594552	G,G	C,C	0.423459,0.119048	-0.00170973,-0.0343476	0.00400146,0.0131998	0.174458,2.03318	0.000539513	0.000733107
3	rs1548649	2540195	G,G	C,C	0.442346,0.445437	0.0125371,0.00614766	0.00398085,0.00860072	2.78613,0.323542	0.000534561	0.000790094
3	rs181496343	2806898	C,NA	T,NA	0.99503,NA	-0.0449082,NA	0.0281148,NA	0.957835,NA	0.000533457	0.000743683
3	rs61532099	2599799	NA,T	NA,C	NA,0.780754	NA,-0.0198231	NA,0.0103319	NA,1.2594	0.000530482	0.000780138
3	rs12302138	2006568	G,G	A,A	0.976143,0.570437	-0.0251716,-0.0211583	0.0129561,0.00863547	1.28369,1.8453	0.000526948	0.000713736
3	rs137901010	1953092	C,NA	G,NA	0.987078,NA	0.0508897,NA	0.0175062,NA	2.43776,NA	0.000526074	0.000681779
3	rs11062271	2658150	A,A	G,G	0.27336,0.256944	0.0108205,0.00880832	0.00443621,0.00978302	1.83201,0.434241	0.000525502	0.00108049
3	rs58017093	2520453	A,A	C,C	0.619284,0.706349	-0.0154287,0.020093	0.00407187,0.00938594	3.82046,1.49088	0.000520107	0.00112133
3	rs16928759	1912673	T,T	C,C	0.908549,0.829365	0.00946869,0.012163	0.00685915,0.0113631	0.776116,0.546005	0.000511374	0.000549893
3	rs7134485	2009780	C,C	T,T	0.976143,0.570437	-0.025369,-0.020915	0.0129561,0.00863547	1.2991,1.81147	0.000509861	0.00068999
3	rs7297252	2225069	C,C	T,T	0.129225,0.008929	-0.0212646,0.0111382	0.00589404,0.0454412	3.51034,0.0934657	0.000509194	0.000614328
3	rs753078	2499322	A,A	T,T	0.751491,0.693452	-0.023011,0.0013193	0.00457516,0.00927141	6.30833,0.0521522	0.000508382	0.000856363
3	rs7136808	2601094	NA,G	NA,A	NA,0.779762	NA,-0.019314	NA,0.0103152	NA,1.21358	0.000506376	0.000745149
3	rs11062218	2519358	T,T	C,C	0.615308,0.706349	-0.0156154,0.0195338	0.00406384,0.00938594	3.91445,1.42692	0.000503428	0.00109755
3	rs118139921	2271433	T,NA	C,NA	0.978131,NA	0.0486964,NA	0.0135185,NA	3.50096,NA	0.000503007	0.000602915
3	rs35407591	2517887	A,A	G,G	0.615308,0.706349	-0.0154419,0.0197803	0.00406384,0.00938594	3.83925,1.45494	0.000493489	0.00106482
3	rs143832525	2095172	NA,G	NA,A	NA,0.975198	NA,-0.05084	NA,0.0274863	NA,1.19135	0.000489191	0.00073393
3	rs10774042	2519129	C,C	T,T	0.615308,0.705357	-0.0154786,0.0196674	0.00406384,0.00937671	3.85509,1.44428	0.000489015	0.00105784
3	rs12422833	2518470	A,A	T,T	0.615308,0.706349	-0.0155228,0.0195813	0.00406384,0.00938594	3.87419,1.4323	0.000488903	0.00106002
3	rs140562886	1952815	T,NA	C,NA	0.987078,NA	0.0503021,NA	0.0175062,NA	2.39139,NA	0.000487318	0.000632655
3	rs77663948	2514030	NA,G	NA,A	NA,0.982143	NA,0.0551501	NA,0.0322783	NA,1.05785	0.000484397	0.0007195
3	rs11062217	2519141	A,A	G,G	0.615308,0.706349	-0.0155228,0.0195338	0.00406384,0.00938594	3.87419,1.42692	0.000483894	0.00104917
3	rs35791125	1939915	G,G	A,A	0.805169,0.997024	0.010416,0.168043	0.00499191,0.078473	1.43266,1.4916	0.000477684	0.000743487
3	rs55935819	2521579	A,A	G,G	0.620278,0.71131	-0.0155721,0.0195218	0.00407393,0.00943317	3.87887,1.41453	0.000473716	0.00102751
3	rs12312103	1985104	T,T	C,C	0.977137,0.570437	-0.0240851,-0.0222588	0.0132281,0.00863547	1.1634,2.00223	0.000472559	0.000644525
3	rs11062170	2348844	C,C	G,G	0.685885,0.949405	0.0393659,0.0401615	0.00425961,0.019504	19.615,1.40362	0.000472023	0.00121239
3	rs73042501	2133390	C,C	T,T	0.870775,0.978175	-0.0188261,0.0163936	0.00589404,0.0292559	2.85303,0.240151	0.00047156	0.000648889
3	rs12319690	2012683	A,A	G,G	0.976143,0.570437	-0.0267025,-0.019835	0.0129561,0.00863547	1.40556,1.66508	0.000471328	0.000636025
3	rs11612864	2462223	A,A	G,G	0.750497,0.9375	0.0235193,-0.0114687	0.00456906,0.0176595	6.57844,0.287303	0.000470274	0.000652391
3	rs10848673	2652280	T,T	C,C	0.277336,0.276786	0.0102739,0.0108625	0.0044164,0.00955427	1.69893,0.592493	0.000467333	0.00096513
3	rs10848583	1974908	G,G	A,A	0.121272,0.547619	0.0171697,0.0183627	0.00605664,0.00858839	2.33868,1.48798	0.000464424	0.000637504
3	rs2239091	2601679	T,T	C,C	0.770378,0.505952	0.00520954,-0.021788	0.0047009,0.00854996	0.57223,1.9656	0.000460474	0.00065796
3	rs11062039	2089681	NA,G	NA,C	NA,0.978175	NA,-0.0525514	NA,0.0292559	NA,1.13995	0.000459954	0.000688734
3	rs970482	1913862	C,C	T,T	0.907555,0.829365	0.00950419,0.0121611	0.00682591,0.0113631	0.785657,0.545891	0.000455187	0.000487215
3	rs34708777	1919968	A,A	G,G	0.911531,0.805556	0.00783459,0.00985426	0.00696238,0.0108009	0.584238,0.441796	0.000453213	0.000480177
3	rs1034936	2661160	T,T	C,C	0.274354,0.257937	0.0108963,0.0100797	0.0044312,0.00977071	1.85595,0.519636	0.000451378	0.000932685
3	rs7305879	2601300	A,A	G,G	0.974155,0.683532	0.00556837,-0.0254215	0.0124606,0.00919092	0.183784,2.24596	0.000448378	0.000640874
3	rs16928860	1985599	C,C	T,T	0.977137,0.570437	-0.023984,-0.0220664	0.0132281,0.00863547	1.15606,1.97433	0.00044494	0.000607164
3	rs12371253	2168797	C,C	G,G	0.837972,0.891865	0.0158335,0.0272786	0.00536574,0.0137648	2.49907,1.32325	0.000441345	0.000743192
3	rs758232	2571437	C,C	T,T	0.34493,0.127976	-0.00596162,-0.0234262	0.0041594,0.012796	0.818799,1.17302	0.000440379	0.000585586
3	rs11503095	2012573	T,T	C,C	0.976143,0.570437	-0.0260114,-0.019926	0.0129561,0.00863547	1.34988,1.67717	0.000438437	0.000592899
3	rs12823985	1912192	T,T	C,C	0.906561,0.829365	0.00925409,0.0126925	0.00679323,0.0113631	0.761657,0.578399	0.000438329	0.000470023
3	rs77503405	2099395	NA,C	NA,T	NA,0.97619	NA,-0.0493374	NA,0.0280389	NA,1.10527	0.000437644	0.000655875
3	rs4765850	1972109	T,T	A,A	0.983101,0.579365	-0.0203418,-0.0229322	0.0153396,0.00865913	0.73328,2.0921	0.000436845	0.000686918
3	rs2239118	2660753	T,T	C,C	0.77336,0.780754	-0.0118526,-0.00956954	0.00472259,0.0103319	1.91788,0.450586	0.000433868	0.000843109
3	rs150874306	2011095	NA,A	NA,C	NA,0.980159	NA,0.0517058	NA,0.0306528	NA,1.03793	0.000432102	0.000643642
3	rs11062267	2650264	A,A	G,G	0.277336,0.257937	0.0103662,0.00951362	0.0044164,0.00977071	1.72319,0.481208	0.000428993	0.00089038
3	rs2239117	2651408	A,A	G,G	0.277336,0.257937	0.0103662,0.00940886	0.0044164,0.00977071	1.72319,0.474224	0.000424984	0.00088206
3	rs960671	1958907	A,A	G,G	0.986084,0.577381	-0.0200606,-0.0224019	0.0168779,0.00865361	0.629658,2.01625	0.000424809	0.000661296
3	rs10848649	2460086	G,G	A,A	0.740557,0.921627	0.0231841,-0.0027296	0.00451065,0.0159053	6.56075,0.0636172	0.000424381	0.000597571
3	rs11503099	2012979	C,C	G,G	0.976143,0.570437	-0.0259594,-0.0197849	0.0129561,0.00863547	1.34574,1.65844	0.000421538	0.000570211
3	rs11061996	1945499	A,A	G,G	0.476143,0.051587	-0.00439334,-0.045173	0.00395881,0.0193257	0.573324,1.71186	0.000417564	0.00065115
3	rs7305362	1981450	A,A	G,G	0.989066,0.973214	0.0544168,0.0351859	0.0190121,0.0264757	2.37605,0.735533	0.000417538	0.000636514
3	rs2239119	2718022	NA,A	NA,C	NA,0.844246	NA,-0.017963	NA,0.0117882	NA,0.894298	0.000417296	0.000619648
3	rs143248073	2677916	NA,T	NA,C	NA,0.959325	NA,0.0328085	NA,0.0216401	NA,0.887751	0.000414256	0.000607777
3	rs4590933	1969834	C,C	T,T	0.983101,0.577381	-0.0204521,-0.0227771	0.0153396,0.00865361	0.738881,2.07129	0.00041138	0.00064734
3	rs41276708	2762842	T,NA	C,NA	0.99503,NA	-0.0414389,NA	0.0281148,NA	0.852311,NA	0.00040456	0.000565847
3	rs79781530	2086570	NA,C	NA,T	NA,0.978175	NA,-0.05019	NA,0.0292559	NA,1.06427	0.000404551	0.000605592
3	rs11062196	2460107	A,A	G,G	0.740557,0.921627	0.0230939,-0.00278288	0.00451065,0.0159053	6.51461,0.064943	0.000403254	0.000568045
3	rs9888368	2153616	A,A	G,G	0.823062,0.873016	0.0148367,0.0250103	0.00518099,0.0128386	2.37805,1.28897	0.000401433	0.000708649
3	rs73044413	2141651	A,NA	T,NA	0.919483,NA	-0.0206736,NA	0.00726648,NA	2.3526,NA	0.000401272	0.000600018
3	rs12304811	2659622	A,A	G,G	0.76839,0.780754	-0.0116237,-0.00905982	0.00468673,0.0103319	1.88162,0.419585	0.000401059	0.000790637
3	rs12833174	2649634	T,T	G,G	0.27336,0.257937	0.0102321,0.00940886	0.00443621,0.00977071	1.67606,0.474224	0.000396721	0.000800742
3	rs7310785	2176046	T,NA	C,NA	0.932406,NA	-0.0213498,NA	0.00787557,NA	2.17326,NA	0.000394908	0.000569475
3	rs2887632	2013928	C,C	T,T	0.976143,0.570437	-0.0261083,-0.0193961	0.0129561,0.00863547	1.35763,1.60734	0.000393727	0.000532519
3	rs7310591	2174387	G,NA	A,NA	0.905567,NA	-0.0136425,NA	0.00676109,NA	1.36038,NA	0.000383973	0.000564321
3	rs10848592	2015044	T,T	C,C	0.976143,0.570437	-0.0261595,-0.0192511	0.0129561,0.00863547	1.36172,1.58849	0.000383807	0.000519083
3	rs11062197	2460388	C,C	G,G	0.740557,0.922619	0.022961,-0.00328658	0.00451065,0.0159983	6.44693,0.0771531	0.000382178	0.000538689
3	rs79290575	2043440	NA,T	NA,C	NA,0.968254	NA,-0.044645	NA,0.0243817	NA,1.17336	0.00037775	0.000561867
3	rs79346899	2608902	NA,T	NA,C	NA,0.914682	NA,-0.0237565	NA,0.015302	NA,0.918865	0.000371719	0.000550818
3	rs2283329	2730039	NA,G	NA,A	NA,0.891865	NA,-0.0219128	NA,0.0137648	NA,0.953124	0.00037082	0.000552555
3	rs7961089	2463054	C,C	G,G	0.744533,0.918651	0.0233874,-0.00416877	0.00453346,0.0156369	6.60467,0.102494	0.000369157	0.000519486
3	rs12311439	2394781	T,T	A,A	0.675944,0.948413	0.0384862,0.0353018	0.00422449,0.0193256	19.0853,1.16911	0.000366828	0.000646184
3	rs11062052	2105895	NA,T	NA,C	NA,0.97619	NA,-0.0459291	NA,0.0280389	NA,0.993914	0.000362773	0.000543388
3	rs79638473	2029152	NA,C	NA,T	NA,0.982143	NA,0.051701	NA,0.0322783	NA,0.961714	0.000362274	0.000533466
3	rs1008832	2613521	G,G	A,A	0.624254,0.482143	-0.00152716,-0.0228746	0.00408236,0.00855481	0.149759,2.12507	0.000361029	0.000562495
3	rs4140993	1889282	NA,G	NA,T	NA,0.91369	NA,0.0244163	NA,0.0152221	NA,0.963719	0.000360037	0.000527946
3	rs2238010	2169671	G,G	T,T	0.956262,0.933532	-0.0168734,0.0315698	0.00966771,0.0171606	1.09191,1.18167	0.000356999	0.000483501
3	rs116749283	2028844	NA,T	NA,C	NA,0.987103	NA,0.0633028	NA,0.0378862	NA,1.02343	0.00035672	0.000527093
3	rs138703315	2182782	NA,T	NA,C	NA,0.977182	NA,-0.0497252	NA,0.0286274	NA,1.08412	0.000350368	0.000521358
3	rs12321674	2150644	G,G	A,A	0.822068,0.874008	0.0146671,0.0245386	0.00516962,0.0128817	2.34184,1.24572	0.000348274	0.00061664
3	rs144317663	2523003	NA,T	NA,C	NA,0.985119	NA,0.0632326	NA,0.0353055	NA,1.13495	0.000347904	0.00051858
3	rs2470417	2138298	T,T	C,C	0.784294,0.978175	-0.0154581,0.0149843	0.00480694,0.0292559	2.88577,0.215722	0.000347356	0.00060859
3	rs740456	2168670	G,G	A,A	0.836978,0.892857	0.0153127,0.0270392	0.00535253,0.0138207	2.37413,1.29744	0.000344295	0.000576143
3	rs12821981	2741217	G,NA	C,NA	0.987078,NA	0.0325302,NA	0.0175062,NA	1.19971,NA	0.00034327	0.00046936
3	rs144133252	2046121	A,NA	G,NA	0.989066,NA	-0.0264848,NA	0.0190121,NA	0.786204,NA	0.000342564	0.000422448
3	rs7132154	2461223	A,A	G,G	0.740557,0.922619	0.0226905,-0.00448359	0.00451065,0.0159983	6.31036,0.108305	0.000341472	0.000481879
3	rs2283323	2640593	T,T	C,C	0.728628,0.743056	-0.00983519,-0.0100355	0.00444635,0.00978302	1.56914,0.515725	0.000341091	0.000677204
3	rs11062086	2146620	T,T	C,C	0.823062,0.876984	0.0147518,0.024591	0.00518099,0.0130145	2.35564,1.23045	0.000340319	0.00060117
3	rs11062272	2659082	T,T	G,G	0.77336,0.779762	-0.0114823,-0.00894529	0.00472259,0.0103152	1.82269,0.4136	0.000339656	0.000653844
3	rs73044480	2158469	C,NA	T,NA	0.923459,NA	-0.019512,NA	0.00743677,NA	2.06061,NA	0.000339425	0.00054296
3	rs75056630	2502674	T,NA	C,NA	0.985089,NA	-0.0154313,NA	0.0163138,NA	0.463193,NA	0.000337595	0.000484779
3	rs2470401	2149786	T,T	G,G	0.822068,0.876984	0.014626,0.0245802	0.00516962,0.0130145	2.33104,1.22963	0.000335943	0.000593445
3	rs11836547	1886447	NA,C	NA,G	NA,0.91369	NA,0.0236739	NA,0.0152221	NA,0.921217	0.000335268	0.000491832
3	rs2429164	2023563	G,NA	C,NA	0.166004,NA	-0.00937811,NA	0.00531372,NA	1.11024,NA	0.000334608	0.000425906
3	rs2470422	2147158	A,A	G,G	0.823062,0.876984	0.0146656,0.0246935	0.00518099,0.0130145	2.33298,1.23825	0.000333655	0.000588467
3	rs73046451	2167103	G,NA	A,NA	0.923459,NA	-0.0214732,NA	0.00743677,NA	2.41072,NA	0.000333309	0.000543619
3	rs72552065	2788810	T,NA	C,NA	0.942346,NA	-0.0107444,NA	0.00848241,NA	0.687665,NA	0.000330332	0.000424141
3	rs12301312	1939252	A,A	C,C	0.56163,0.969246	0.0112119,0.0391639	0.00398468,0.0247591	2.31008,0.944254	0.000329427	0.000664115
3	rs1476733	2376900	C,NA	T,NA	0.044732,NA	0.0353023,NA	0.00956462,NA	3.65084,NA	0.000327973	0.000466488
3	rs77033332	2289486	NA,C	NA,G	NA,0.982143	NA,-0.0404699	NA,0.0322783	NA,0.677944	0.000327048	0.000486433
3	rs111886251	2150603	T,NA	C,NA	0.922465,NA	-0.019674,NA	0.00739292,NA	2.10866,NA	0.000326193	0.00052053
3	rs7138458	1955668	A,A	C,C	0.187873,0.427579	0.00668406,0.0224191	0.00506169,0.00864047	0.728945,2.02372	0.00032528	0.000459583
3	rs182204232	2036066	NA,A	NA,G	NA,0.986111	NA,0.0533391	NA,0.0365264	NA,0.841005	0.000324295	0.000481667
3	rs59850857	1968209	T,T	C,C	0.986084,0.577381	-0.0207501,-0.0211817	0.0168779,0.00865361	0.659729,1.84236	0.000323641	0.000505996
3	rs75739143	2401270	A,NA	C,NA	0.977137,NA	-0.033395,NA	0.0132281,NA	1.93612,NA	0.000322833	0.000465754
3	rs183265683	1937400	NA,C	NA,T	NA,0.967262	NA,-0.0363787	NA,0.0240217	NA,0.886316	0.000321942	0.000479214
3	rs59620123	1961336	G,G	A,A	0.986084,0.577381	-0.0198572,-0.0213914	0.0168779,0.00865361	0.620901,1.87168	0.000321182	0.000500323
3	rs1860050	1974620	C,NA	G,NA	0.87674,NA	0.0118127,NA	0.00601441,NA	1.30519,NA	0.000321001	0.000434337
3	rs2239113	2645402	G,G	A,A	0.729622,0.742063	-0.0100403,-0.00961817	0.00445148,0.00977071	1.61795,0.488218	0.00031941	0.000654384
3	rs56073310	2612349	T,NA	C,NA	0.937376,NA	0.012158,NA	0.0081604,NA	0.865647,NA	0.000318427	0.000381314
3	rs12818233	2675110	C,NA	A,NA	0.992048,NA	-0.0408828,NA	0.0222601,NA	1.17869,NA	0.000317648	0.00041955
3	rs4765693	2648160	A,A	G,G	0.728628,0.741071	-0.0100288,-0.0100123	0.00444635,0.0097585	1.61795,0.515859	0.000317411	0.00063885
3	rs117327754	2612154	NA,T	NA,A	NA,0.988095	NA,-0.0589355	NA,0.0394133	NA,0.870211	0.000317304	0.000471797
3	rs150482970	2210321	NA,A	NA,G	NA,0.983135	NA,-0.0554872	NA,0.0331973	NA,1.02395	0.000316884	0.000466864
3	rs10161097	1956775	T,T	C,C	0.190855,0.438492	0.00602814,0.0226185	0.00503123,0.00861478	0.636648,2.06293	0.000313652	0.000449208
3	rs2239114	2645408	T,T	C,C	0.729622,0.742063	-0.00999145,-0.0096681	0.00445148,0.00977071	1.60557,0.491579	0.00031246	0.000639078
3	rs10744565	2674054	G,G	A,A	0.082505,0.172619	0.012676,0.0174019	0.00718617,0.0113111	1.10935,0.906814	0.000311259	0.000490291
3	rs74059364	1889853	NA,A	NA,G	NA,0.914682	NA,0.0231044	NA,0.015302	NA,0.882495	0.000310089	0.00045498
3	rs7963955	2644967	G,G	A,A	0.729622,0.738095	-0.00990257,-0.0100276	0.00445148,0.00972244	1.58317,0.519476	0.000309759	0.000632135
3	rs7309877	2841673	T,T	A,A	0.222664,0.195437	0.00696621,-0.00961094	0.00475237,0.01078	0.845601,0.428718	0.000308963	0.000415394
3	rs190266787	2042691	NA,A	NA,G	NA,0.984127	NA,0.0472712	NA,0.0342017	NA,0.777461	0.000308025	0.00045769
3	rs2286371	1967676	A,A	G,G	0.986084,0.577381	-0.0202116,-0.0211314	0.0168779,0.00865361	0.636194,1.83536	0.000307841	0.000480356
3	rs59240557	1892626	NA,T	NA,C	NA,0.914682	NA,0.0229726	NA,0.015302	NA,0.875221	0.000306409	0.000449615
3	rs77899136	1981067	NA,C	NA,A	NA,0.983135	NA,0.0493343	NA,0.0331973	NA,0.862475	0.000304894	0.000450705
3	rs4765847	1941456	C,C	T,T	0.225646,0.014881	-0.00352458,-0.0718628	0.00472994,0.0353055	0.34087,1.37877	0.00030477	0.000471531
3	rs187490176	1980751	NA,C	NA,G	NA,0.983135	NA,0.0492081	NA,0.0331973	NA,0.859296	0.000303302	0.000448359
3	rs10848670	2638957	C,C	G,G	0.728628,0.741071	-0.00961104,-0.0106657	0.00444635,0.0097585	1.51353,0.561604	0.0003028	0.000613315
3	rs142460009	2538356	NA,T	NA,C	NA,0.972222	NA,0.0354982	NA,0.0260119	NA,0.76359	0.00030236	0.000449099
3	rs34903315	1893549	NA,A	NA,G	NA,0.914682	NA,0.0227403	NA,0.015302	NA,0.862478	0.000300083	0.000440392
3	rs140185606	1977760	NA,A	NA,G	NA,0.981151	NA,-0.0454557	NA,0.0314332	NA,0.829304	0.000298452	0.000447254
3	rs2159100	2346393	T,T	C,C	0.683897,0.949405	0.0385067,0.0433142	0.00425236,0.019504	18.8661,1.57897	0.000298065	0.000593558
3	rs10848672	2649036	C,C	T,T	0.791252,0.676587	-0.00827047,-0.0117617	0.00486487,0.00913824	1.05001,0.703191	0.000297662	0.000538081
3	rs75513439	2154795	C,NA	T,NA	0.981113,NA	0.0257771,NA	0.0145245,NA	1.11951,NA	0.000296131	0.000384336
3	rs769087	2344644	A,A	G,G	0.683897,0.949405	0.0384559,0.0436739	0.00425236,0.019504	18.8187,1.59962	0.000295627	0.000579002
3	rs12827147	1939048	T,NA	C,NA	0.82008,NA	0.0126415,NA	0.00514721,NA	1.85234,NA	0.000295139	0.000516312
3	rs10774036	2386948	T,T	C,C	0.677932,0.948413	0.0383159,0.0338844	0.00423129,0.0193256	18.8661,1.0994	0.000294227	0.000473551
3	rs73044476	2156610	C,NA	G,NA	0.922465,NA	-0.0192952,NA	0.00739292,NA	2.0431,NA	0.000293603	0.000467691
3	rs79861211	2875289	NA,C	NA,T	NA,0.796627	NA,-0.0155542	NA,0.0106201	NA,0.844569	0.000293584	0.000435548
3	rs1990239	2642710	T,T	C,C	0.727634,0.743056	-0.00978671,-0.0101372	0.00444126,0.00978302	1.55982,0.522722	0.000292372	0.000591218
3	rs73042734	2818598	T,NA	G,NA	0.969185,NA	0.0255478,NA	0.0114407,NA	1.59269,NA	0.000292053	0.000488486
3	rs1990240	2639256	A,A	G,G	0.728628,0.742063	-0.00956707,-0.0104275	0.00444635,0.00977071	1.50274,0.543832	0.000288538	0.000583463
3	rs75230793	2023587	NA,A	NA,G	NA,0.986111	NA,0.0529124	NA,0.0365264	NA,0.831365	0.000285004	0.000421029
3	rs77802779	2702590	T,NA	C,NA	0.972167,NA	0.0254022,NA	0.0120196,NA	1.46135,NA	0.000282331	0.000386487
3	rs4766425	1963359	T,T	C,C	0.986084,0.577381	-0.019709,-0.0209129	0.0168779,0.00865361	0.614555,1.80512	0.000281612	0.000438739
3	rs2239111	2634066	C,C	T,T	0.662028,0.681548	-0.00924998,-0.00510697	0.00417985,0.00917557	1.57028,0.238214	0.000280939	0.000493256
3	rs2286372	1965369	A,A	G,G	0.986084,0.577381	-0.0202315,-0.0207195	0.0168779,0.00865361	0.637057,1.77856	0.000277943	0.000433991
3	rs2429170	2036241	A,A	G,G	0.892644,0.949405	-0.0109415,0.0378798	0.00638686,0.019504	1.06204,1.28302	0.000273395	0.000435658
3	rs74927858	2787477	A,NA	G,NA	0.977137,NA	0.0302655,NA	0.0132281,NA	1.65484,NA	0.000272931	0.000422646
3	rs72653430	2016441	C,C	T,T	0.975149,0.570437	-0.0242378,-0.0186392	0.0127009,0.00863547	1.24914,1.51014	0.000272727	0.000371302
3	rs147540245	2018865	NA,A	NA,G	NA,0.984127	NA,-0.0571062	NA,0.0342017	NA,1.02236	0.000271841	0.000404073
3	rs12315711	2346830	A,A	T,T	0.683897,0.949405	0.038319,0.0434699	0.00425236,0.019504	18.6909,1.58789	0.000271653	0.000503335
3	rs4363670	1966561	C,C	G,G	0.984095,0.556548	-0.0189522,-0.0200952	0.0158037,0.00860456	0.637439,1.70948	0.000271226	0.000472034
3	rs4765952	2647471	T,T	C,C	0.728628,0.746032	-0.00989116,-0.00931074	0.00444635,0.00982053	1.58317,0.464599	0.000270709	0.000542065
3	rs79823258	1995009	NA,T	NA,C	NA,0.983135	NA,0.0462437	NA,0.0331973	NA,0.786161	0.00026924	0.00039815
3	rs10491963	2444374	NA,C	NA,G	NA,0.977182	NA,-0.0337532	NA,0.0286274	NA,0.622736	0.000269136	0.000400488
3	rs77059867	1997544	NA,T	NA,C	NA,0.924603	NA,-0.0220934	NA,0.0161901	NA,0.763538	0.000267013	0.000394126
3	rs917368	1957678	G,G	A,A	0.904573,0.577381	0.00394006,-0.0227872	0.00672948,0.00865361	0.253197,2.07279	0.000265892	0.0003846
3	rs736310	1958320	T,T	G,G	0.904573,0.577381	0.00389539,-0.0227872	0.00672948,0.00865361	0.249733,2.07279	0.000265166	0.000383549
3	rs10732594	2671017	C,C	T,T	0.095427,0.173611	0.0124642,0.016696	0.00672949,0.0112855	1.19381,0.856895	0.00026424	0.000459885
3	rs370779008	2019953	NA,G	NA,A	NA,0.984127	NA,-0.0563221	NA,0.0342017	NA,1.00171	0.000263921	0.000392304
3	rs16928837	1967465	C,C	T,T	0.984095,0.556548	-0.0185888,-0.0200952	0.0158037,0.00860456	0.620687,1.70948	0.000263326	0.0004568
3	rs3815324	1967540	T,T	A,A	0.984095,0.556548	-0.0184374,-0.0201413	0.0158037,0.00860456	0.613764,1.71571	0.000263043	0.00045566
3	rs75442877	2144357	C,NA	T,NA	0.915507,NA	-0.0184181,NA	0.00710883,NA	2.01894,NA	0.000262508	0.000410315
```
