## Supplementary material for "Characterization of shared and ancestry-specific signals driving complex traits using multi-ancestry fine-mapping": susiex_nc3.cs80.snp

```
BP	SNP	PIP(CS1)	LogBF(CS1,Pop1)	LogBF(CS1,Pop2)	PIP(CS2)	LogBF(CS2,Pop1)	LogBF(CS2,Pop2)	PIP(CS3)	LogBF(CS3,Pop1)	LogBF(CS3,Pop2)
1885262	rs7974422	1.16146e-21	-1.49124	-1.01815	0.00580403	4.47639	-0.964085	2.44192e-05	-1.63976	-1.03802
1885306	rs10773991	2.80742e-21	-0.629307	-0.997496	0.0211449	5.74576	-0.940606	4.62462e-05	-1.02066	-1.01851
1885309	rs11615284	2.18801e-21	-1.87608	-1.82322e-10	3.39076e-05	-1.63036	-1.82322e-10	0.000117273	-1.10865	-1.82322e-10
1885382	rs140402805	1.47535e-21	-2.27018	-1.82322e-10	2.07134e-05	-2.12322	-1.82322e-10	3.68293e-05	-2.26686	-1.82322e-10
1885440	rs145603937	2.19398e-21	-1.87335	-1.82322e-10	2.71394e-05	-1.85301	-1.82322e-10	4.27916e-05	-2.11681	-1.82322e-10
1886447	rs11836547	1.37881e-20	-3.62673e-10	-0.0352665	0.000156617	-3.62673e-10	-0.100195	0.000335268	-3.62673e-10	-0.0582218
1886643	rs3759374	1.16779e-21	-1.47623	-1.02773	0.00599924	4.52042	-0.975026	2.4529e-05	-1.62625	-1.04705
1887342	rs75023523	7.16437e-21	-3.62673e-10	-0.68995	8.33482e-05	-3.62673e-10	-0.730972	0.000175686	-3.62673e-10	-0.704455
1887698	rs2370055	2.51066e-21	-1.08879	-0.649736	0.00110635	2.43805	-0.583224	4.51213e-05	-1.42027	-0.643525
1888248	rs11061980	4.7771e-21	-3.62673e-10	-1.09524	6.30519e-05	-3.62673e-10	-1.01004	0.000127522	-3.62673e-10	-1.02486
1888596	rs1860055	5.61946e-22	-2.05118	-1.18424	7.26152e-06	-2.00042	-1.17099	1.1972e-05	-2.21394	-1.17664
1888598	rs1860054	5.64656e-22	-2.04611	-1.1845	7.21857e-06	-2.00599	-1.17135	1.19992e-05	-2.21135	-1.17697
1889282	rs4140993	1.48172e-20	-3.62673e-10	0.0367159	0.000167969	-3.62673e-10	-0.0302207	0.000360037	-3.62673e-10	0.0130571
1889823	rs767870	9.25642e-22	-2.21329	-0.523052	3.0048e-05	-1.13846	-0.612744	2.50538e-05	-2.08133	-0.570794
1889853	rs74059364	1.29222e-20	-3.62673e-10	-0.100123	0.000144936	-3.62673e-10	-0.177704	0.000310089	-3.62673e-10	-0.136293
1890199	rs16928751	5.58913e-22	-2.05118	-1.18965	7.20462e-06	-2.00042	-1.17885	1.18894e-05	-2.21394	-1.18356
1890394	rs67405160	5.62481e-22	-2.04611	-1.18836	7.17854e-06	-2.00599	-1.17691	1.19405e-05	-2.21135	-1.18187
1890589	rs2286385	2.54824e-21	-1.13581	-0.587858	0.00101211	2.3046	-0.538811	3.47264e-05	-1.68418	-0.641467
1891043	rs2286384	2.32968e-21	-0.785723	-1.02762	0.0158112	5.48573	-0.971256	4.06257e-05	-1.12483	-1.04392
1891372	rs2286383	1.00239e-21	-1.59849	-1.05819	0.00438496	4.2387	-1.00676	2.18993e-05	-1.71378	-1.07292
1891528	rs12824519	1.94512e-21	-1.99375	-1.82322e-10	8.78703e-05	-0.678136	-1.82322e-10	8.46346e-05	-1.43481	-1.82322e-10
1891705	rs9805109	1.06573e-21	-2.15084	-0.444565	1.90094e-05	-1.66956	-0.539509	2.23756e-05	-2.27012	-0.495056
1892432	rs75871325	4.67341e-22	-2.27083	-1.14894	5.70554e-06	-2.24414	-1.16842	1.18809e-05	-2.21875	-1.17947
1892626	rs59240557	1.27663e-20	-3.62673e-10	-0.112263	0.00014325	-3.62673e-10	-0.189406	0.000306409	-3.62673e-10	-0.148231
1892816	rs2240613	2.66473e-21	-1.14327	-0.535699	0.0010757	2.31794	-0.49121	3.64167e-05	-1.68056	-0.597563
1893077	rs35854772	5.67896e-22	-2.03579	-1.1891	7.09253e-06	-2.01695	-1.17801	1.19933e-05	-2.20598	-1.18283
1893170	rs9805042	1.07564e-21	-2.14159	-0.444565	1.81224e-05	-1.71734	-0.539509	2.24121e-05	-2.2685	-0.495056
1893549	rs34903315	1.24983e-20	-3.62673e-10	-0.13348	0.000140351	-3.62673e-10	-0.209851	0.000300083	-3.62673e-10	-0.169091
1893650	rs9805049	1.03453e-21	-1.6127	-1.01242	0.00438718	4.19432	-0.961881	2.24553e-05	-1.7267	-1.03492
1894141	rs3809266	2.65135e-21	-1.13581	-0.548191	0.00104784	2.3046	-0.504116	3.58561e-05	-1.68418	-0.609454
1894398	rs79195769	2.83247e-21	-1.61792	-1.82322e-10	3.79349e-05	-1.51813	-1.82322e-10	4.67323e-05	-2.02872	-1.82322e-10
1894973	rs150246066	2.58092e-21	-1.71092	-1.82322e-10	2.72843e-05	-1.84769	-1.82322e-10	0.000124978	-1.04501	-1.82322e-10
1896629	rs34875796	3.99983e-20	-3.62673e-10	1.02977	0.000561949	-3.62673e-10	1.17741	0.00121996	-3.62673e-10	1.23342
1896779	rs2286382	4.63971e-22	-2.27073	-1.15628	5.78951e-06	-2.24068	-1.15728	1.21007e-05	-2.20869	-1.1712
1896880	rs12342	2.3715e-21	-1.1668	-0.628749	0.00090429	2.24217	-0.589017	3.24398e-05	-1.7064	-0.687364
1896956	rs1044471	1.30617e-21	-1.23249	-1.15948	0.0189506	5.83296	-1.13737	5.12275e-05	-0.765368	-1.17151
1897284	rs2286380	6.05462e-22	-1.9662	-1.19463	6.59905e-06	-2.08008	-1.18699	1.23715e-05	-2.16729	-1.19047
1897411	rs34877278	4.46636e-21	-3.62673e-10	-1.1625	5.56305e-05	-3.62673e-10	-1.13527	0.000113919	-3.62673e-10	-1.13766
1897413	rs111477952	6.92995e-21	-0.723217	-1.82322e-10	0.000164453	-0.0513745	-1.82322e-10	0.000194031	-0.605133	-1.82322e-10
1897852	rs11610397	4.67449e-22	-2.26991	-1.14963	5.66785e-06	-2.26203	-1.15716	1.24568e-05	-2.17982	-1.17107
1898300	rs113377562	1.86135e-21	-2.03777	-1.82322e-10	2.14095e-05	-2.09016	-1.82322e-10	4.02402e-05	-2.17828	-1.82322e-10
1898481	rs73041873	1.79075e-21	-2.07644	-1.82322e-10	2.42878e-05	-1.96402	-1.82322e-10	3.82585e-05	-2.22879	-1.82322e-10
1898647	rs4766416	1.82171e-21	-0.884205	-1.17509	0.0203307	5.95056	-1.18468	5.22107e-05	-0.751927	-1.16594
1898650	rs4766417	2.10614e-21	-0.737876	-1.17634	0.0316404	6.36775	-1.15956	4.343e-05	-0.915835	-1.18617
1899217	rs35396561	1.39406e-20	1.16124	-1.1855	0.0198427	5.91797	-1.17638	0.000159224	0.385814	-1.18865
1899291	rs1968095	2.4946e-21	-0.62562	-1.11932	0.00881599	5.03852	-1.1082	3.92822e-05	-1.14816	-1.05422
1899349	rs35595244	3.72065e-21	-1.34517	-1.82322e-10	6.1388e-05	-1.03678	-1.82322e-10	0.000219419	-0.482169	-1.82322e-10
1899552	rs1476732	1.53461e-21	-1.03373	-1.19706	0.0178727	5.8318	-1.19477	2.4621e-05	-1.4725	-1.19705
1899584	rs12300993	3.45373e-21	-0.238469	-1.18115	0.0188676	5.87957	-1.18837	4.71823e-05	-0.855701	-1.16343
1899714	rs7294540	1.45916e-21	-1.08444	-1.19677	0.0563768	6.9774	-1.19158	3.12136e-05	-1.23443	-1.19787
1900005	rs75639196	8.06589e-21	-3.62673e-10	-0.571426	0.000102342	-3.62673e-10	-0.525678	0.000218699	-3.62673e-10	-0.485455
1900187	rs147404265	4.72973e-21	-3.62673e-10	-1.1052	5.61366e-05	-3.62673e-10	-1.12621	0.000116363	-3.62673e-10	-1.11643
1900202	rs11061982	4.49302e-21	-3.62673e-10	-1.15654	5.74651e-05	-3.62673e-10	-1.10282	0.000116747	-3.62673e-10	-1.11314
1900430	rs4766418	1.50163e-21	-1.05675	-1.19576	0.231341	8.38855	-1.1909	5.22615e-05	-0.71896	-1.19793
1900735	rs10744552	1.3116e-21	-1.19218	-1.19564	0.0323803	6.42335	-1.19205	2.59958e-05	-1.41742	-1.1978
1900952	rs117116427	2.03067e-21	-1.95071	-1.82322e-10	1.82152e-05	-2.25174	-1.82322e-10	4.91389e-05	-1.9785	-1.82322e-10
1900957	rs7316101	1.68615e-21	-1.45418	-0.682445	1.01292e-05	-2.14724	-0.691331	5.14495e-05	-1.27302	-0.659528
1900968	rs11833546	1.49121e-21	-2.25948	-1.82322e-10	4.41985e-05	-1.36531	-1.82322e-10	3.75089e-05	-2.24857	-1.82322e-10
1901434	rs13219	1.49972e-21	-1.06515	-1.18864	0.028821	6.29044	-1.17558	2.85496e-05	-1.32742	-1.19409
1901461	rs2041139	4.71277e-21	-3.62673e-10	-1.10879	6.14913e-05	-3.62673e-10	-1.0351	0.000124519	-3.62673e-10	-1.04869
1901485	rs1044825	1.30065e-21	-1.20632	-1.18989	0.02756	6.24879	-1.17867	2.48198e-05	-1.46608	-1.19543
1901546	rs12811035	1.39246e-20	1.16194	-1.18736	0.0203791	5.94832	-1.18005	0.000157358	0.37643	-1.19106
1902164	rs2286379	1.29189e-21	-1.22357	-1.17939	0.0266325	6.19984	-1.16395	2.4613e-05	-1.48107	-1.1888
1902354	rs73041886	2.24586e-21	-1.84998	-1.82322e-10	1.86265e-05	-2.22941	-1.82322e-10	9.46706e-05	-1.32275	-1.82322e-10
1902358	rs73041888	2.17271e-21	-1.88309	-1.82322e-10	1.84621e-05	-2.23828	-1.82322e-10	9.08886e-05	-1.36352	-1.82322e-10
1902766	rs2058111	1.33498e-21	-1.19066	-1.17949	0.0292384	6.29297	-1.16373	2.53304e-05	-1.45246	-1.18869
1902905	rs33912216	1.63171e-21	-1.46236	-0.707075	1.07614e-05	-2.06228	-0.715745	6.11569e-05	-1.075	-0.684706
1902929	rs80092457	4.65592e-21	-3.62673e-10	-1.12093	6.04814e-05	-3.62673e-10	-1.05166	0.000122563	-3.62673e-10	-1.06453
1903390	rs10128890	1.23391e-21	-1.27282	-1.17606	0.0231535	6.0587	-1.1628	2.35993e-05	-1.52376	-1.18818
1903496	rs10773997	1.21514e-21	-1.28785	-1.17636	0.0221799	6.01515	-1.1622	2.33201e-05	-1.53676	-1.18707
1903503	rs10773998	1.11772e-21	-1.3703	-1.17748	0.0173732	5.77234	-1.16365	2.17045e-05	-1.60776	-1.18787
1903507	rs10773999	1.14613e-21	-1.34013	-1.18255	0.018877	5.86202	-1.17032	2.2198e-05	-1.58184	-1.19132
1903653	rs138094351	5.98637e-21	-0.869585	-1.82322e-10	3.53709e-05	-1.58811	-1.82322e-10	0.000111159	-1.16219	-1.82322e-10
1903676	rs73041895	1.5235e-21	-2.23806	-1.82322e-10	1.78834e-05	-2.27013	-1.82322e-10	3.76409e-05	-2.24506	-1.82322e-10
1903869	rs117455128	2.00915e-21	-1.96136	-1.82322e-10	1.8178e-05	-2.25379	-1.82322e-10	4.81131e-05	-1.9996	-1.82322e-10
1904197	rs73041897	1.50832e-21	-2.24807	-1.82322e-10	3.59709e-05	-1.57129	-1.82322e-10	3.67708e-05	-2.26845	-1.82322e-10
1904590	rs140114656	6.08978e-21	-3.62673e-10	-0.852458	7.62583e-05	-3.62673e-10	-0.819872	0.000155957	-3.62673e-10	-0.823574
1905091	rs3815325	2.10825e-21	-0.772165	-1.14105	0.000561839	2.33202	-1.1548	3.00782e-05	-1.29611	-1.17324
1905303	rs7137757	7.04559e-22	-1.94729	-1.06196	7.3324e-06	-2.04732	-1.11438	1.43154e-05	-2.12697	-1.08484
1905398	rs143812940	4.54432e-21	-3.62673e-10	-1.14519	5.50379e-05	-3.62673e-10	-1.14598	0.000114186	-3.62673e-10	-1.13532
1905632	rs111663721	1.81727e-21	-2.06173	-1.82322e-10	3.35105e-05	-1.64214	-1.82322e-10	3.73367e-05	-2.25317	-1.82322e-10
1905837	rs12830504	7.42764e-21	-0.653861	-1.82322e-10	0.00112672	1.87306	-1.82322e-10	0.000147476	-0.879483	-1.82322e-10
1905986	rs10848576	1.59088e-21	-1.59307	-0.601712	1.38296e-05	-2.04675	-0.480437	3.67673e-05	-1.7455	-0.523046
1906207	rs7979395	7.98699e-22	-1.71689	-1.16695	6.51844e-06	-2.10634	-1.17303	1.53324e-05	-1.98228	-1.16091
1906208	rs7980272	8.11123e-22	-1.69978	-1.16863	6.44954e-06	-2.11546	-1.17453	1.5495e-05	-1.96989	-1.16274
1906764	rs74059368	8.05987e-22	-2.11245	-0.762312	1.907e-05	-1.47648	-0.729406	1.74941e-05	-2.23706	-0.774226
1906903	rs968422	7.83581e-22	-1.70698	-1.19597	5.27601e-05	0.00969015	-1.19793	1.34015e-05	-2.0832	-1.19458
1906960	rs117980475	1.84016e-21	-2.04922	-1.82322e-10	3.62892e-05	-1.56248	-1.82322e-10	5.22774e-05	-1.91659	-1.82322e-10
1907089	rs117705360	1.59662e-21	-2.19118	-1.82322e-10	2.90702e-05	-1.78429	-1.82322e-10	4.6301e-05	-2.03799	-1.82322e-10
1907376	rs114674211	1.61609e-21	-2.17906	-1.82322e-10	2.32057e-05	-2.0096	-1.82322e-10	3.90739e-05	-2.2077	-1.82322e-10
1907383	rs7134317	7.5039e-22	-1.81615	-1.13008	1.31409e-05	-1.44798	-1.13029	1.79041e-05	-1.84915	-1.13897
1907853	rs6489330	9.78854e-21	0.297855	-0.675713	0.00233337	3.25794	-0.65687	8.86334e-05	-0.65175	-0.736893
1908273	rs7960114	7.12768e-21	-0.196109	-0.498975	2.60654e-05	-1.39737	-0.496021	0.000262255	0.113453	-0.417286
1908373	rs117938259	4.98944e-21	-3.62673e-10	-1.05175	5.99852e-05	-3.62673e-10	-1.0599	0.000124823	-3.62673e-10	-1.04626
1908432	rs758168	5.71078e-22	-2.04746	-1.17184	3.75691e-05	-0.353695	-1.17412	1.13008e-05	-2.25524	-1.19304
1909243	rs151123177	1.68155e-21	-2.13935	-1.82322e-10	2.47527e-05	-1.94507	-1.82322e-10	4.04066e-05	-2.17416	-1.82322e-10
1909407	rs117240148	1.47578e-21	-2.26988	-1.82322e-10	1.82988e-05	-2.24716	-1.82322e-10	3.66858e-05	-2.27076	-1.82322e-10
1909979	rs2286378	8.96185e-21	-0.0959094	-0.370183	0.00151427	2.52877	-0.360081	0.000102087	-0.805671	-0.441658
1910299	rs147575839	1.56372e-21	-2.21201	-1.82322e-10	2.18961e-05	-2.06769	-1.82322e-10	3.80442e-05	-2.2344	-1.82322e-10
1910786	rs62621429	1.56562e-21	-2.21079	-1.82322e-10	2.19457e-05	-2.06543	-1.82322e-10	3.80808e-05	-2.23344	-1.82322e-10
1911388	rs73043810	1.6244e-21	-2.17393	-1.82322e-10	2.79946e-05	-1.82199	-1.82322e-10	3.70602e-05	-2.26061	-1.82322e-10
1911785	rs79922088	4.36942e-21	-3.62673e-10	-1.18444	5.26835e-05	-3.62673e-10	-1.1897	0.000108555	-3.62673e-10	-1.18589
1911860	rs12580035	1.55268e-20	1.24952	-1.16602	0.0071973	4.89054	-1.16307	0.000121199	0.0970628	-1.17278
1912192	rs12823985	1.1608e-20	0.401808	-0.609184	3.17072e-05	-1.14154	-0.555918	0.000438329	0.689955	-0.480136
1912526	rs7300241	5.41612e-22	-2.12237	-1.1499	2.56834e-05	-0.757027	-1.15113	1.12764e-05	-2.27027	-1.18017
1912673	rs16928759	1.20768e-20	0.488622	-0.656405	3.85389e-05	-0.897058	-0.605272	0.000511374	0.896328	-0.532378
1912880	rs7315298	5.90044e-22	-2.06538	-1.12125	3.13829e-05	-0.585174	-1.12256	1.15051e-05	-2.26893	-1.16143
1912996	rs78518031	1.72757e-21	-2.11236	-1.82322e-10	2.58086e-05	-1.90329	-1.82322e-10	4.13604e-05	-2.15083	-1.82322e-10
1913492	rs73043818	1.5584e-21	-2.21541	-1.82322e-10	2.93649e-05	-1.7742	-1.82322e-10	3.66836e-05	-2.27082	-1.82322e-10
1913862	rs970482	1.15823e-20	0.446974	-0.65657	3.20432e-05	-1.08147	-0.605444	0.000455187	0.780117	-0.53256
1914065	rs73043819	1.73576e-21	-2.10763	-1.82322e-10	2.35962e-05	-1.99291	-1.82322e-10	3.86019e-05	-2.21985	-1.82322e-10
1914066	rs73043822	1.73576e-21	-2.10763	-1.82322e-10	2.35962e-05	-1.99291	-1.82322e-10	3.86019e-05	-2.21985	-1.82322e-10
1914273	rs3741974	7.71838e-21	-0.2734	-0.342066	0.00101085	2.06805	-0.303503	8.96337e-05	-0.97357	-0.403849
1914321	rs3741973	5.70934e-22	-2.07586	-1.14369	3.09881e-05	-0.578071	-1.14232	1.1362e-05	-2.26817	-1.1747
1914474	rs3741971	5.84528e-22	-2.0438	-1.15222	3.80813e-05	-0.357791	-1.15648	1.14331e-05	-2.25343	-1.18321
1914670	rs35786612	6.2258e-21	-0.830368	-1.82322e-10	0.000604659	1.25067	-1.82322e-10	9.60866e-05	-1.3079	-1.82322e-10
1914788	rs111232044	4.48715e-21	-3.62673e-10	-1.15785	5.39849e-05	-3.62673e-10	-1.16529	0.000111646	-3.62673e-10	-1.15782
1915056	rs117713284	5.57132e-21	-3.62673e-10	-0.941437	6.9334e-05	-3.62673e-10	-0.915064	0.000139527	-3.62673e-10	-0.93489
1915559	rs758167	6.23377e-21	-0.15671	-0.67238	3.81217e-05	-0.909991	-0.603224	0.000574296	1.01265	-0.532656
1915739	rs77295699	1.47788e-21	-2.26846	-1.82322e-10	1.78852e-05	-2.27003	-1.82322e-10	3.93394e-05	-2.20092	-1.82322e-10
1916770	rs4766421	4.89453e-22	-2.2656	-1.10794	3.36499e-05	-0.511025	-1.12696	1.16839e-05	-2.2505	-1.16444
1916838	rs11611260	3.30993e-21	-1.46214	-1.82322e-10	8.89164e-05	-0.666302	-1.82322e-10	0.000864305	0.888774	-1.82322e-10
1916904	rs78552495	4.35658e-21	-3.62673e-10	-1.18738	5.25031e-05	-3.62673e-10	-1.19313	0.000108045	-3.62673e-10	-1.19061
1917188	rs79845762	1.30911e-21	-1.27145	-1.11827	1.85828e-05	-1.09952	-1.13224	0.000116113	-0.00654514	-1.11204
1917392	rs80062255	9.5972e-22	-1.50783	-1.19235	6.97455e-06	-2.0161	-1.19563	1.33934e-05	-2.08511	-1.19329
1918234	rs74980847	5.94761e-21	-0.876081	-1.82322e-10	0.000374764	0.772298	-1.82322e-10	0.000106169	-1.20812	-1.82322e-10
1918574	rs146761598	1.92115e-21	-2.00615	-1.82322e-10	2.15466e-05	-2.08378	-1.82322e-10	4.06286e-05	-2.16868	-1.82322e-10
1919543	rs2286377	4.83929e-22	-2.23661	-1.14827	3.0996e-05	-0.569208	-1.15093	1.17226e-05	-2.23519	-1.17644
1919553	rs2286376	4.31299e-21	-3.62673e-10	-1.19744	5.23765e-05	-3.62673e-10	-1.19554	0.000107345	-3.62673e-10	-1.19711
1919968	rs34708777	5.03879e-21	-0.245416	-0.796487	2.6976e-05	-1.03856	-0.820488	0.000453213	1.00972	-0.766508
1920058	rs141125651	2.68359e-21	-1.67191	-1.82322e-10	1.78987e-05	-2.26927	-1.82322e-10	3.69511e-05	-2.26355	-1.82322e-10
1920710	rs75216512	1.85475e-21	-2.04132	-1.82322e-10	1.8373e-05	-2.24312	-1.82322e-10	3.69668e-05	-2.26313	-1.82322e-10
1921103	rs74059370	4.31554e-21	-3.62673e-10	-1.19685	5.24234e-05	-3.62673e-10	-1.19465	0.000107632	-3.62673e-10	-1.19444
1921148	rs71454842	4.79961e-21	-1.09053	-1.82322e-10	7.63725e-05	-0.818377	-1.82322e-10	6.66896e-05	-1.6731	-1.82322e-10
1921974	rs17800972	2.68663e-20	1.63561	-1.00381	0.00441362	4.24962	-1.01117	0.000151963	0.182112	-1.03163
1922035	rs34885511	4.77129e-21	-1.09645	-1.82322e-10	7.10043e-05	-0.891259	-1.82322e-10	6.21989e-05	-1.74281	-1.82322e-10
1922036	rs11061983	8.54022e-21	-3.62673e-10	-0.514283	0.000104389	-3.62673e-10	-0.505871	0.000203261	-3.62673e-10	-0.558659
1922164	rs78079456	1.86097e-21	-2.03797	-1.82322e-10	1.89965e-05	-2.20974	-1.82322e-10	3.74961e-05	-2.24891	-1.82322e-10
1922261	rs117365745	4.31117e-21	-3.62673e-10	-1.19786	5.23574e-05	-3.62673e-10	-1.19591	0.0001073	-3.62673e-10	-1.19753
1922305	rs76782035	2.13794e-21	-1.11156	-0.787666	1.87956e-05	-1.39598	-0.824394	0.000149961	-0.089541	-0.773234
1922541	rs78843964	4.31088e-21	-3.62673e-10	-1.19793	5.22962e-05	-3.62673e-10	-1.19708	0.000107265	-3.62673e-10	-1.19785
1922816	rs76831689	7.3148e-20	1.63341	-1.82322e-10	0.00187422	2.38195	-1.82322e-10	0.000652047	0.606966	-1.82322e-10
1923040	rs12578700	2.00983e-21	-0.931259	-1.02976	0.000949022	2.73161	-1.03018	3.59289e-05	-1.24189	-1.04972
1923211	rs78614635	2.36586e-21	-1.79793	-1.82322e-10	4.27463e-05	-1.39872	-1.82322e-10	6.06939e-05	-1.76731	-1.82322e-10
1923245	rs149636532	5.9272e-21	-3.62673e-10	-0.879518	7.31019e-05	-3.62673e-10	-0.862144	0.000147645	-3.62673e-10	-0.878341
1923626	rs76603393	5.46329e-21	-0.961018	-1.82322e-10	0.000131773	-0.27292	-1.82322e-10	6.84264e-05	-1.64739	-1.82322e-10
1923852	rs143321923	4.5329e-21	-3.62673e-10	-1.14771	5.60398e-05	-3.62673e-10	-1.12794	0.000114027	-3.62673e-10	-1.13672
1924172	rs139163869	5.59525e-20	1.36543	-1.82322e-10	0.000157793	-0.0927171	-1.82322e-10	0.00140797	1.37676	-1.82322e-10
1924569	rs7964245	5.2275e-22	-2.26837	-1.03935	7.50607e-06	-2.10641	-1.03188	1.37417e-05	-2.26947	-0.983239
1924678	rs56063849	9.58871e-22	-2.26146	-0.439604	1.31161e-05	-2.26983	-0.310332	3.45898e-05	-2.02691	-0.302678
1925161	rs76981989	4.71192e-21	-3.62673e-10	-1.10897	5.96231e-05	-3.62673e-10	-1.06596	0.000123803	-3.62673e-10	-1.05446
1925299	rs35000021	2.20632e-20	0.6413	-0.206458	0.000127457	-0.0332077	-0.273011	0.00324664	2.41603	-0.203807
1925344	rs148134497	1.50867e-21	-2.24784	-1.82322e-10	1.88788e-05	-2.21596	-1.82322e-10	3.74224e-05	-2.25088	-1.82322e-10
1925802	rs76973439	1.52468e-21	-2.23728	-1.82322e-10	1.79541e-05	-2.26618	-1.82322e-10	4.53426e-05	-2.0589	-1.82322e-10
1925873	rs75252905	6.38581e-21	-0.804992	-1.82322e-10	0.000392826	0.819368	-1.82322e-10	0.000109787	-1.17461	-1.82322e-10
1925943	rs73046049	1.48544e-21	-2.26336	-1.82322e-10	1.8058e-05	-2.26041	-1.82322e-10	3.72588e-05	-2.25526	-1.82322e-10
1926436	rs2041138	4.72647e-21	-3.62673e-10	-1.10589	5.78238e-05	-3.62673e-10	-1.0966	0.00011746	-3.62673e-10	-1.10706
1926518	rs12231587	4.52626e-22	-2.26475	-1.18701	5.50386e-06	-2.26133	-1.18722	1.45102e-05	-2.00777	-1.19053
1926803	rs28702071	4.74831e-21	-3.62673e-10	-1.10128	5.8104e-05	-3.62673e-10	-1.09176	0.000117999	-3.62673e-10	-1.10248
1928289	rs10744553	9.67085e-22	-1.50056	-1.19198	0.000304344	1.75882	-1.19466	5.10399e-05	-0.74297	-1.19757
1928338	rs59962311	7.75155e-21	-0.418856	-0.192321	6.94516e-05	-0.669688	-0.24368	0.000951887	1.16442	-0.179127
1929543	rs139835495	3.1379e-21	-1.51552	-1.82322e-10	7.08836e-05	-0.892959	-1.82322e-10	0.000104199	-1.22685	-1.82322e-10
1929958	rs4765845	1.05422e-21	-2.26741	-0.338854	5.38537e-05	-0.919307	-0.248421	3.19483e-05	-2.25615	-0.152883
1930059	rs78939196	8.57445e-21	-0.510283	-1.82322e-10	0.000139894	-0.213115	-1.82322e-10	7.28941e-05	-1.58414	-1.82322e-10
1930912	rs12369395	1.49904e-21	-2.27024	0.0159944	9.36358e-05	-0.681113	0.0665275	4.44782e-05	-2.2494	0.171253
1930931	rs74422092	5.94868e-21	-0.875901	-1.82322e-10	0.000108749	-0.464954	-1.82322e-10	0.000134682	-0.970237	-1.82322e-10
1931299	rs11608292	1.49865e-21	-2.25451	-1.82322e-10	1.89766e-05	-2.21079	-1.82322e-10	5.90849e-05	-1.79418	-1.82322e-10
1931396	rs11061985	4.83503e-21	-3.62673e-10	-1.08318	5.9445e-05	-3.62673e-10	-1.06895	0.000120532	-3.62673e-10	-1.08124
1931679	rs77548576	1.3284e-21	-1.17888	-1.19621	4.18178e-05	-0.2257	-1.19498	1.81326e-05	-1.77805	-1.19739
1931937	rs2041137	9.68847e-22	-1.81356	-0.877159	1.32009e-05	-1.7553	-0.818414	9.85916e-05	-0.497205	-0.784961
1932067	rs141677414	1.17897e-21	-1.60561	-0.888819	1.67824e-05	-1.51378	-0.819882	3.68631e-05	-1.44335	-0.822592
1932076	rs76821779	6.07043e-21	-3.62673e-10	-0.85564	7.17128e-05	-3.62673e-10	-0.88133	0.000145706	-3.62673e-10	-0.891562
1932158	rs4765846	4.91506e-22	-2.26511	-1.10424	7.21563e-06	-2.12394	-1.05381	1.81215e-05	-1.91647	-1.05958
1933553	rs11061988	6.32641e-22	-2.09735	-1.01958	7.50987e-06	-2.09951	-1.03827	1.42551e-05	-2.16566	-1.05037
1934302	rs117756150	1.63438e-21	-2.16781	-1.82322e-10	1.83833e-05	-2.24255	-1.82322e-10	3.89424e-05	-2.21107	-1.82322e-10
1934408	rs10848579	4.55492e-22	-2.2648	-1.18065	1.73828e-05	-1.11771	-1.18081	1.23088e-05	-2.18875	-1.17409
1934417	rs10848580	4.52911e-22	-2.26363	-1.1875	1.75656e-05	-1.1022	-1.18586	1.2281e-05	-2.18457	-1.18053
1934461	rs75695718	6.89791e-21	-0.727851	-1.82322e-10	0.000142851	-0.192195	-1.82322e-10	6.48268e-05	-1.70143	-1.82322e-10
1934548	rs11061990	2.59162e-21	-0.786917	-0.919868	3.77555e-05	-0.584077	-0.93879	2.0879e-05	-1.88016	-0.954246
1934581	rs2887631	6.58837e-22	-2.27062	-0.805726	2.16947e-05	-1.30843	-0.7685	1.79798e-05	-2.23332	-0.75058
1934610	rs886947	8.32282e-22	-2.11899	-0.723663	9.17437e-05	0.0600832	-0.695083	3.28115e-05	-1.70699	-0.675384
1934690	rs73046071	7.26961e-22	-2.26556	-0.71239	9.91174e-06	-2.25234	-0.607934	2.89188e-05	-1.90697	-0.60169
1934920	rs10491960	6.9552e-22	-1.88986	-1.1323	6.63556e-05	0.151325	-1.11029	2.23929e-05	-1.66652	-1.09789
1935073	rs10848581	4.97138e-22	-2.25742	-1.10054	1.8161e-05	-1.16831	-1.08641	1.33912e-05	-2.20631	-1.07224
1935220	rs76153188	5.16257e-21	-3.62673e-10	-1.01764	6.16342e-05	-3.62673e-10	-1.03278	0.000124932	-3.62673e-10	-1.04538
1935841	rs10437822	5.80404e-22	-2.15662	-1.04648	2.45533e-05	-0.919102	-1.03405	1.76482e-05	-1.98468	-1.01784
1935963	rs60072629	4.7486e-22	-2.20964	-1.19417	5.91707e-06	-2.18022	-1.19594	1.29023e-05	-2.11974	-1.196
1935983	rs11611941	1.68756e-21	-2.13578	-1.82322e-10	2.22794e-05	-2.05034	-1.82322e-10	9.61712e-05	-1.30702	-1.82322e-10
1936665	rs61909413	1.47592e-21	-2.26979	-1.82322e-10	1.79826e-05	-2.26459	-1.82322e-10	3.66981e-05	-2.27042	-1.82322e-10
1936988	rs12813682	2.96382e-19	3.10917	-0.0765897	0.000403816	0.959308	-0.112349	0.00407908	2.5137	-0.073227
1937023	rs73046076	8.00208e-22	-2.26201	-0.619946	9.02352e-06	-2.25006	-0.7041	1.90371e-05	-2.24729	-0.679469
1937075	rs11061991	9.96223e-22	-2.2667	-0.39615	1.36312e-05	-2.23772	-0.303913	3.16475e-05	-2.15968	-0.258811
1937124	rs886946	4.6794e-22	-2.25494	-1.16355	5.75658e-06	-2.26999	-1.13367	1.18328e-05	-2.2703	-1.13198
1937126	rs76320768	1.06275e-21	-1.40243	-1.19578	9.96333e-06	-1.65753	-1.19756	2.03353e-05	-1.66373	-1.19706
1937400	rs183265683	1.21243e-20	-3.62673e-10	-0.163858	0.000157323	-3.62673e-10	-0.0956974	0.000321942	-3.62673e-10	-0.0987798
1937511	rs10437823	5.58912e-22	-2.19906	-1.04177	7.02582e-06	-2.22974	-0.974662	1.52833e-05	-2.16309	-0.983301
1937551	rs16928794	1.42109e-21	-1.91087	-0.396776	1.44071e-05	-2.02761	-0.458671	2.7226e-05	-2.10731	-0.461669
1937688	rs886945	9.63391e-22	-1.76732	-0.929044	8.9206e-06	-2.11433	-0.851302	1.61031e-05	-2.25406	-0.840077
1937786	rs886944	8.46724e-22	-2.26062	-0.564833	1.28924e-05	-2.16453	-0.432828	3.05387e-05	-2.02709	-0.427067
1937801	rs886943	1.55944e-21	-1.97849	-0.236251	1.55557e-05	-2.20646	-0.20311	3.21265e-05	-2.19964	-0.203834
1937802	rs117625848	1.92185e-21	-2.00578	-1.82322e-10	2.4616e-05	-1.9506	-1.82322e-10	6.08162e-05	-1.7653	-1.82322e-10
1937952	rs78967508	1.47443e-21	-2.2708	-1.82322e-10	1.79363e-05	-2.26717	-1.82322e-10	3.79325e-05	-2.23734	-1.82322e-10
1938144	rs11061993	1.90076e-21	-1.18304	-0.833774	2.60769e-05	-1.08092	-0.812029	6.49343e-05	-0.881735	-0.818041
1938510	rs77732151	8.10049e-22	-1.83677	-1.03296	1.44092e-05	-1.48235	-1.00378	3.05455e-05	-1.46124	-0.992699
1938767	rs35951631	1.85313e-19	2.56297	-1.82322e-10	0.000911925	1.66156	-1.82322e-10	0.000778839	0.784654	-1.82322e-10
1939048	rs12827147	2.26272e-20	0.460082	-1.82322e-10	0.000221239	0.245243	-1.82322e-10	0.000295139	-0.185705	-1.82322e-10
1939252	rs12301312	3.83125e-20	1.08329	-0.0965819	0.000334798	0.563909	0.0956195	0.000329427	-0.195688	0.119892
1939491	rs77248431	7.53491e-21	-3.62673e-10	-0.639523	8.67111e-05	-3.62673e-10	-0.691416	0.000178976	-3.62673e-10	-0.685898
1939915	rs35791125	2.67286e-20	-0.183161	0.809825	0.00026593	-0.477917	0.90715	0.000477684	-0.64283	0.938629
1939916	rs6489332	4.55539e-21	-3.62673e-10	-1.14276	5.5178e-05	-3.62673e-10	-1.14343	0.000112804	-3.62673e-10	-1.1475
1940034	rs75899502	4.32092e-21	-3.62673e-10	-1.1956	5.23674e-05	-3.62673e-10	-1.19571	0.000107549	-3.62673e-10	-1.19521
1940514	rs41276696	1.51793e-21	-2.24172	-1.82322e-10	2.10454e-05	-2.10732	-1.82322e-10	5.64804e-05	-1.83926	-1.82322e-10
1941341	rs76806233	3.24205e-21	-1.48286	-1.82322e-10	2.27514e-05	-2.02937	-1.82322e-10	4.15693e-05	-2.14579	-1.82322e-10
1941355	rs75973512	3.174e-21	-1.50408	-1.82322e-10	2.24872e-05	-2.04105	-1.82322e-10	4.12231e-05	-2.15415	-1.82322e-10
1941456	rs4765847	3.76354e-21	-1.98349	0.649784	0.000166812	-0.727906	0.690773	0.00030477	-0.872186	0.718594
1941585	rs7958636	3.08126e-21	-1.53373	-1.82322e-10	2.13005e-05	-2.09527	-1.82322e-10	3.97102e-05	-2.19154	-1.82322e-10
1941932	rs7961753	2.81186e-21	-1.62522	-1.82322e-10	2.1063e-05	-2.10648	-1.82322e-10	3.94161e-05	-2.19898	-1.82322e-10
1942018	rs7961866	2.78495e-21	-1.63484	-1.82322e-10	2.09614e-05	-2.11131	-1.82322e-10	3.92908e-05	-2.20216	-1.82322e-10
1942408	rs77934635	1.55956e-21	-2.21466	-1.82322e-10	2.19978e-05	-2.06306	-1.82322e-10	3.81165e-05	-2.2325	-1.82322e-10
1942445	rs74786746	3.00019e-21	-1.56039	-1.82322e-10	2.12804e-05	-2.09621	-1.82322e-10	3.96793e-05	-2.19232	-1.82322e-10
1942557	rs78592391	2.70686e-21	-1.66328	-1.82322e-10	1.98739e-05	-2.16459	-1.82322e-10	3.81933e-05	-2.23049	-1.82322e-10
1942752	rs7303599	8.54371e-21	-0.620849	0.106975	2.80483e-05	-1.92611	0.10604	6.40989e-05	-1.83202	0.119291
1942840	rs7303742	7.2223e-21	-0.700419	0.0185226	2.51371e-05	-1.94727	0.0176194	5.62609e-05	-1.87357	0.0304149
1943116	rs80093051	3.86565e-21	-1.30694	-1.82322e-10	2.68848e-05	-1.86244	-1.82322e-10	4.68292e-05	-2.02664	-1.82322e-10
1943384	rs79174514	3.14427e-21	-1.51349	-1.82322e-10	2.30354e-05	-2.01696	-1.82322e-10	4.19897e-05	-2.13573	-1.82322e-10
1944086	rs7954520	6.2872e-21	-3.62673e-10	-0.820554	6.88351e-05	-3.62673e-10	-0.922284	0.000140225	-3.62673e-10	-0.929906
1944599	rs78537235	2.88387e-21	-1.59994	-1.82322e-10	2.01639e-05	-2.15011	-1.82322e-10	3.90991e-05	-2.20705	-1.82322e-10
1944825	rs11061994	3.03161e-21	-1.54998	-1.82322e-10	2.06064e-05	-2.12839	-1.82322e-10	3.97307e-05	-2.19103	-1.82322e-10
1944959	rs79684715	4.539e-21	-3.62673e-10	-1.14636	5.41243e-05	-3.62673e-10	-1.16272	0.000111066	-3.62673e-10	-1.16303
1945042	rs11061995	3.49889e-21	-1.40662	-1.82322e-10	2.27299e-05	-2.03032	-1.82322e-10	4.3294e-05	-2.10514	-1.82322e-10
1945468	rs118070468	3.21427e-21	-1.49147	-1.82322e-10	5.84029e-05	-1.08663	-1.82322e-10	9.78799e-05	-1.28941	-1.82322e-10
1945499	rs11061996	8.56526e-21	-1.72768	1.21632	0.000233684	-1.20327	1.50324	0.000417564	-1.37645	1.53774
1945577	rs75024051	1.1239e-20	-0.239681	-1.82322e-10	3.84679e-05	-1.50417	-1.82322e-10	5.99206e-05	-1.78013	-1.82322e-10
1945603	rs74374144	3.61933e-21	-1.37278	-1.82322e-10	3.66805e-05	-1.55175	-1.82322e-10	9.16745e-05	-1.35491	-1.82322e-10
1946005	rs376401070	3.24963e-20	-3.62673e-10	0.822057	0.000346816	-3.62673e-10	0.694795	0.000718487	-3.62673e-10	0.703996
1946012	rs9971711	4.57728e-22	-2.24732	-1.19323	5.56534e-06	-2.25838	-1.17906	1.17615e-05	-2.23074	-1.17758
1946191	rs12423378	1.61437e-20	0.215301	-0.092844	0.000659672	1.38487	-0.04713	0.00115614	1.20139	-0.0217008
1946684	rs78615627	4.66045e-21	-3.62673e-10	-1.11996	5.41711e-05	-3.62673e-10	-1.16185	0.000110894	-3.62673e-10	-1.16457
1946685	rs149686617	5.13087e-21	-3.62673e-10	-1.02379	6.3613e-05	-3.62673e-10	-1.00118	0.00013188	-3.62673e-10	-0.991261
1946830	rs146701386	1.92554e-21	-2.00386	-1.82322e-10	1.79032e-05	-2.26902	-1.82322e-10	4.01507e-05	-2.18051	-1.82322e-10
1947193	rs10735004	5.67578e-21	-1.72514	0.802278	0.000316493	-0.392727	0.996028	0.000655062	-0.42653	1.03811
1947930	rs9971758	1.01e-20	-0.346531	-1.82322e-10	3.23774e-05	-1.67654	-1.82322e-10	7.2339e-05	-1.59179	-1.82322e-10
1948158	rs7138109	1.05505e-20	-0.302898	-1.82322e-10	3.31757e-05	-1.65218	-1.82322e-10	7.42458e-05	-1.56577	-1.82322e-10
1948386	rs11061997	6.61956e-21	-1.92586	1.15682	6.34909e-05	-2.16033	1.15723	0.000152836	-2.0727	1.22891
1948947	rs758166	4.24284e-20	-0.876989	1.96574	0.000557513	-0.808251	1.97774	0.00093564	-1.09598	2.06406
1948977	rs721159	1.73941e-19	0.971077	1.52857	0.000376365	-0.764694	1.54125	0.000871677	-0.725388	1.62266
1949234	rs758165	1.12346e-20	-0.240069	-1.82322e-10	3.36003e-05	-1.63946	-1.82322e-10	7.70331e-05	-1.52892	-1.82322e-10
1949309	rs10744554	1.1409e-20	-0.224665	-1.82322e-10	3.38906e-05	-1.63086	-1.82322e-10	7.77546e-05	-1.51959	-1.82322e-10
1949411	rs68174430	3.08232e-21	-1.53339	-1.82322e-10	6.38467e-05	-0.997514	-1.82322e-10	0.000127013	-1.02886	-1.82322e-10
1949463	rs10744555	1.17498e-20	-0.195234	-1.82322e-10	3.44546e-05	-1.61435	-1.82322e-10	7.91569e-05	-1.50172	-1.82322e-10
1949939	rs33972365	2.39872e-21	-1.69341	-0.0907277	5.2695e-05	-1.2079	0.0184203	0.00010844	-1.23693	0.0499737
1949940	rs146752598	4.4504e-20	-3.62673e-10	1.13651	0.000336801	-3.62673e-10	0.665492	0.000686758	-3.62673e-10	0.658831
1950255	rs117572973	3.18366e-21	-1.50104	-1.82322e-10	3.83867e-05	-1.50629	-1.82322e-10	7.43326e-05	-1.5646	-1.82322e-10
1950457	rs11835900	3.98799e-20	-1.78558	2.81238	0.000560137	-1.65936	2.83354	0.00112394	-1.79689	2.94834
1950537	rs117113203	3.25731e-21	-1.47817	-1.82322e-10	4.43745e-05	-1.36133	-1.82322e-10	8.26506e-05	-1.45853	-1.82322e-10
1951440	rs145644190	2.005e-21	-1.96343	-1.82322e-10	3.31598e-05	-1.65266	-1.82322e-10	6.02982e-05	-1.77385	-1.82322e-10
1951680	rs7960850	4.22995e-21	-1.21688	-1.82322e-10	3.57015e-05	-1.57881	-1.82322e-10	8.75921e-05	-1.40046	-1.82322e-10
1951805	rs11834934	5.52121e-20	-1.17978	2.53189	0.000745389	-1.11887	2.57877	0.00132219	-1.37245	2.68635
1952034	rs117283396	1.5305e-21	-2.23347	-1.82322e-10	1.91069e-05	-2.20395	-1.82322e-10	4.21785e-05	-2.13124	-1.82322e-10
1952815	rs140562886	5.03304e-20	1.25954	-1.82322e-10	0.000145408	-0.174456	-1.82322e-10	0.000487318	0.315767	-1.82322e-10
1952990	rs7967890	3.34181e-21	-1.45256	-1.82322e-10	4.04953e-05	-1.45281	-1.82322e-10	7.5691e-05	-1.54649	-1.82322e-10
1953092	rs137901010	5.50322e-20	1.34885	-1.82322e-10	0.000155787	-0.105508	-1.82322e-10	0.000526074	0.392291	-1.82322e-10
1953424	rs75813147	2.1709e-21	-1.88393	-1.82322e-10	2.32337e-05	-2.00839	-1.82322e-10	5.53766e-05	-1.85899	-1.82322e-10
1953866	rs2286375	3.60522e-20	-1.1015	2.0274	0.000454029	-1.03848	2.00264	0.000779668	-1.3013	2.08702
1954096	rs4766424	1.05506e-20	-0.302891	-1.82322e-10	3.22382e-05	-1.68085	-1.82322e-10	7.51997e-05	-1.553	-1.82322e-10
1954214	rs148654715	5.94034e-20	-3.62673e-10	1.42528	0.000446904	-3.62673e-10	0.948345	0.000916715	-3.62673e-10	0.947646
1954620	rs111831477	2.68882e-21	-1.66997	-1.82322e-10	2.90321e-05	-1.7856	-1.82322e-10	7.53899e-05	-1.55048	-1.82322e-10
1954789	rs79674442	4.34541e-21	-3.62673e-10	-1.18995	5.22513e-05	-3.62673e-10	-1.19793	0.000107258	-3.62673e-10	-1.19791
1955546	rs35541108	2.89413e-21	-1.59639	-1.82322e-10	5.87483e-05	-1.08074	-1.82322e-10	0.000116994	-1.11103	-1.82322e-10
1955552	rs11062000	2.65304e-21	-1.68336	-1.82322e-10	3.21503e-05	-1.68358	-1.82322e-10	6.09854e-05	-1.76252	-1.82322e-10
1955621	rs117757079	1.47577e-21	-2.26989	-1.82322e-10	1.86502e-05	-2.22814	-1.82322e-10	4.29867e-05	-2.11226	-1.82322e-10
1955668	rs7138458	2.31719e-20	-1.20282	1.68669	0.000134346	-1.93219	1.67861	0.00032528	-1.84921	1.76075
1955786	rs11836202	2.86888e-20	-1.81135	2.50879	0.000371412	-1.77153	2.53484	0.000713213	-1.9331	2.62973
1955890	rs7137876	2.4019e-21	-1.78281	-1.82322e-10	1.85679e-05	-2.23256	-1.82322e-10	4.02139e-05	-2.17894	-1.82322e-10
1955928	rs182571422	3.41957e-19	-3.62673e-10	3.17561	0.00454391	-3.62673e-10	3.26754	0.0105197	-3.62673e-10	3.38786
1955993	rs11062001	1.47533e-21	-2.27019	-1.82322e-10	1.86428e-05	-2.22854	-1.82322e-10	3.71731e-05	-2.25757	-1.82322e-10
1956290	rs7303991	7.17233e-22	-1.80595	-1.18548	5.85006e-06	-2.22872	-1.15882	1.27037e-05	-2.17355	-1.15771
1956311	rs7135189	2.89859e-21	-0.428292	-1.16655	9.76518e-06	-1.74657	-1.12861	2.42651e-05	-1.55699	-1.12713
1956462	rs12582053	4.22611e-20	-1.30738	2.39217	0.000561362	-1.25009	2.42646	0.00100829	-1.48787	2.53073
1956645	rs10161058	5.06263e-21	-1.86995	0.832762	3.97154e-05	-2.21651	0.744247	8.27961e-05	-2.26088	0.804107
1956675	rs34863216	8.00569e-21	-3.62673e-10	-0.578918	9.69138e-05	-3.62673e-10	-0.580177	0.000201996	-3.62673e-10	-0.564903
1956775	rs10161097	2.12948e-20	-1.36201	1.7614	0.000135598	-1.96011	1.7158	0.000313652	-1.92386	1.799
1957298	rs11062002	9.16584e-21	-2.17518	1.7316	0.000113141	-2.18074	1.75538	0.00025301	-2.18104	1.84132
1957335	rs11062003	9.05517e-21	-2.17518	1.71945	0.000111769	-2.18074	1.74318	0.000249899	-2.18104	1.82895
1957588	rs11062004	9.10391e-21	-2.18088	1.73051	0.000114467	-2.18626	1.77255	0.000256201	-2.18655	1.85936
1957678	rs917368	9.44221e-21	-2.17805	1.76417	0.000118739	-2.18352	1.80646	0.000265892	-2.18382	1.89376
1957927	rs181169602	2.91387e-21	-1.58959	-1.82322e-10	3.54571e-05	-1.58568	-1.82322e-10	6.68139e-05	-1.67124	-1.82322e-10
1958320	rs736310	9.41559e-21	-2.18088	1.76417	0.000118414	-2.18626	1.80646	0.000265166	-2.18655	1.89376
1958488	rs758164	2.31509e-21	-1.81962	-1.82322e-10	1.85548e-05	-2.23327	-1.82322e-10	4.01524e-05	-2.18047	-1.82322e-10
1958693	rs75627462	2.36638e-21	-1.79771	-1.82322e-10	4.6278e-05	-1.31933	-1.82322e-10	9.65249e-05	-1.30335	-1.82322e-10
1958907	rs960671	1.77558e-20	-1.44411	1.66176	0.000236588	-1.39098	1.7033	0.000424809	-1.61062	1.78911
1958949	rs758163	1.61025e-20	-1.38746	1.50736	0.000113105	-1.97491	1.54923	0.000261792	-1.93952	1.63392
1959752	rs73047930	2.98567e-21	-1.56524	-1.82322e-10	6.12224e-05	-1.03949	-1.82322e-10	0.000121857	-1.0703	-1.82322e-10
1959973	rs145143436	5.63304e-21	-2.21451	1.28409	6.80817e-05	-2.21876	1.28547	0.000149646	-2.21898	1.3541
1960237	rs10774000	1.27696e-20	-1.32983	1.21783	8.21086e-05	-2.00336	1.2574	0.000196705	-1.92895	1.3375
1960398	rs76922035	4.36567e-21	-3.62673e-10	-1.1853	5.22782e-05	-3.62673e-10	-1.19742	0.000107292	-3.62673e-10	-1.1976
1960588	rs140750341	1.49996e-21	-2.25363	-1.82322e-10	1.88645e-05	-2.21672	-1.82322e-10	3.67246e-05	-2.26971	-1.82322e-10
1960589	rs113968263	2.40581e-21	-1.78118	-1.82322e-10	7.48526e-05	-0.838478	-1.82322e-10	0.000107783	-1.19303	-1.82322e-10
1960651	rs117698340	1.53653e-21	-2.22955	-1.82322e-10	2.99334e-05	-1.75502	-1.82322e-10	4.54406e-05	-2.05674	-1.82322e-10
1960862	rs56192305	4.51217e-21	-3.62673e-10	-1.15229	5.44047e-05	-3.62673e-10	-1.15755	0.000110615	-3.62673e-10	-1.1671
1961279	rs114126893	7.62671e-21	-3.62673e-10	-0.627413	9.85005e-05	-3.62673e-10	-0.563937	0.000205785	-3.62673e-10	-0.54632
1961336	rs59620123	1.34813e-20	-1.45946	1.40169	0.000179199	-1.40682	1.44132	0.000321182	-1.62432	1.52318
1962113	rs12425981	1.52863e-21	-2.2347	-1.82322e-10	2.37925e-05	-1.98463	-1.82322e-10	3.90545e-05	-2.20819	-1.82322e-10
1962482	rs77797968	4.32704e-21	-3.62673e-10	-1.19419	5.34553e-05	-3.62673e-10	-1.17515	0.000109872	-3.62673e-10	-1.17383
1962500	rs11062005	2.79277e-21	-1.63203	-1.82322e-10	3.38432e-05	-1.63226	-1.82322e-10	6.39726e-05	-1.7147	-1.82322e-10
1962759	rs2286374	1.02886e-20	-1.43005	1.10202	6.93497e-05	-2.05547	1.14063	0.000164636	-1.98823	1.21882
1962934	rs79839151	1.47447e-21	-2.27077	-1.82322e-10	1.85198e-05	-2.23516	-1.82322e-10	3.73276e-05	-2.25342	-1.82322e-10
1962992	rs2041141	9.12586e-21	-0.447958	-1.82322e-10	2.97004e-05	-1.76284	-1.82322e-10	7.02348e-05	-1.62131	-1.82322e-10
1963176	rs78335326	8.03739e-21	-3.62673e-10	-0.574965	0.000104093	-3.62673e-10	-0.508711	0.000217631	-3.62673e-10	-0.490348
1963359	rs4766425	1.18391e-20	-1.47055	1.28289	0.000157171	-1.41826	1.3216	0.000281612	-1.63422	1.4016
1963425	rs12297577	1.47451e-21	-2.27075	-1.82322e-10	1.83937e-05	-2.24199	-1.82322e-10	3.75293e-05	-2.24803	-1.82322e-10
1963446	rs75110625	4.32775e-21	-3.62673e-10	-1.19402	5.34769e-05	-3.62673e-10	-1.17475	0.000109918	-3.62673e-10	-1.17342
1963657	rs142121104	7.95302e-21	-3.62673e-10	-0.585519	0.000105311	-3.62673e-10	-0.497077	0.000219815	-3.62673e-10	-0.480366
1963948	rs2041140	9.66671e-21	-0.390382	-1.82322e-10	3.06234e-05	-1.73223	-1.82322e-10	7.27038e-05	-1.58676	-1.82322e-10
1964260	rs78118161	4.42248e-21	-3.62673e-10	-1.17237	5.25092e-05	-3.62673e-10	-1.19301	0.000107722	-3.62673e-10	-1.1936
1964267	rs11062006	7.81891e-21	-2.23034	1.62782	8.79902e-05	-2.25842	1.58164	0.000198459	-2.2449	1.66234
1964375	rs11062007	2.55825e-21	-1.71975	-1.82322e-10	3.10018e-05	-1.71995	-1.82322e-10	5.89584e-05	-1.79632	-1.82322e-10
1964416	rs1860053	1.30669e-20	-1.32314	1.23416	8.22451e-05	-1.93721	1.19292	0.000189121	-1.89969	1.26893
1964510	rs57854489	1.09063e-20	-1.47055	1.20082	0.000142364	-1.41826	1.22265	0.000255185	-1.63422	1.30306
1964541	rs1860052	1.03002e-20	-1.21287	0.885963	6.02055e-05	-1.87055	0.814313	0.000136747	-1.82955	0.874528
1964640	rs4766426	7.20694e-21	-2.22863	1.5446	8.10977e-05	-2.25746	1.49911	0.000182771	-2.24353	1.57861
1964846	rs11062008	1.47527e-21	-2.27023	-1.82322e-10	1.83053e-05	-2.24681	-1.82322e-10	3.7706e-05	-2.24333	-1.82322e-10
1964885	rs886942	9.25288e-21	-0.434135	-1.82322e-10	2.99145e-05	-1.75565	-1.82322e-10	7.08001e-05	-1.61329	-1.82322e-10
1965046	rs115645955	7.96447e-21	-3.62673e-10	-0.584079	0.0001031	-3.62673e-10	-0.518299	0.000215527	-3.62673e-10	-0.500063
1965165	rs143736778	7.54831e-21	-0.637747	-1.82322e-10	4.87335e-05	-1.26763	-1.82322e-10	0.000192788	-0.611559	-1.82322e-10
1965210	rs76064926	4.37751e-21	-3.62673e-10	-1.18259	5.46904e-05	-3.62673e-10	-1.15231	0.000112472	-3.62673e-10	-1.15045
1965313	rs2286373	1.47552e-21	-2.27006	-1.82322e-10	1.82874e-05	-2.24779	-1.82322e-10	3.77463e-05	-2.24226	-1.82322e-10
1965358	rs116214586	7.65432e-21	-3.62673e-10	-0.6238	9.88763e-05	-3.62673e-10	-0.560129	0.000206581	-3.62673e-10	-0.542459
1965369	rs2286372	1.17474e-20	-1.4311	1.23567	0.000156091	-1.37757	1.27401	0.000277943	-1.59899	1.35325
1965954	rs75327924	4.29551e-20	1.10108	-1.82322e-10	0.000167833	-0.0310279	-1.82322e-10	0.000250817	-0.348428	-1.82322e-10
1966067	rs182631984	4.38896e-21	-1.17998	-1.82322e-10	2.61831e-05	-1.88888	-1.82322e-10	4.64702e-05	-2.03434	-1.82322e-10
1966289	rs758162	6.64986e-21	-1.42812	0.663645	5.11098e-05	-1.83955	0.619532	9.46489e-05	-2.00941	0.686431
1966561	rs4363670	1.10193e-20	-1.37942	1.11999	0.000200862	-0.929568	1.07819	0.000271226	-1.42146	1.15126
1966627	rs758161	9.53834e-21	-0.40375	-1.82322e-10	3.04054e-05	-1.73938	-1.82322e-10	7.21206e-05	-1.59481	-1.82322e-10
1966651	rs1076331	5.40806e-21	-2.20006	1.22888	6.03605e-05	-2.23977	1.1861	0.00013621	-2.21983	1.26088
1967465	rs16928837	1.06905e-20	-1.4097	1.11999	0.000193525	-0.96678	1.07819	0.000263326	-1.45102	1.15126
1967526	rs917367	9.1221e-21	-1.40005	0.95168	5.94263e-05	-1.98218	0.912919	0.000135682	-1.94721	0.984378
1967540	rs3815324	1.0675e-20	-1.42217	1.131	0.000192668	-0.982129	1.0891	0.000263043	-1.46318	1.16235
1967676	rs2286371	1.29779e-20	-1.43262	1.3368	0.000172568	-1.37913	1.37593	0.000307841	-1.60035	1.45678
1967680	rs78821981	5.22234e-21	-3.62673e-10	-1.00612	6.90282e-05	-3.62673e-10	-0.919484	0.000142343	-3.62673e-10	-0.914911
1967705	rs2286370	5.22723e-21	-3.62673e-10	-1.00519	6.9106e-05	-3.62673e-10	-0.918357	0.000142505	-3.62673e-10	-0.913776
1967853	rs112675242	1.86322e-21	-2.03676	-1.82322e-10	1.9034e-05	-2.20777	-1.82322e-10	3.88324e-05	-2.2139	-1.82322e-10
1967947	rs2286369	6.02454e-21	-1.51602	0.652795	4.75156e-05	-1.90175	0.608812	8.92435e-05	-2.0573	0.675515
1967955	rs2286368	5.74141e-21	-2.14709	1.23572	6.30985e-05	-2.20219	1.19289	0.00014362	-2.17375	1.26777
1968090	rs16928848	5.65083e-21	-2.16299	1.23572	6.23642e-05	-2.21389	1.19289	0.00014162	-2.18777	1.26777
1968209	rs59850857	1.36994e-20	-1.39102	1.3493	0.000182414	-1.33623	1.38852	0.000323641	-1.56308	1.46957
1968790	rs4765645	4.43446e-21	-0.499781	-0.669884	1.69856e-05	-1.78437	-0.537261	4.20658e-05	-1.60122	-0.532701
1968898	rs76595378	4.80712e-21	-3.62673e-10	-1.08897	6.50596e-05	-3.62673e-10	-0.978694	0.000134282	-3.62673e-10	-0.973207
1969217	rs77281935	5.8977e-21	-3.62673e-10	-0.884507	7.96787e-05	-3.62673e-10	-0.775996	0.000164478	-3.62673e-10	-0.770371
1969262	rs10848582	1.38031e-21	-1.43425	-0.902509	9.34032e-06	-1.95008	-0.969576	1.70205e-05	-2.08171	-0.957021
1969435	rs2370057	8.0776e-22	-2.05495	-0.817615	8.28938e-06	-2.12232	-0.916701	2.12657e-05	-1.91239	-0.903659
1969505	rs56110511	4.6922e-21	-2.07417	0.961005	5.86869e-05	-1.92419	0.84241	9.59368e-05	-2.20353	0.894071
1969633	rs10774001	2.39342e-20	1.25581	-0.739571	3.41602e-05	-0.885854	-0.737084	9.40452e-05	-0.600234	-0.729141
1969645	rs28702527	3.58418e-21	-1.71612	0.333584	3.87796e-05	-1.70755	0.211451	0.000130298	-1.2575	0.25417
1969834	rs4590933	2.18155e-20	-1.3402	1.76376	0.000236057	-1.37938	1.68945	0.00041138	-1.62296	1.76933
1969917	rs7962150	2.3437e-20	1.27357	-0.778326	3.39154e-05	-0.854182	-0.775946	9.39813e-05	-0.561712	-0.768344
1970950	rs75000919	5.24421e-21	-3.62673e-10	-1.00195	6.75525e-05	-3.62673e-10	-0.941093	0.000139085	-3.62673e-10	-0.938066
1971107	rs7315910	2.34707e-21	-1.8059	-1.82322e-10	2.3136e-05	-2.01261	-1.82322e-10	5.99761e-05	-1.7792	-1.82322e-10
1971196	rs148114625	5.4046e-21	-3.62673e-10	-0.971819	6.9912e-05	-3.62673e-10	-0.906761	0.000143971	-3.62673e-10	-0.903538
1971265	rs4765646	2.00954e-20	1.12895	-0.787528	3.00904e-05	-0.964617	-0.785174	8.21778e-05	-0.68661	-0.777655
1971338	rs7304762	2.38032e-21	-1.79184	-1.82322e-10	2.33804e-05	-2.0021	-1.82322e-10	6.08498e-05	-1.76474	-1.82322e-10
1971518	rs7304981	4.03014e-21	-0.45553	-0.809739	6.2791e-05	-0.299726	-0.714462	0.000165973	-0.0560423	-0.705284
1971618	rs113313523	2.42428e-21	-1.77354	-1.82322e-10	2.12062e-05	-2.09971	-1.82322e-10	4.68101e-05	-2.02705	-1.82322e-10
1971868	rs4765849	3.41229e-20	-1.31206	2.18295	0.00041782	-1.25491	2.13596	0.000742831	-1.49209	2.2294
1972109	rs4765850	2.24449e-20	-1.34993	1.80192	0.000250183	-1.3889	1.75709	0.000436845	-1.63107	1.8375
1972278	rs4765851	1.83884e-20	1.10789	-0.85524	2.77505e-05	-0.977657	-0.853088	7.56384e-05	-0.700974	-0.846213
1972426	rs78137242	6.07068e-21	-3.62673e-10	-0.8556	7.96388e-05	-3.62673e-10	-0.776497	0.000164109	-3.62673e-10	-0.772621
1972524	rs11062009	2.50117e-21	-1.74231	-1.82322e-10	2.51873e-05	-1.92766	-1.82322e-10	6.85748e-05	-1.64523	-1.82322e-10
1973063	rs79136720	1.4803e-21	-2.26682	-1.82322e-10	2.31602e-05	-2.01156	-1.82322e-10	5.83444e-05	-1.80679	-1.82322e-10
1973321	rs11062010	2.5295e-21	-1.73105	-1.82322e-10	2.63297e-05	-1.8833	-1.82322e-10	7.59463e-05	-1.54313	-1.82322e-10
1973329	rs2108641	1.71778e-20	0.184548	-1.82322e-10	4.40193e-05	-1.36937	-1.82322e-10	0.000111575	-1.15845	-1.82322e-10
1973348	rs2108640	1.63985e-21	-2.22065	0.0561902	1.78245e-05	-2.24823	-0.0251979	4.12059e-05	-2.16762	0.0130518
1973384	rs2108639	1.98841e-20	1.09796	-0.767107	3.10996e-05	-0.95211	-0.764695	8.48816e-05	-0.674901	-0.756993
1974036	rs76657028	1.97581e-21	-1.97809	-1.82322e-10	6.30187e-05	-1.01057	-1.82322e-10	7.66486e-05	-1.53392	-1.82322e-10
1974236	rs78739662	1.47381e-21	-1.43389	-0.837327	2.83588e-05	-1.04363	-0.765432	6.02096e-05	-1.01848	-0.756837
1974604	rs1860051	9.49561e-22	-2.13862	-0.572201	1.00535e-05	-2.24824	-0.597833	2.05046e-05	-2.27066	-0.581843
1974620	rs1860050	9.98711e-21	-0.357775	-1.82322e-10	0.000113373	-0.423318	-1.82322e-10	0.000321001	-0.101706	-1.82322e-10
1974803	rs10774002	2.14866e-21	-1.80693	-0.0872901	1.73041e-05	-2.18539	-0.117666	3.38163e-05	-2.26481	-0.0874019
1974908	rs10848583	1.55478e-19	1.66032	0.727112	0.000173161	-0.701878	0.702099	0.000464424	-0.482364	0.75001
1974914	rs183270865	8.54394e-21	-3.62673e-10	-0.513848	0.000107967	-3.62673e-10	-0.472173	0.000224753	-3.62673e-10	-0.458151
1975014	rs4765852	1.76943e-21	-1.55644	-0.531971	1.40683e-05	-1.96566	-0.544411	2.55452e-05	-2.10275	-0.529952
1975210	rs72653429	5.46631e-20	-0.710955	2.05307	0.000315837	-1.38655	1.98777	0.00088661	-1.15309	2.06735
1975568	rs192864875	4.67171e-21	-3.62673e-10	-1.11754	5.61288e-05	-3.62673e-10	-1.12635	0.000114866	-3.62673e-10	-1.12939
1976010	rs9668804	6.86762e-21	-0.117634	-0.614619	2.17302e-05	-1.4395	-0.635792	4.70841e-05	-1.40013	-0.62108
1977539	rs4765853	1.71173e-21	-1.54683	-0.574737	1.11547e-05	-2.13234	-0.6098	2.38305e-05	-2.1095	-0.59268
1977760	rs140185606	1.12592e-20	-3.62673e-10	-0.237885	0.000148846	-3.62673e-10	-0.151087	0.000298452	-3.62673e-10	-0.17454
1978027	rs73032415	1.09887e-21	-1.66155	-0.90324	1.49477e-05	-1.52984	-0.919605	4.30446e-05	-1.19761	-0.9133
1978233	rs78718635	8.55803e-21	-3.62673e-10	-0.512199	0.000106676	-3.62673e-10	-0.4842	0.000222577	-3.62673e-10	-0.46788
1978632	rs61907965	3.75197e-21	-1.33679	-1.82322e-10	3.7715e-05	-1.52394	-1.82322e-10	5.89507e-05	-1.79645	-1.82322e-10
1980185	rs7131989	1.02969e-21	-1.77068	-0.859133	8.94813e-06	-2.0722	-0.890351	1.65054e-05	-2.18511	-0.884348
1980204	rs202147550	4.38415e-21	-3.62673e-10	-1.18108	5.60385e-05	-3.62673e-10	-1.12796	0.00011538	-3.62673e-10	-1.12492
1980751	rs187490176	1.15124e-20	-3.62673e-10	-0.215643	0.000145101	-3.62673e-10	-0.176568	0.000303302	-3.62673e-10	-0.158421
1981067	rs77899136	1.15711e-20	-3.62673e-10	-0.210556	0.000145856	-3.62673e-10	-0.171381	0.000304894	-3.62673e-10	-0.153187
1981267	rs78510671	4.55948e-21	-3.62673e-10	-1.14186	5.44958e-05	-3.62673e-10	-1.15588	0.000111896	-3.62673e-10	-1.15558
1981404	rs7294565	5.00275e-20	1.42988	-0.176374	0.000321696	0.802782	-0.183174	0.00061363	0.708669	-0.162428
1981450	rs7305362	3.36097e-20	1.28896	-0.433217	0.000219068	0.674481	-0.439099	0.000417538	0.582369	-0.421145
1981899	rs10848584	1.12723e-21	-2.22806	-0.311251	1.27027e-05	-2.23249	-0.379693	3.10858e-05	-2.07615	-0.360252
1982125	rs11062012	9.96008e-22	-1.84055	-0.822519	8.92208e-06	-2.1234	-0.842073	1.67123e-05	-2.22189	-0.835118
1982151	rs12368779	2.34947e-21	-1.80488	-1.82322e-10	2.41424e-05	-1.97003	-1.82322e-10	6.4912e-05	-1.70012	-1.82322e-10
1982785	rs75445228	4.46418e-21	-3.62673e-10	-1.16299	5.36406e-05	-3.62673e-10	-1.17169	0.000110018	-3.62673e-10	-1.1725
1983649	rs78631693	1.67129e-21	-2.14548	-1.82322e-10	1.82367e-05	-2.25056	-1.82322e-10	3.66826e-05	-2.27085	-1.82322e-10
1983744	rs737102	5.0172e-21	-0.523549	-0.52265	6.31764e-05	-0.464949	-0.543118	0.000209074	-0.00684895	-0.523612
1983782	rs758160	1.24659e-21	-1.76287	-0.675787	1.7109e-05	-1.64205	-0.672346	4.85592e-05	-1.33359	-0.656775
1984753	rs73032423	5.11794e-21	-0.529997	-0.49632	6.2654e-05	-0.488237	-0.528133	0.00020547	-0.0437537	-0.504099
1984844	rs73032427	1.22622e-21	-1.72096	-0.734171	1.69598e-05	-1.59222	-0.730928	4.85382e-05	-1.27455	-0.716245
1985104	rs12312103	3.23472e-20	-0.810463	1.62792	0.000172048	-1.46106	1.45484	0.000472559	-1.23707	1.52208
1985156	rs7957635	4.66127e-21	-0.537457	-0.582326	5.97669e-05	-0.479089	-0.584457	0.000197111	-0.0226844	-0.566702
1985599	rs16928860	3.0365e-20	-0.823431	1.57765	0.000162296	-1.47071	1.40614	0.00044494	-1.24798	1.47277
1985745	rs149753735	1.46407e-20	0.0247374	-1.82322e-10	2.75576e-05	-1.83772	-1.82322e-10	5.49206e-05	-1.86726	-1.82322e-10
1986638	rs73032431	4.4808e-21	-0.523549	-0.635721	5.6524e-05	-0.464949	-0.654384	0.000186737	-0.00684895	-0.636599
1987044	rs7297190	4.38301e-21	-0.563725	-0.617609	5.52367e-05	-0.505798	-0.636572	0.000181642	-0.0526141	-0.618501
1987245	rs7308134	4.32614e-21	-0.537457	-0.656937	5.458e-05	-0.479089	-0.675242	0.000179948	-0.0226844	-0.657799
1987712	rs117638123	2.91127e-21	-1.59048	-1.82322e-10	3.03374e-05	-1.74162	-1.82322e-10	4.81648e-05	-1.99852	-1.82322e-10
1988167	rs7966806	1.28317e-21	-1.62034	-0.789392	1.68437e-05	-1.54367	-0.786347	4.85653e-05	-1.21769	-0.772556
1988431	rs76576804	1.19499e-21	-1.68967	-0.791267	1.55694e-05	-1.62046	-0.78823	4.42404e-05	-1.30904	-0.77447
1988500	rs79187764	5.14746e-21	-3.62673e-10	-1.02057	6.08084e-05	-3.62673e-10	-1.04627	0.000124892	-3.62673e-10	-1.04571
1988524	rs58041839	4.77589e-21	-0.413478	-0.682011	5.49866e-05	-0.447026	-0.699883	0.00018163	0.0116725	-0.682852
1988685	rs740457	1.07462e-21	-2.26034	-0.32677	1.26673e-05	-2.21659	-0.398386	3.08234e-05	-2.06633	-0.378545
1988689	rs73032438	1.34007e-21	-1.53832	-0.828029	1.76684e-05	-1.45709	-0.825132	5.17887e-05	-1.11398	-0.812001
1988751	rs77874864	4.64519e-21	-0.440886	-0.682352	5.34955e-05	-0.474184	-0.700218	0.000176132	-0.0187221	-0.683193
1988912	rs73032440	2.8603e-21	-1.60814	-1.82322e-10	4.27322e-05	-1.39905	-1.82322e-10	0.000113107	-1.14482	-1.82322e-10
1989018	rs60945277	4.23808e-21	-0.427929	-0.78703	5.07119e-05	-0.461346	-0.766492	0.000166228	-0.00435082	-0.755439
1989197	rs61085710	4.65875e-21	-0.413478	-0.706844	5.36615e-05	-0.447026	-0.724276	0.000177179	0.0116725	-0.707665
1989354	rs117336996	1.63514e-21	-2.16734	-1.82322e-10	2.12227e-05	-2.09893	-1.82322e-10	5.24188e-05	-1.91389	-1.82322e-10
1989355	rs11838338	4.62989e-21	-0.413478	-0.713059	5.3335e-05	-0.447026	-0.730379	0.000176082	0.0116725	-0.713874
1989414	rs740458	1.0724e-21	-2.26333	-0.325833	1.28565e-05	-2.20896	-0.391191	3.15204e-05	-2.05175	-0.370762
1989584	rs11829061	4.55471e-21	-0.427929	-0.714979	5.24777e-05	-0.461346	-0.732265	0.000172951	-0.00435082	-0.715793
1989735	rs12371387	8.12264e-21	-0.564415	-1.82322e-10	3.87588e-05	-1.49664	-1.82322e-10	6.42046e-05	-1.71108	-1.82322e-10
1989781	rs139768928	1.48919e-21	-2.26084	-1.82322e-10	1.84766e-05	-2.2375	-1.82322e-10	3.80342e-05	-2.23466	-1.82322e-10
1990170	rs79208794	2.88529e-21	-1.59945	-1.82322e-10	4.31605e-05	-1.38907	-1.82322e-10	0.000114396	-1.13349	-1.82322e-10
1990391	rs12311729	3.1378e-20	-0.674032	1.46107	0.000192614	-1.18657	1.29325	0.000540073	-0.939881	1.35843
1990675	rs9669070	1.09479e-21	-1.6207	-0.947804	1.40626e-05	-1.54762	-0.962862	4.02539e-05	-1.22088	-0.957066
1990683	rs73032452	1.15228e-21	-1.58088	-0.936448	1.48278e-05	-1.50565	-0.95185	4.28114e-05	-1.17043	-0.94592
1991347	rs758159	4.68512e-21	-0.35513	-0.759549	1.57174e-05	-1.615	-0.784232	3.29454e-05	-1.60288	-0.775416
1991782	rs73036228	1.3393e-21	-1.65191	-0.715014	1.7492e-05	-1.58055	-0.711705	5.01887e-05	-1.26064	-0.696725
1991830	rs68074245	3.63928e-21	-1.95538	0.588098	4.36675e-05	-1.85705	0.479658	0.00010672	-1.72252	0.519578
1991971	rs55779143	3.63928e-21	-1.95538	0.588098	4.36675e-05	-1.85705	0.479658	0.00010672	-1.72252	0.519578
1992360	rs7964656	4.51608e-21	-0.52169	-0.629736	5.1702e-05	-0.560003	-0.648498	0.000168938	-0.112999	-0.630618
1992500	rs7980286	3.55185e-21	-1.94956	0.557963	4.26942e-05	-1.85039	0.450456	0.00010441	-1.71485	0.490029
1992889	rs34211451	1.00656e-21	-2.24742	-0.405112	1.72486e-05	-1.9772	-0.329065	3.50032e-05	-1.99753	-0.320183
1993258	rs12298882	3.74776e-21	-1.91626	0.57835	4.52316e-05	-1.81241	0.470211	0.00011126	-1.6713	0.510019
1993337	rs2429184	2.4412e-21	-1.76658	-1.82322e-10	2.58918e-05	-1.90007	-1.82322e-10	7.13126e-05	-1.60608	-1.82322e-10
1994363	rs60708075	1.33513e-21	-1.57897	-0.791074	1.75022e-05	-1.50364	-0.788036	5.09508e-05	-1.16802	-0.774272
1994402	rs61457024	1.23362e-21	-1.67423	-0.774888	1.6088e-05	-1.60414	-0.77179	4.58868e-05	-1.28921	-0.757759
1994572	rs725652	1.47838e-21	-2.26812	-1.82322e-10	2.69502e-05	-1.86001	-1.82322e-10	4.0888e-05	-2.16232	-1.82322e-10
1994791	rs2429185	1.0587e-21	-2.22737	-0.374657	1.1778e-05	-2.25111	-0.436655	2.74894e-05	-2.1427	-0.416653
1994792	rs73036240	1.26517e-21	-1.65069	-0.773175	1.65215e-05	-1.57927	-0.770071	4.73732e-05	-1.25908	-0.756011
1995009	rs79823258	1.02546e-20	-3.62673e-10	-0.331343	0.000128944	-3.62673e-10	-0.294619	0.00026924	-3.62673e-10	-0.277547
1995118	rs61386831	1.41922e-21	-1.54853	-0.760432	1.93971e-05	-1.43159	-0.757282	5.58224e-05	-1.10796	-0.743015
1995403	rs10735005	2.3879e-21	-1.78866	-1.82322e-10	2.54072e-05	-1.91897	-1.82322e-10	6.95254e-05	-1.63146	-1.82322e-10
1995622	rs2906892	2.40484e-21	-1.78159	-1.82322e-10	2.55612e-05	-1.91292	-1.82322e-10	7.00932e-05	-1.62333	-1.82322e-10
1995699	rs2906893	5.15799e-22	-2.17194	-1.14917	5.74665e-06	-2.26947	-1.13591	1.19976e-05	-2.25493	-1.13352
1996476	rs78207232	1.53046e-21	-2.2335	-1.82322e-10	1.9971e-05	-2.15972	-1.82322e-10	3.75229e-05	-2.2482	-1.82322e-10
1996831	rs12300820	1.03087e-21	-1.80262	-0.826042	1.376e-05	-1.7091	-0.823137	3.80184e-05	-1.42511	-0.809971
1996940	rs78279571	4.38211e-21	-3.62673e-10	-1.18154	5.27384e-05	-3.62673e-10	-1.18865	0.000108271	-3.62673e-10	-1.18851
1997152	rs4765854	2.99309e-21	-0.819475	-0.743288	3.62386e-05	-0.803818	-0.760055	0.000113385	-0.398284	-0.744077
1997181	rs4765855	1.01371e-21	-1.7681	-0.87735	1.35719e-05	-1.67134	-0.874652	3.7781e-05	-1.37893	-0.862416
1997252	rs4765856	1.02197e-21	-1.80952	-0.827824	1.36321e-05	-1.71665	-0.824926	3.7599e-05	-1.43438	-0.811791
1997336	rs1990232	2.4412e-21	-1.76658	-1.82322e-10	2.58918e-05	-1.90007	-1.82322e-10	7.13126e-05	-1.60608	-1.82322e-10
1997544	rs77059867	9.69755e-21	-3.62673e-10	-0.387197	0.000127147	-3.62673e-10	-0.308658	0.000267013	-3.62673e-10	-0.285852
1997728	rs1990233	1.1387e-21	-2.27062	-0.258561	1.46679e-05	-2.15271	-0.315631	3.74977e-05	-1.95477	-0.294098
1997975	rs2108633	6.97724e-22	-2.16957	-0.849433	7.54862e-06	-2.26931	-0.863328	1.58268e-05	-2.25552	-0.855921
1998044	rs2013064	2.28966e-21	-1.83067	-1.82322e-10	2.4515e-05	-1.95472	-1.82322e-10	6.62324e-05	-1.67998	-1.82322e-10
1998269	rs10774004	2.00435e-21	-1.11221	-0.851543	9.80959e-06	-1.99756	-0.873082	2.05115e-05	-1.98742	-0.864746
1998471	rs2013095	1.20946e-21	-2.06427	-0.404625	1.86403e-05	-1.79246	-0.436208	6.07622e-05	-1.35227	-0.413917
1999138	rs2370058	2.13775e-21	-2.07829	0.17898	2.01458e-05	-2.25296	0.101957	4.2041e-05	-2.27052	0.136016
1999172	rs74321314	1.64756e-21	-2.15977	-1.82322e-10	1.78712e-05	-2.27081	-1.82322e-10	3.96664e-05	-2.19265	-1.82322e-10
1999472	rs114279654	1.49909e-21	-2.25421	-1.82322e-10	2.97926e-05	-1.75974	-1.82322e-10	4.71539e-05	-2.01973	-1.82322e-10
2000098	rs7299904	1.027e-21	-2.25914	-0.373283	1.51094e-05	-2.02268	-0.416002	3.63826e-05	-1.88707	-0.391988
2000278	rs2470393	1.14647e-21	-2.2708	-0.251585	1.45682e-05	-2.15808	-0.317075	3.70883e-05	-1.9636	-0.296245
2000374	rs143863167	1.48888e-21	-2.26105	-1.82322e-10	1.79205e-05	-2.26805	-1.82322e-10	3.67383e-05	-2.26933	-1.82322e-10
2001244	rs77656151	1.48163e-21	-2.26593	-1.82322e-10	1.9665e-05	-2.17516	-1.82322e-10	4.49808e-05	-2.06691	-1.82322e-10
2001566	rs117741486	6.29003e-21	-3.62673e-10	-0.820104	8.38278e-05	-3.62673e-10	-0.725234	0.000169752	-3.62673e-10	-0.73881
2002266	rs190965702	6.16663e-21	-3.62673e-10	-0.839917	7.41746e-05	-3.62673e-10	-0.847577	0.000151827	-3.62673e-10	-0.850409
2002276	rs2429152	2.42201e-21	-1.77447	-1.82322e-10	2.57173e-05	-1.90683	-1.82322e-10	7.06693e-05	-1.61514	-1.82322e-10
2002362	rs10848587	1.86481e-21	-1.14481	-0.891094	9.29105e-06	-2.0136	-0.911346	1.94164e-05	-2.00352	-0.903514
2002568	rs4765649	3.30051e-20	-0.534472	1.37206	0.000200916	-1.07105	1.21994	0.000569682	-0.812213	1.28414
2002669	rs141215721	9.33967e-21	-3.62673e-10	-0.424799	9.73175e-05	-3.62673e-10	-0.57602	0.000199402	-3.62673e-10	-0.57783
2002717	rs12368709	1.98272e-21	-1.08883	-0.885774	9.59895e-06	-1.98614	-0.906204	2.00665e-05	-1.9758	-0.898302
2002732	rs4765650	2.59208e-21	-1.70661	-1.82322e-10	2.72647e-05	-1.84841	-1.82322e-10	7.63771e-05	-1.53747	-1.82322e-10
2002770	rs58106028	1.21436e-21	-1.65191	-0.812946	1.64924e-05	-1.58055	-0.77055	4.74701e-05	-1.26064	-0.752414
2003731	rs138086539	4.34992e-21	-3.62673e-10	-1.18891	5.41925e-05	-3.62673e-10	-1.16146	0.000111402	-3.62673e-10	-1.16001
2003872	rs75670588	8.18951e-21	-3.62673e-10	-0.556216	0.000105538	-3.62673e-10	-0.494931	0.000212933	-3.62673e-10	-0.512175
2004066	rs4765651	2.42201e-21	-1.77447	-1.82322e-10	2.57173e-05	-1.90683	-1.82322e-10	7.06693e-05	-1.61514	-1.82322e-10
2004261	rs2190767	6.34932e-22	-2.20509	-0.908218	7.1164e-06	-2.27072	-0.920875	1.50939e-05	-2.24473	-0.914131
2004492	rs2190768	3.65598e-21	-1.68515	0.322446	2.74676e-05	-2.06795	0.226963	5.29238e-05	-2.16957	0.265275
2004617	rs11513702	1.78391e-21	-1.18917	-0.891094	9.09828e-06	-2.03457	-0.911346	1.90056e-05	-2.0249	-0.903514
2004697	rs11519567	1.76495e-21	-1.19985	-0.891094	9.05308e-06	-2.03955	-0.911346	1.89093e-05	-2.02998	-0.903514
2005384	rs2263027	2.65632e-21	-1.68213	-1.82322e-10	2.64155e-05	-1.88005	-1.82322e-10	7.46864e-05	-1.55985	-1.82322e-10
2005700	rs77256415	4.44551e-21	-3.62673e-10	-1.16718	5.2576e-05	-3.62673e-10	-1.19174	0.000107874	-3.62673e-10	-1.19219
2005957	rs12321764	3.21374e-20	-0.548492	1.35944	0.000196173	-1.0827	1.2077	0.000555478	-0.82506	1.27174
2006127	rs2429153	6.57619e-22	-2.18612	-0.892079	7.24399e-06	-2.26874	-0.905087	1.51844e-05	-2.25473	-0.898154
2006307	rs7314799	1.8146e-21	-1.16656	-0.896644	9.14632e-06	-2.02394	-0.916709	1.91086e-05	-2.01406	-0.908949
2006308	rs2429154	2.5357e-21	-1.7286	-1.82322e-10	2.54385e-05	-1.91773	-1.82322e-10	7.09613e-05	-1.61102	-1.82322e-10
2006568	rs12302138	2.9859e-20	-0.611517	1.34893	0.000186886	-1.13495	1.21145	0.000526948	-0.882755	1.27671
2007347	rs35131804	1.81963e-21	-1.16656	-0.893876	9.17081e-06	-2.02394	-0.914034	1.91605e-05	-2.01406	-0.906238
2007588	rs2429155	2.7196e-21	-1.65858	-1.82322e-10	2.69282e-05	-1.86082	-1.82322e-10	7.66424e-05	-1.534	-1.82322e-10
2007857	rs145095212	4.42739e-21	-3.62673e-10	-1.17126	5.27608e-05	-3.62673e-10	-1.18823	0.000108409	-3.62673e-10	-1.18724
2008375	rs12824938	1.96313e-21	-1.07721	-0.907317	9.45182e-06	-1.98077	-0.927017	1.97603e-05	-1.97008	-0.9194
2008548	rs12307334	3.17762e-20	-0.549283	1.34893	0.000196781	-1.08336	1.21145	0.00055784	-0.825785	1.27671
2008680	rs11062014	1.8247e-21	-1.16656	-0.891094	9.1955e-06	-2.02394	-0.911346	1.92128e-05	-2.01406	-0.903514
2008799	rs2190769	6.32239e-22	-2.20859	-0.908964	7.11045e-06	-2.27083	-0.921604	1.51173e-05	-2.24244	-0.914869
2009110	rs4765859	6.41003e-22	-2.20859	-0.895197	7.20684e-06	-2.27083	-0.908138	1.53247e-05	-2.24244	-0.901242
2009495	rs77353179	4.72501e-21	-3.62673e-10	-1.1062	5.62381e-05	-3.62673e-10	-1.1244	0.000115485	-3.62673e-10	-1.12401
2009506	rs10774006	2.65254e-21	-1.68355	-1.82322e-10	2.78149e-05	-1.82843	-1.82322e-10	7.84087e-05	-1.51122	-1.82322e-10
2009780	rs7134485	2.8875e-20	-0.583791	1.2877	0.000180221	-1.11199	1.15217	0.000509861	-0.857386	1.21837
2010224	rs7135033	6.45509e-22	-2.21853	-0.878257	7.32916e-06	-2.27058	-0.891559	1.57002e-05	-2.23501	-0.884469
2010517	rs145028325	1.54526e-21	-2.22388	-1.82322e-10	1.96109e-05	-2.17792	-1.82322e-10	4.04642e-05	-2.17273	-1.82322e-10
2010944	rs2470428	2.51691e-21	-1.73604	-1.82322e-10	2.52864e-05	-1.92373	-1.82322e-10	7.03812e-05	-1.61922	-1.82322e-10
2011095	rs150874306	1.61181e-20	-3.62673e-10	0.12087	0.000211631	-3.62673e-10	0.200847	0.000432102	-3.62673e-10	0.195512
2011165	rs117493009	5.20796e-21	-3.62673e-10	-1.00888	6.50976e-05	-3.62673e-10	-0.978111	0.000134244	-3.62673e-10	-0.973493
2011280	rs7294328	1.74069e-21	-1.23632	-0.868468	9.0994e-06	-2.05632	-0.889466	1.90049e-05	-2.04711	-0.881342
2011473	rs11062015	5.74101e-22	-2.25448	-0.959541	6.50222e-06	-2.2706	-1.01126	1.40532e-05	-2.22726	-1.00304
2011572	rs11513703	1.86021e-21	-1.20488	-0.833496	9.54978e-06	-2.04188	-0.855597	1.99602e-05	-2.03237	-0.847042
2012000	rs147572790	4.36512e-21	-3.62673e-10	-1.18542	5.25879e-05	-3.62673e-10	-1.19151	0.000107959	-3.62673e-10	-1.1914
2012103	rs11513705	1.80301e-21	-1.21541	-0.854198	9.31473e-06	-2.04675	-0.875653	1.94621e-05	-2.03733	-0.86735
2012497	rs2079609	2.42201e-21	-1.77447	-1.82322e-10	2.57173e-05	-1.90683	-1.82322e-10	7.06693e-05	-1.61514	-1.82322e-10
2012573	rs11503095	2.49842e-20	-0.491945	1.05112	0.000154529	-1.03566	0.92204	0.000438437	-0.773214	0.983279
2012683	rs12319690	2.70724e-20	-0.390419	1.02986	0.000164775	-0.950822	0.901403	0.000471328	-0.679943	0.962346
2012813	rs2429156	2.47831e-21	-1.75149	-1.82322e-10	2.4974e-05	-1.93616	-1.82322e-10	6.91898e-05	-1.6363	-1.82322e-10
2012885	rs2470431	2.47831e-21	-1.75149	-1.82322e-10	2.4974e-05	-1.93616	-1.82322e-10	6.91898e-05	-1.6363	-1.82322e-10
2012894	rs2470432	6.7222e-22	-2.20996	-0.846284	7.56029e-06	-2.27085	-0.860242	1.61003e-05	-2.24151	-0.852801
2012979	rs11503099	2.39943e-20	-0.499467	1.01821	0.000148736	-1.04192	0.890094	0.000421538	-0.780115	0.950874
2013164	rs11062016	1.78067e-20	0.275942	-0.0554349	4.15122e-05	-1.30746	-0.120553	9.99948e-05	-1.1805	-0.0875313
2013177	rs117604992	4.7062e-21	-3.62673e-10	-1.11019	5.43503e-05	-3.62673e-10	-1.15855	0.000112167	-3.62673e-10	-1.15316
2013219	rs2429157	6.74148e-22	-2.20996	-0.843419	7.58155e-06	-2.27085	-0.857435	1.61461e-05	-2.24151	-0.849963
2013836	rs76127669	4.58638e-21	-3.62673e-10	-1.13598	5.47753e-05	-3.62673e-10	-1.15076	0.000112472	-3.62673e-10	-1.15044
2013928	rs2887632	2.24201e-20	-0.477872	0.928762	0.000138846	-1.02393	0.803295	0.000393727	-0.760299	0.862807
2014006	rs10848591	1.7542e-21	-1.27853	-0.81853	9.37085e-06	-2.07531	-0.841088	1.95757e-05	-2.06651	-0.832354
2014033	rs2159097	7.38153e-22	-2.18394	-0.77873	8.09811e-06	-2.26838	-0.793983	1.69734e-05	-2.25566	-0.785848
2014178	rs78958072	3.61868e-21	-1.37296	-1.82322e-10	3.11104e-05	-1.71646	-1.82322e-10	8.15022e-05	-1.47252	-1.82322e-10
2014353	rs2190770	2.41832e-21	-1.64209	-0.133905	1.78849e-05	-2.06516	-0.204883	3.42707e-05	-2.16675	-0.172115
2015044	rs10848592	2.18574e-20	-0.47042	0.895888	0.000135328	-1.01771	0.771409	0.000383807	-0.753459	0.830449
2015160	rs2470439	2.49506e-21	-1.74476	-1.82322e-10	2.63818e-05	-1.88133	-1.82322e-10	7.31197e-05	-1.58105	-1.82322e-10
2015802	rs2429158	2.59151e-21	-1.70683	-1.82322e-10	2.72595e-05	-1.8486	-1.82322e-10	7.6358e-05	-1.53772	-1.82322e-10
2015807	rs2470438	2.57208e-21	-1.71435	-1.82322e-10	2.70826e-05	-1.85511	-1.82322e-10	7.57053e-05	-1.5463	-1.82322e-10
2016098	rs117812124	4.43013e-21	-3.62673e-10	-1.17064	5.26648e-05	-3.62673e-10	-1.19005	0.000108078	-3.62673e-10	-1.1903
2016250	rs2470437	1.26899e-21	-2.09077	-0.330086	1.23517e-05	-2.25662	-0.38359	2.57041e-05	-2.27084	-0.355667
2016256	rs7969511	2.86473e-21	-1.60659	-1.82322e-10	4.42019e-05	-1.36523	-1.82322e-10	0.0001214	-1.07406	-1.82322e-10
2016322	rs2429159	2.32383e-21	-1.81585	-1.82322e-10	2.48252e-05	-1.94214	-1.82322e-10	6.73778e-05	-1.66284	-1.82322e-10
2016441	rs72653430	1.52744e-20	-0.692802	0.759912	9.86022e-05	-1.20251	0.639606	0.000272727	-0.961331	0.696651
2017473	rs72653431	4.87366e-20	-0.0583361	1.2857	0.000197638	-1.04139	1.17383	0.000619091	-0.690184	1.24529
2017576	rs78723906	9.17835e-22	-1.5783	-1.1665	1.35782e-05	-1.36834	-1.17719	3.7084e-05	-1.07901	-1.18096
2018088	rs61907996	1.36871e-21	-1.62918	-0.716025	2.3027e-05	-1.35897	-0.658363	5.21788e-05	-1.26399	-0.654481
2018124	rs8181681	2.21155e-21	-1.86538	-1.82322e-10	2.39464e-05	-1.97818	-1.82322e-10	6.30675e-05	-1.72894	-1.82322e-10
2018149	rs8181666	2.19746e-21	-1.87177	-1.82322e-10	2.38168e-05	-1.98361	-1.82322e-10	6.2603e-05	-1.73634	-1.82322e-10
2018160	rs117500016	3.62143e-20	-2.23085	3.16123	0.000438713	-2.16042	3.09026	0.00107814	-1.97513	3.08496
2018865	rs147540245	1.48429e-20	-3.62673e-10	0.0384514	0.000132268	-3.62673e-10	-0.269167	0.000271841	-3.62673e-10	-0.267933
2018987	rs34288687	3.0253e-21	-1.35333	-0.198727	3.73743e-05	-1.2887	-0.244318	8.79448e-05	-1.19617	-0.200268
2019322	rs8181786	2.24034e-21	-1.85244	-1.82322e-10	2.42113e-05	-1.96718	-1.82322e-10	6.40166e-05	-1.71401	-1.82322e-10
2019953	rs370779008	1.43449e-20	-3.62673e-10	0.00432209	0.000128417	-3.62673e-10	-0.298716	0.000263921	-3.62673e-10	-0.297501
2020015	rs2470414	8.19993e-22	-1.92764	-0.929891	8.42231e-06	-2.08926	-0.933852	1.59927e-05	-2.18474	-0.916279
2020045	rs4765862	1.93365e-21	-1.07711	-0.922548	1.39049e-05	-1.59981	-0.921947	2.97878e-05	-1.57445	-0.904603
2020047	rs73038172	2.74031e-21	-1.651	-1.82322e-10	4.26822e-05	-1.40022	-1.82322e-10	0.000111415	-1.15989	-1.82322e-10
2020184	rs4765863	2.6284e-21	-1.32388	-0.368814	3.78813e-05	-1.11877	-0.400771	8.12465e-05	-1.1141	-0.361563
2020315	rs11062018	1.38589e-21	-1.56591	-0.766821	1.12994e-05	-1.93844	-0.790801	2.78081e-05	-1.76624	-0.781579
2021187	rs1558140	9.95089e-22	-2.21836	-0.445633	1.10495e-05	-2.2506	-0.501007	2.39549e-05	-2.22308	-0.473903
2021194	rs2429161	5.21876e-22	-2.23759	-1.0718	6.2653e-06	-2.23878	-1.0802	1.38909e-05	-2.16891	-1.07301
2021218	rs1558141	2.304e-21	-1.82442	-1.82322e-10	2.83049e-05	-1.81096	-1.82322e-10	7.6351e-05	-1.53781	-1.82322e-10
2021395	rs4765864	1.0527e-21	-1.95215	-0.655564	8.99674e-06	-2.27044	-0.686701	1.88663e-05	-2.26259	-0.673181
2021520	rs2429162	7.734e-22	-1.97057	-0.945461	7.88092e-06	-2.12703	-0.962528	1.53007e-05	-2.19867	-0.946576
2021533	rs2470415	3.89852e-21	-1.29847	-1.82322e-10	2.73636e-05	-1.84478	-1.82322e-10	6.17338e-05	-1.75032	-1.82322e-10
2021700	rs10848593	7.98618e-22	-1.70178	-1.18216	5.88048e-06	-2.19158	-1.19078	1.2424e-05	-2.16273	-1.19079
2021855	rs12422324	3.28313e-21	-1.3425	-0.127772	3.35104e-05	-1.44596	-0.196183	7.87868e-05	-1.34499	-0.161416
2022148	rs117076618	1.90518e-21	-2.0145	-1.82322e-10	2.77756e-05	-1.82984	-1.82322e-10	5.36059e-05	-1.89149	-1.82322e-10
2022411	rs1558142	5.20821e-21	-1.00883	-1.82322e-10	5.69054e-05	-1.11261	-1.82322e-10	0.000177071	-0.696599	-1.82322e-10
2022501	rs2429163	5.34544e-21	-0.982826	-1.82322e-10	5.79392e-05	-1.0946	-1.82322e-10	0.00018525	-0.651446	-1.82322e-10
2022733	rs720456	5.34544e-21	-0.982826	-1.82322e-10	5.79392e-05	-1.0946	-1.82322e-10	0.00018525	-0.651446	-1.82322e-10
2023168	rs11062020	3.55068e-21	-1.00375	-0.388177	1.46333e-05	-2.03961	-0.431089	3.12968e-05	-2.00472	-0.42491
2023425	rs116867106	4.54868e-21	-3.62673e-10	-1.14423	5.43895e-05	-3.62673e-10	-1.15783	0.000111627	-3.62673e-10	-1.15798
2023486	rs16928921	4.12817e-21	-0.669715	-0.571522	1.58097e-05	-1.82605	-0.567326	3.50312e-05	-1.75424	-0.56267
2023563	rs2429164	7.63955e-21	-0.625732	-1.82322e-10	9.13286e-05	-0.639535	-1.82322e-10	0.000334608	-0.0601903	-1.82322e-10
2023587	rs75230793	1.11018e-20	-3.62673e-10	-0.251965	0.000136064	-3.62673e-10	-0.240877	0.000285004	-3.62673e-10	-0.220648
2024092	rs73038195	2.77493e-21	-1.63844	-1.82322e-10	3.51699e-05	-1.59381	-1.82322e-10	9.32153e-05	-1.33824	-1.82322e-10
2024274	rs73595519	2.16625e-21	-1.10785	-0.778225	1.09198e-05	-1.96017	-0.803255	2.01765e-05	-2.06995	-0.798686
2024316	rs758157	1.00601e-20	-0.350495	-1.82322e-10	5.6688e-05	-1.11644	-1.82322e-10	0.000164823	-0.76828	-1.82322e-10
2024410	rs7307854	4.54373e-21	-3.62673e-10	-1.14532	5.43384e-05	-3.62673e-10	-1.15877	0.000111523	-3.62673e-10	-1.15892
2024433	rs112128847	2.12261e-21	-1.90642	-1.82322e-10	1.82304e-05	-2.25091	-1.82322e-10	3.66829e-05	-2.27084	-1.82322e-10
2024637	rs2887633	1.67801e-21	-2.14146	-1.82322e-10	2.00955e-05	-2.1535	-1.82322e-10	4.14066e-05	-2.14971	-1.82322e-10
2024907	rs189168590	8.60312e-20	-3.62673e-10	1.79564	0.00089919	-3.62673e-10	1.6475	0.00201364	-3.62673e-10	1.73455
2025204	rs758158	1.03166e-20	-0.325318	-1.82322e-10	5.78066e-05	-1.0969	-1.82322e-10	0.000168536	-0.746	-1.82322e-10
2025379	rs2008352	8.92338e-21	-0.470395	-1.82322e-10	4.88216e-05	-1.26583	-1.82322e-10	0.000146102	-0.888845	-1.82322e-10
2025700	rs116958615	1.49726e-21	-2.25543	-1.82322e-10	1.83544e-05	-2.24413	-1.82322e-10	3.76904e-05	-2.24374	-1.82322e-10
2025800	rs117990721	3.78045e-21	-1.32923	-1.82322e-10	2.23434e-05	-2.04747	-1.82322e-10	4.50683e-05	-2.06497	-1.82322e-10
2025907	rs2429166	9.65546e-22	-2.0788	-0.615329	9.96665e-06	-2.22531	-0.629444	2.34616e-05	-2.11577	-0.602014
2026158	rs11062021	1.35509e-21	-1.54664	-0.808562	1.69914e-05	-1.52921	-0.792086	3.97347e-05	-1.41814	-0.772786
2026690	rs886939	8.20356e-21	-0.554502	-1.82322e-10	5.20659e-05	-1.20149	-1.82322e-10	0.000147771	-0.877488	-1.82322e-10
2026808	rs886940	1.06641e-21	-1.66385	-0.930922	1.31739e-05	-1.65911	-0.916654	2.98952e-05	-1.57071	-0.904743
2026827	rs75652536	4.81703e-21	-3.62673e-10	-1.08691	5.72316e-05	-3.62673e-10	-1.10689	0.000117451	-3.62673e-10	-1.10713
2026893	rs76519414	1.72816e-21	-2.11202	-1.82322e-10	2.0376e-05	-2.13964	-1.82322e-10	3.70994e-05	-2.25955	-1.82322e-10
2026915	rs886941	7.7769e-21	-0.607913	-1.82322e-10	4.92303e-05	-1.25749	-1.82322e-10	0.000142797	-0.91173	-1.82322e-10
2027003	rs117716648	3.52265e-19	3.20531	-1.82322e-10	0.000579958	1.20896	-1.82322e-10	0.00235372	1.8906	-1.82322e-10
2027730	rs76066543	4.41988e-21	-3.62673e-10	-1.17296	5.30951e-05	-3.62673e-10	-1.18191	0.000108977	-3.62673e-10	-1.18201
2028046	rs2429167	7.93199e-21	-0.588166	-1.82322e-10	5.07024e-05	-1.22803	-1.82322e-10	0.000143358	-0.907804	-1.82322e-10
2028322	rs2470409	7.40114e-21	-0.657436	-1.82322e-10	4.8019e-05	-1.2824	-1.82322e-10	0.000134703	-0.970076	-1.82322e-10
2028356	rs78999196	1.06679e-21	-2.19956	-0.394864	1.13912e-05	-2.26781	-0.453349	2.29757e-05	-2.26405	-0.474667
2028482	rs2429168	7.83429e-21	-0.600559	-1.82322e-10	5.02104e-05	-1.23778	-1.82322e-10	0.000141769	-0.918955	-1.82322e-10
2028844	rs116749283	1.51692e-20	-3.62673e-10	0.0601973	0.000170434	-3.62673e-10	-0.015648	0.00035672	-3.62673e-10	0.00379898
2029152	rs79638473	1.37025e-20	-3.62673e-10	-0.0414932	0.000171253	-3.62673e-10	-0.0108543	0.000362274	-3.62673e-10	0.019251
2029258	rs11062022	1.38049e-21	-1.52683	-0.809803	8.70681e-06	-2.15393	-0.835963	1.68764e-05	-2.21621	-0.831029
2029619	rs144615696	5.15284e-22	-2.26859	-1.05351	6.9204e-06	-2.22821	-0.991315	1.37419e-05	-2.27079	-0.981911
2029737	rs2429169	9.32577e-21	-0.426288	-1.82322e-10	5.68445e-05	-1.11368	-1.82322e-10	0.000164033	-0.773086	-1.82322e-10
2030045	rs4765865	5.49488e-22	-2.23617	-1.02166	6.87128e-06	-2.24456	-0.982088	1.50812e-05	-2.19265	-0.967047
2030317	rs7976130	1.29208e-21	-2.03336	-0.369459	1.61152e-05	-1.95533	-0.418906	3.0707e-05	-2.05391	-0.394748
2030355	rs74059661	5.58946e-21	-3.62673e-10	-0.938188	6.61381e-05	-3.62673e-10	-0.962254	0.000136482	-3.62673e-10	-0.956955
2030515	rs77937956	9.8737e-22	-2.07966	-0.592116	1.03322e-05	-2.22857	-0.590167	2.1421e-05	-2.2442	-0.564578
2030670	rs60501578	9.8492e-22	-1.88844	-0.785824	3.70054e-05	-0.73303	-0.809906	7.83553e-05	-0.716387	-0.79551
2032113	rs7305265	1.24218e-21	-1.76616	-0.676038	3.57341e-05	-0.910288	-0.667607	7.74553e-05	-0.869835	-0.653614
2032253	rs11062023	6.64685e-22	-1.89582	-1.1717	1.29487e-05	-1.4241	-1.16891	3.16308e-05	-1.25076	-1.16826
2032515	rs7973672	2.88228e-21	-0.847078	-0.753411	8.32423e-05	0.00475714	-0.737	0.000204524	0.172026	-0.724491
2032717	rs78109762	1.59565e-21	-2.19179	-1.82322e-10	2.89609e-05	-1.78805	-1.82322e-10	6.76707e-05	-1.6585	-1.82322e-10
2033038	rs74059663	9.19437e-22	-2.10337	-0.639689	1.11685e-05	-2.16161	-0.579293	2.27953e-05	-2.16199	-0.584604
2033287	rs112724598	1.47489e-21	-2.27049	-1.82322e-10	1.84446e-05	-2.23923	-1.82322e-10	3.84461e-05	-2.22389	-1.82322e-10
2034290	rs12229242	4.51323e-22	-2.26598	-1.18867	6.30335e-06	-2.12649	-1.18643	1.35021e-05	-2.0835	-1.1868
2034862	rs180826918	2.54886e-21	-1.72342	-1.82322e-10	2.18946e-05	-2.06776	-1.82322e-10	5.73851e-05	-1.82337	-1.82322e-10
2034887	rs10848596	9.58579e-22	-1.85868	-0.842692	1.37044e-05	-1.73795	-0.798332	3.15007e-05	-1.62275	-0.800387
2035104	rs189512586	4.36166e-21	-3.62673e-10	-1.18622	5.30885e-05	-3.62673e-10	-1.18204	0.000109001	-3.62673e-10	-1.18179
2035672	rs117415964	4.49297e-21	-3.62673e-10	-1.15656	5.44155e-05	-3.62673e-10	-1.15735	0.000111373	-3.62673e-10	-1.16027
2036066	rs182204232	1.15808e-20	-3.62673e-10	-0.20972	0.000157423	-3.62673e-10	-0.0950647	0.000324295	-3.62673e-10	-0.091496
2036141	rs11610387	4.56138e-22	-2.25626	-1.18777	6.76553e-06	-2.05263	-1.18952	1.48773e-05	-1.98407	-1.18925
2036241	rs2429170	7.76429e-21	-1.07636	0.466823	0.000162308	-0.499265	0.43476	0.000273395	-0.739127	0.476895
2036675	rs112721517	2.49292e-21	-1.74562	-1.82322e-10	2.22441e-05	-2.05192	-1.82322e-10	5.26866e-05	-1.90879	-1.82322e-10
2037035	rs186893348	5.46017e-21	-0.961589	-1.82322e-10	2.367e-05	-1.98979	-1.82322e-10	5.97281e-05	-1.78335	-1.82322e-10
2037273	rs148742093	6.46057e-21	-3.62673e-10	-0.793352	8.92718e-05	-3.62673e-10	-0.662313	0.000188205	-3.62673e-10	-0.63562
2037306	rs117828485	1.7719e-21	-2.08702	-1.82322e-10	2.41977e-05	-1.96774	-1.82322e-10	4.79251e-05	-2.00351	-1.82322e-10
2037618	rs73043559	7.34756e-21	-0.664702	-1.82322e-10	3.32464e-05	-1.65005	-1.82322e-10	7.34941e-05	-1.57595	-1.82322e-10
2037873	rs12425215	5.12737e-19	3.58069	-1.82322e-10	0.00101646	1.77008	-1.82322e-10	0.00202323	1.7393	-1.82322e-10
2037917	rs73043560	7.05304e-21	-0.633657	-0.0719547	2.97144e-05	-1.77821	0.0158453	6.43732e-05	-1.72238	0.013922
2038096	rs34831374	3.85274e-21	-1.31029	-1.82322e-10	4.66435e-05	-1.31147	-1.82322e-10	8.24508e-05	-1.46095	-1.82322e-10
2038097	rs9943794	1.48418e-21	-2.26421	-1.82322e-10	1.78975e-05	-2.26934	-1.82322e-10	3.6702e-05	-2.27032	-1.82322e-10
2038193	rs76400785	1.47864e-21	-2.26795	-1.82322e-10	1.82254e-05	-2.25118	-1.82322e-10	3.84334e-05	-2.22422	-1.82322e-10
2038515	rs2246581	1.32158e-21	-2.26992	-0.110323	1.53741e-05	-2.26527	-0.156047	3.22438e-05	-2.27064	-0.129182
2038641	rs111710435	2.07874e-21	-1.92731	-1.82322e-10	2.49301e-05	-1.93792	-1.82322e-10	5.93015e-05	-1.79052	-1.82322e-10
2039332	rs112040856	2.68955e-21	-1.66969	-1.82322e-10	4.10674e-05	-1.43878	-1.82322e-10	9.46882e-05	-1.32256	-1.82322e-10
2039690	rs2429172	6.45785e-22	-2.25544	-0.840923	9.4191e-06	-2.06555	-0.845713	2.33604e-05	-1.87998	-0.842131
2039741	rs2470400	1.54524e-21	-1.36929	-0.854601	1.55815e-05	-1.54315	-0.86477	3.0428e-05	-1.61366	-0.84413
2040853	rs146134782	4.36162e-21	-3.62673e-10	-1.18623	5.23884e-05	-3.62673e-10	-1.19531	0.000107559	-3.62673e-10	-1.19511
2041048	rs2429173	2.5202e-21	-1.13434	-0.60039	5.69771e-05	-0.564158	-0.54719	9.57809e-05	-0.797432	-0.513655
2041068	rs11062024	1.75664e-21	-2.09567	-1.82322e-10	3.69596e-05	-1.54417	-1.82322e-10	6.54505e-05	-1.69186	-1.82322e-10
2041419	rs55848851	1.46132e-21	-1.75018	-0.529547	1.33368e-05	-2.13802	-0.425452	2.63521e-05	-2.17455	-0.427056
2041906	rs10774008	6.28563e-21	-0.0346587	-0.786145	9.25253e-05	0.194452	-0.820968	0.000124852	-0.229406	-0.816616
2041935	rs117031413	5.56755e-21	-0.942115	-1.82322e-10	2.66585e-05	-1.87089	-1.82322e-10	5.12543e-05	-1.93635	-1.82322e-10
2042019	rs58235934	1.07077e-21	-2.17717	-0.413517	2.26709e-05	-1.70112	-0.331799	4.7014e-05	-1.6911	-0.331609
2042111	rs77325175	2.26033e-21	-1.84356	-1.82322e-10	2.75365e-05	-1.83849	-1.82322e-10	5.63179e-05	-1.84214	-1.82322e-10
2042343	rs11062025	1.05837e-21	-2.03727	-0.565062	2.23513e-05	-1.56707	-0.480046	4.55856e-05	-1.57391	-0.479651
2042691	rs190266787	1.0372e-20	-3.62673e-10	-0.319956	0.000149711	-3.62673e-10	-0.14529	0.000308025	-3.62673e-10	-0.142971
2042738	rs111997130	1.96929e-21	-1.9814	-1.82322e-10	3.96305e-05	-1.4744	-1.82322e-10	7.21498e-05	-1.59441	-1.82322e-10
2042753	rs145139363	1.47494e-21	-2.27045	-1.82322e-10	1.79746e-05	-2.26504	-1.82322e-10	4.03206e-05	-2.17629	-1.82322e-10
2042781	rs112787151	2.18109e-21	-1.87925	-1.82322e-10	4.67105e-05	-1.31003	-1.82322e-10	8.40011e-05	-1.44232	-1.82322e-10
2042949	rs149421214	1.93697e-21	-1.99794	-1.82322e-10	3.85514e-05	-1.50201	-1.82322e-10	7.03386e-05	-1.61983	-1.82322e-10
2042955	rs76808809	2.55177e-21	-1.72228	-1.82322e-10	7.55188e-05	-0.829617	-1.82322e-10	0.000133471	-0.979266	-1.82322e-10
2043049	rs12308121	1.39271e-21	-1.19404	-1.13378	2.61934e-05	-0.737936	-1.15056	4.8711e-05	-0.836358	-1.15089
2043056	rs12315089	1.30819e-21	-1.25971	-1.13071	2.44322e-05	-0.816494	-1.1416	4.5537e-05	-0.912318	-1.14231
2043357	rs148599747	1.91524e-21	-2.00923	-1.82322e-10	3.78251e-05	-1.52103	-1.82322e-10	6.91189e-05	-1.63732	-1.82322e-10
2043365	rs11062026	3.14198e-21	-0.32937	-1.18485	0.000100165	0.640452	-1.18763	0.00016666	0.430606	-1.1878
2043440	rs79290575	1.93435e-20	-3.62673e-10	0.303287	0.000184186	-3.62673e-10	0.0619482	0.00037775	-3.62673e-10	0.0610824
2043499	rs116822011	2.55689e-21	-1.72028	-1.82322e-10	5.94612e-05	-1.06867	-1.82322e-10	0.000105206	-1.21723	-1.82322e-10
2043593	rs2429174	1.16514e-21	-2.26566	-0.240572	1.95841e-05	-2.06533	-0.113951	4.46179e-05	-1.97461	-0.10041
2043618	rs2470408	1.15466e-21	-2.24913	-0.266136	1.94921e-05	-2.04283	-0.141165	4.45002e-05	-1.94986	-0.127795
2044131	rs2470407	4.06524e-21	-0.701179	-0.555419	3.86612e-05	-0.972293	-0.526869	5.81697e-05	-1.29467	-0.515119
2044490	rs2159098	2.5362e-21	-0.733961	-0.99444	2.55481e-05	-0.941713	-0.971724	3.78467e-05	-1.27345	-0.966159
2044627	rs140707598	1.47737e-21	-2.26881	-1.82322e-10	1.79719e-05	-2.26519	-1.82322e-10	4.01422e-05	-2.18072	-1.82322e-10
2044727	rs12425000	2.72393e-18	5.25076	-1.82322e-10	0.00382281	3.09474	-1.82322e-10	0.00415881	2.45983	-1.82322e-10
2044912	rs145619741	1.51062e-21	-2.24655	-1.82322e-10	2.25045e-05	-2.04028	-1.82322e-10	6.60956e-05	-1.68205	-1.82322e-10
2045085	rs2429175	7.91938e-22	-1.69994	-1.1924	1.35812e-05	-1.35396	-1.19135	1.9631e-05	-1.70488	-1.19116
2045191	rs2429176	6.60896e-22	-2.12882	-0.944408	8.70173e-06	-1.98177	-1.0087	1.98184e-05	-1.87781	-1.00873
2045640	rs9669556	5.50596e-22	-2.15222	-1.1036	5.75907e-06	-2.26878	-1.13444	1.19499e-05	-2.26347	-1.12896
2045722	rs148340123	1.48024e-21	-2.26687	-1.82322e-10	2.09796e-05	-2.11045	-1.82322e-10	3.96833e-05	-2.19222	-1.82322e-10
2046099	rs7967032	4.76849e-22	-2.26979	-1.12984	6.40164e-06	-2.13125	-1.1662	1.35899e-05	-2.09364	-1.17018
2046121	rs144133252	5.44423e-21	-0.964513	-1.82322e-10	7.99112e-05	-0.773083	-1.82322e-10	0.000342564	-0.036691	-1.82322e-10
2046282	rs763555	1.9591e-19	2.45161	0.166976	0.0203794	4.3427	0.425582	0.0209026	3.66621	0.408265
2047213	rs2470406	7.71195e-22	-1.73373	-1.18516	1.63488e-05	-1.16195	-1.19789	2.70252e-05	-1.37846	-1.19793
2047358	rs2256851	7.30241e-22	-1.80334	-1.17011	1.63194e-05	-1.16733	-1.19432	2.68285e-05	-1.38834	-1.19534
2049449	rs2470404	4.67201e-22	-2.2329	-1.18716	5.84137e-06	-2.23871	-1.15032	1.20849e-05	-2.23813	-1.14306
2051386	rs113693086	6.05434e-22	-1.98636	-1.17452	6.04397e-06	-2.23058	-1.12435	1.23019e-05	-2.2481	-1.1153
2051859	rs150435720	2.93268e-21	-1.58315	-1.82322e-10	6.17893e-05	-1.03027	-1.82322e-10	0.000152614	-0.845241	-1.82322e-10
2052759	rs11503102	9.35956e-21	-0.422672	-1.82322e-10	0.000137297	-0.231855	-1.82322e-10	0.000615662	0.549547	-1.82322e-10
2052934	rs7301261	6.1538e-22	-1.96902	-1.17557	6.09656e-06	-2.2239	-1.12237	1.23872e-05	-2.24301	-1.11348
2053076	rs7298214	6.16349e-22	-1.97978	-1.16323	6.12159e-06	-2.23203	-1.11014	1.24012e-05	-2.25442	-1.10093
2053580	rs11062029	6.21982e-22	-1.99285	-1.14106	6.4e-06	-2.23184	-1.06587	1.30345e-05	-2.25153	-1.05402
2054417	rs12231126	4.43826e-21	-3.62673e-10	-1.16881	5.33755e-05	-3.62673e-10	-1.17665	0.000109668	-3.62673e-10	-1.17569
2054546	rs61908029	1.48419e-21	-2.2642	-1.82322e-10	1.78781e-05	-2.27042	-1.82322e-10	3.82062e-05	-2.23015	-1.82322e-10
2054789	rs147694893	3.12508e-21	-1.51961	-1.82322e-10	1.96078e-05	-2.17807	-1.82322e-10	3.93389e-05	-2.20094	-1.82322e-10
2054904	rs146732053	3.085e-21	-1.53252	-1.82322e-10	6.61172e-05	-0.962569	-1.82322e-10	0.00016409	-0.772733	-1.82322e-10
2055266	rs7222	6.40729e-22	-2.00123	-1.10298	6.74653e-06	-2.23494	-1.01004	1.37813e-05	-2.25369	-0.996147
2056114	rs1860047	7.06939e-22	-1.96677	-1.03911	7.38437e-06	-2.23522	-0.919414	1.51392e-05	-2.25305	-0.902812
2056260	rs16928953	5.42324e-21	-3.62673e-10	-0.968377	6.53503e-05	-3.62673e-10	-0.974237	0.00013403	-3.62673e-10	-0.975088
2056363	rs10505725	1.61882e-21	-1.01719	-1.16018	1.16278e-05	-1.60454	-1.09606	2.7353e-05	-1.47556	-1.08876
2056515	rs118101419	2.30404e-21	-1.8244	-1.82322e-10	2.25628e-05	-2.0377	-1.82322e-10	4.93678e-05	-1.97385	-1.82322e-10
2057287	rs17694584	1.50553e-21	-2.24992	-1.82322e-10	1.90242e-05	-2.20829	-1.82322e-10	4.00818e-05	-2.18223	-1.82322e-10
2057496	rs2240608	6.42937e-22	-1.99142	-1.10936	6.55568e-06	-2.25755	-1.01611	1.35194e-05	-2.26664	-1.00239
2057542	rs2240609	6.48666e-22	-1.99992	-1.09198	6.70654e-06	-2.25936	-0.991559	1.3854e-05	-2.26762	-0.976952
2057592	rs2240610	7.58275e-22	-1.98279	-0.95299	8.02057e-06	-2.25562	-0.816371	1.66283e-05	-2.26552	-0.796521
2057701	rs2240611	6.51311e-22	-1.99142	-1.09642	6.67708e-06	-2.25755	-0.997765	1.37789e-05	-2.26664	-0.983375
2057731	rs117930541	1.6765e-21	-2.14236	-1.82322e-10	3.31255e-05	-1.65369	-1.82322e-10	6.78089e-05	-1.65646	-1.82322e-10
2057893	rs188471060	1.54338e-21	-2.22509	-1.82322e-10	2.12911e-05	-2.09571	-1.82322e-10	4.10807e-05	-2.15761	-1.82322e-10
2058029	rs59589559	7.86894e-21	-3.62673e-10	-0.596147	8.20654e-05	-3.62673e-10	-0.746483	0.000168536	-3.62673e-10	-0.746003
2058245	rs2240612	1.0502e-21	-1.49148	-1.11861	8.75895e-06	-1.95598	-1.02795	1.79472e-05	-1.97087	-1.01485
2058695	rs1860048	6.72474e-22	-1.98279	-1.07307	6.90957e-06	-2.25562	-0.965472	1.42627e-05	-2.26552	-0.949984
2058817	rs11062032	1.21345e-21	-2.12422	-0.341382	1.43185e-05	-2.183	-0.309448	2.73377e-05	-2.25154	-0.31334
2059337	rs112215626	2.89386e-21	-1.59648	-1.82322e-10	6.0692e-05	-1.04819	-1.82322e-10	0.00014971	-0.864453	-1.82322e-10
2059473	rs112888038	2.89386e-21	-1.59648	-1.82322e-10	6.0692e-05	-1.04819	-1.82322e-10	0.00014971	-0.864453	-1.82322e-10
2059597	rs113447912	2.98719e-21	-1.56474	-1.82322e-10	6.33343e-05	-1.00557	-1.82322e-10	0.000156707	-0.818776	-1.82322e-10
2060580	rs6489338	1.30783e-21	-1.27513	-1.11557	1.04749e-05	-1.77715	-1.02786	2.0882e-05	-1.81972	-1.01454
2061438	rs111994248	3.02715e-21	-1.55145	-1.82322e-10	6.44695e-05	-0.987806	-1.82322e-10	0.000159717	-0.799747	-1.82322e-10
2061614	rs113839196	3.02715e-21	-1.55145	-1.82322e-10	6.44695e-05	-0.987806	-1.82322e-10	0.000159717	-0.799747	-1.82322e-10
2061982	rs1044950	3.04471e-21	-1.54566	-1.82322e-10	6.49693e-05	-0.980084	-1.82322e-10	0.000161043	-0.79148	-1.82322e-10
2062075	rs715146	9.08283e-22	-1.56763	-1.18764	1.92005e-05	-1.00945	-1.18962	4.75862e-05	-0.822926	-1.18768
2062135	rs113147414	3.01133e-21	-1.55669	-1.82322e-10	6.40198e-05	-0.994806	-1.82322e-10	0.000158524	-0.807244	-1.82322e-10
2062904	rs112962344	3.11169e-21	-1.5239	-1.82322e-10	6.68795e-05	-0.951107	-1.82322e-10	0.000166115	-0.760469	-1.82322e-10
2062915	rs111597675	3.04471e-21	-1.54566	-1.82322e-10	6.49693e-05	-0.980084	-1.82322e-10	0.000161043	-0.79148	-1.82322e-10
2063070	rs112268863	3.04471e-21	-1.54566	-1.82322e-10	6.49693e-05	-0.980084	-1.82322e-10	0.000161043	-0.79148	-1.82322e-10
2063568	rs140239205	3.06083e-21	-1.54038	-1.82322e-10	6.54282e-05	-0.973045	-1.82322e-10	0.000162261	-0.783945	-1.82322e-10
2063808	rs113973903	3.06083e-21	-1.54038	-1.82322e-10	6.54282e-05	-0.973045	-1.82322e-10	0.000162261	-0.783945	-1.82322e-10
2064091	rs143694423	3.06083e-21	-1.54038	-1.82322e-10	6.54282e-05	-0.973045	-1.82322e-10	0.000162261	-0.783945	-1.82322e-10
2064223	rs112016633	3.06083e-21	-1.54038	-1.82322e-10	6.54282e-05	-0.973045	-1.82322e-10	0.000162261	-0.783945	-1.82322e-10
2064281	rs112874899	3.06083e-21	-1.54038	-1.82322e-10	6.54282e-05	-0.973045	-1.82322e-10	0.000162261	-0.783945	-1.82322e-10
2064316	rs116942703	1.64211e-21	-2.16309	-1.82322e-10	1.8e-05	-2.26363	-1.82322e-10	3.73915e-05	-2.25171	-1.82322e-10
2064529	rs150660202	8.836e-21	-0.480235	-1.82322e-10	0.000133856	-0.257231	-1.82322e-10	0.00063782	0.584906	-1.82322e-10
2064575	rs11062033	2.88526e-21	-1.59945	-1.82322e-10	6.04492e-05	-1.05219	-1.82322e-10	0.000149067	-0.868752	-1.82322e-10
2064602	rs34730825	3.07708e-21	-1.53509	-1.82322e-10	6.58916e-05	-0.965988	-1.82322e-10	0.000163491	-0.776391	-1.82322e-10
2064616	rs34175323	3.06083e-21	-1.54038	-1.82322e-10	6.54282e-05	-0.973045	-1.82322e-10	0.000162261	-0.783945	-1.82322e-10
2064634	rs35252166	3.07708e-21	-1.53509	-1.82322e-10	6.58916e-05	-0.965988	-1.82322e-10	0.000163491	-0.776391	-1.82322e-10
2064666	rs12423058	1.68035e-21	-2.14007	-1.82322e-10	1.91814e-05	-2.20006	-1.82322e-10	3.72335e-05	-2.25594	-1.82322e-10
2064733	rs139886104	1.48308e-21	-2.26495	-1.82322e-10	2.05598e-05	-2.13066	-1.82322e-10	5.31856e-05	-1.89936	-1.82322e-10
2064747	rs113460897	3.07708e-21	-1.53509	-1.82322e-10	6.58916e-05	-0.965988	-1.82322e-10	0.000163491	-0.776391	-1.82322e-10
2064820	rs112571799	3.02715e-21	-1.55145	-1.82322e-10	6.44695e-05	-0.987806	-1.82322e-10	0.000159717	-0.799747	-1.82322e-10
2064835	rs113265929	3.00273e-21	-1.55955	-1.82322e-10	6.37753e-05	-0.998633	-1.82322e-10	0.000157876	-0.811343	-1.82322e-10
2065043	rs113345202	3.07708e-21	-1.53509	-1.82322e-10	6.58916e-05	-0.965988	-1.82322e-10	0.000163491	-0.776391	-1.82322e-10
2065370	rs2108638	7.63575e-22	-1.79149	-1.13732	1.41101e-05	-1.44426	-1.06284	2.63543e-05	-1.54776	-1.05376
2065524	rs113059257	3.07708e-21	-1.53509	-1.82322e-10	6.58916e-05	-0.965988	-1.82322e-10	0.000163491	-0.776391	-1.82322e-10
2065874	rs111955557	3.09513e-21	-1.52924	-1.82322e-10	6.64065e-05	-0.958203	-1.82322e-10	0.000164859	-0.768061	-1.82322e-10
2066136	rs113779593	3.09513e-21	-1.52924	-1.82322e-10	6.64065e-05	-0.958203	-1.82322e-10	0.000164859	-0.768061	-1.82322e-10
2066352	rs117911670	3.09513e-21	-1.52924	-1.82322e-10	6.64065e-05	-0.958203	-1.82322e-10	0.000164859	-0.768061	-1.82322e-10
2066358	rs138161755	3.09513e-21	-1.52924	-1.82322e-10	6.64065e-05	-0.958203	-1.82322e-10	0.000164859	-0.768061	-1.82322e-10
2066799	rs113429973	3.11169e-21	-1.5239	-1.82322e-10	6.68795e-05	-0.951107	-1.82322e-10	0.000166115	-0.760469	-1.82322e-10
2067389	rs151133254	4.99158e-21	-3.62673e-10	-1.05132	6.23768e-05	-3.62673e-10	-1.0208	0.000127109	-3.62673e-10	-1.0281
2067435	rs2470448	9.21703e-22	-1.64181	-1.09879	7.99442e-06	-2.07117	-1.00408	1.61096e-05	-2.10386	-0.989877
2067537	rs2470447	6.38633e-22	-1.97164	-1.13585	6.41759e-06	-2.23305	-1.0619	1.29807e-05	-2.25903	-1.05066
2068467	rs2959152	1.151e-21	-1.38238	-1.13607	9.47231e-06	-1.84767	-1.05795	1.87209e-05	-1.89767	-1.04584
2068490	rs112312561	3.16397e-21	-1.50724	-1.82322e-10	6.8375e-05	-0.928991	-1.82322e-10	0.000170091	-0.736817	-1.82322e-10
2068787	rs113245551	3.16397e-21	-1.50724	-1.82322e-10	6.8375e-05	-0.928991	-1.82322e-10	0.000170091	-0.736817	-1.82322e-10
2068982	rs113479091	3.04471e-21	-1.54566	-1.82322e-10	6.49693e-05	-0.980084	-1.82322e-10	0.000161043	-0.79148	-1.82322e-10
2069003	rs12423779	4.32035e-21	-3.62673e-10	-1.19573	5.23728e-05	-3.62673e-10	-1.19561	0.000107489	-3.62673e-10	-1.19576
2069099	rs113752911	3.18114e-21	-1.50183	-1.82322e-10	6.88671e-05	-0.92182	-1.82322e-10	0.0001714	-0.729149	-1.82322e-10
2069375	rs6489339	7.28383e-22	-1.84032	-1.13568	1.32608e-05	-1.50879	-1.0604	2.48757e-05	-1.60803	-1.05123
2069710	rs11062034	1.29725e-21	-1.43894	-0.959879	7.42314e-06	-2.10934	-1.04006	1.34246e-05	-2.22384	-1.05222
2069784	rs112477383	3.20021e-21	-1.49585	-1.82322e-10	6.94141e-05	-0.913909	-1.82322e-10	0.000172856	-0.720694	-1.82322e-10
2069977	rs113540057	3.18114e-21	-1.50183	-1.82322e-10	6.88671e-05	-0.92182	-1.82322e-10	0.0001714	-0.729149	-1.82322e-10
2070068	rs112589205	3.08572e-21	-1.53228	-1.82322e-10	6.6138e-05	-0.962255	-1.82322e-10	0.000164146	-0.772397	-1.82322e-10
2070209	rs111345792	3.18114e-21	-1.50183	-1.82322e-10	6.88671e-05	-0.92182	-1.82322e-10	0.0001714	-0.729149	-1.82322e-10
2070608	rs11609904	1.47509e-21	-2.27035	-1.82322e-10	1.79132e-05	-2.26846	-1.82322e-10	3.80654e-05	-2.23385	-1.82322e-10
2070632	rs111953567	3.18114e-21	-1.50183	-1.82322e-10	6.88671e-05	-0.92182	-1.82322e-10	0.0001714	-0.729149	-1.82322e-10
2071492	rs112623486	3.2177e-21	-1.4904	-1.82322e-10	6.99164e-05	-0.906699	-1.82322e-10	0.000174193	-0.712988	-1.82322e-10
2071501	rs111410448	3.2177e-21	-1.4904	-1.82322e-10	6.99164e-05	-0.906699	-1.82322e-10	0.000174193	-0.712988	-1.82322e-10
2072661	rs113674665	3.25495e-21	-1.47889	-1.82322e-10	7.09873e-05	-0.891497	-1.82322e-10	0.000177045	-0.696745	-1.82322e-10
2073087	rs148442001	3.23712e-21	-1.48438	-1.82322e-10	7.04746e-05	-0.898746	-1.82322e-10	0.000175679	-0.70449	-1.82322e-10
2073273	rs113104645	3.23712e-21	-1.48438	-1.82322e-10	7.04746e-05	-0.898746	-1.82322e-10	0.000175679	-0.70449	-1.82322e-10
2073432	rs112635584	3.23712e-21	-1.48438	-1.82322e-10	7.04746e-05	-0.898746	-1.82322e-10	0.000175679	-0.70449	-1.82322e-10
2073518	rs113375633	3.23712e-21	-1.48438	-1.82322e-10	7.04746e-05	-0.898746	-1.82322e-10	0.000175679	-0.70449	-1.82322e-10
2073975	rs112226835	3.23712e-21	-1.48438	-1.82322e-10	7.04746e-05	-0.898746	-1.82322e-10	0.000175679	-0.70449	-1.82322e-10
2074022	rs11613469	1.20064e-21	-2.08137	-0.394847	1.41544e-05	-2.14921	-0.354762	2.65962e-05	-2.23425	-0.358134
2074106	rs111974991	3.23712e-21	-1.48438	-1.82322e-10	7.04746e-05	-0.898746	-1.82322e-10	0.000175679	-0.70449	-1.82322e-10
2074221	rs12578950	1.21015e-21	-1.49587	-0.972456	7.1644e-06	-2.13461	-1.05027	1.31639e-05	-2.23365	-1.06203
2074543	rs112012351	3.25495e-21	-1.47889	-1.82322e-10	7.09873e-05	-0.891497	-1.82322e-10	0.000177045	-0.696745	-1.82322e-10
2075303	rs112016686	3.27293e-21	-1.47339	-1.82322e-10	7.15051e-05	-0.884229	-1.82322e-10	0.000178425	-0.688982	-1.82322e-10
2075350	rs191461113	5.59761e-21	-3.62673e-10	-0.93673	6.69608e-05	-3.62673e-10	-0.949892	0.000136712	-3.62673e-10	-0.955278
2075639	rs113777816	3.27293e-21	-1.47339	-1.82322e-10	7.15051e-05	-0.884229	-1.82322e-10	0.000178425	-0.688982	-1.82322e-10
2075652	rs7966355	6.49125e-22	-1.97403	-1.11717	6.48036e-06	-2.25355	-1.03167	1.33373e-05	-2.26427	-1.01831
2075984	rs2470427	6.54604e-22	-1.95611	-1.12668	6.45011e-06	-2.24903	-1.04087	1.32548e-05	-2.26138	-1.02741
2077098	rs77559005	1.71377e-21	-2.12037	-1.82322e-10	3.47247e-05	-1.60655	-1.82322e-10	7.10751e-05	-1.60941	-1.82322e-10
2077393	rs12366352	1.47606e-21	-2.26969	-1.82322e-10	2.10752e-05	-2.1059	-1.82322e-10	4.21617e-05	-2.13164	-1.82322e-10
2077585	rs113478655	3.38805e-21	-1.43881	-1.82322e-10	7.48314e-05	-0.838761	-1.82322e-10	0.000187299	-0.640442	-1.82322e-10
2077897	rs2470425	1.27427e-21	-1.30326	-1.11344	1.03238e-05	-1.79255	-1.027	2.03537e-05	-1.8458	-1.01409
2077931	rs112299955	3.46974e-21	-1.41499	-1.82322e-10	7.72032e-05	-0.807558	-1.82322e-10	0.000193638	-0.607161	-1.82322e-10
2078238	rs113870467	3.58523e-21	-1.38225	-1.82322e-10	7.72071e-05	-0.807508	-1.82322e-10	0.000193753	-0.606568	-1.82322e-10
2079325	rs4765868	1.0065e-21	-1.48843	-1.16416	8.57024e-06	-1.89667	-1.10903	1.67467e-05	-1.95507	-1.09988
2079377	rs113570226	3.57522e-21	-1.38504	-1.82322e-10	8.028e-05	-0.768478	-1.82322e-10	0.000201874	-0.565508	-1.82322e-10
2079468	rs117070079	1.67133e-21	-2.14545	-1.82322e-10	2.05298e-05	-2.13212	-1.82322e-10	4.72351e-05	-2.01801	-1.82322e-10
2080008	rs10774009	1.91446e-21	-2.00963	-1.82322e-10	3.19192e-05	-1.69079	-1.82322e-10	6.07462e-05	-1.76645	-1.82322e-10
2080373	rs112721107	3.61712e-21	-1.37339	-1.82322e-10	8.15065e-05	-0.753316	-1.82322e-10	0.000205161	-0.549356	-1.82322e-10
2080962	rs113357579	3.64049e-21	-1.36695	-1.82322e-10	8.21916e-05	-0.744945	-1.82322e-10	0.000206998	-0.540442	-1.82322e-10
2081651	rs193104812	5.67417e-21	-3.62673e-10	-0.923145	6.80361e-05	-3.62673e-10	-0.93396	0.000140348	-3.62673e-10	-0.929023
2083485	rs73597529	1.11902e-21	-2.04126	-0.505358	1.26948e-05	-2.11669	-0.496115	2.34793e-05	-2.21554	-0.501491
2083662	rs112855968	3.72966e-21	-1.34275	-1.82322e-10	8.48129e-05	-0.713551	-1.82322e-10	0.000214033	-0.50702	-1.82322e-10
2083928	rs10848600	1.04729e-21	-2.05558	-0.557281	1.18193e-05	-2.12839	-0.555875	2.19774e-05	-2.22245	-0.560682
2084672	rs11062037	1.75102e-19	2.5063	-1.82322e-10	0.00132383	2.03429	-1.82322e-10	0.00195092	1.7029	-1.82322e-10
2085166	rs2190766	1.48808e-19	2.34359	-1.82322e-10	0.00126214	1.98656	-1.82322e-10	0.00185026	1.64993	-1.82322e-10
2085269	rs138040228	1.817e-21	-2.06188	-1.82322e-10	3.09764e-05	-1.72077	-1.82322e-10	7.20767e-05	-1.59542	-1.82322e-10
2085982	rs2010932	9.92373e-22	-1.96445	-0.70228	1.93983e-05	-1.67741	-0.511403	3.70376e-05	-1.76458	-0.496633
2086009	rs139664946	1.03448e-19	-3.62673e-10	1.98	0.00152755	-3.62673e-10	2.17742	0.00315709	-3.62673e-10	2.18426
2086325	rs972657	1.2421e-19	2.1629	-1.82322e-10	0.000955867	1.70862	-1.82322e-10	0.00142714	1.39027	-1.82322e-10
2086570	rs79781530	1.66308e-20	-3.62673e-10	0.152188	0.000201123	-3.62673e-10	0.149917	0.000404551	-3.62673e-10	0.129626
2087045	rs763385	6.44065e-22	-1.91873	-1.18029	1.11942e-05	-1.59753	-1.14107	2.27101e-05	-1.6167	-1.13364
2087091	rs139956004	1.94716e-21	-1.9927	-1.82322e-10	2.04119e-05	-2.13788	-1.82322e-10	3.87997e-05	-2.21474	-1.82322e-10
2088129	rs2470445	1.93055e-21	-2.00126	-1.82322e-10	3.23188e-05	-1.67835	-1.82322e-10	6.14553e-05	-1.75484	-1.82322e-10
2088308	rs111353512	3.8245e-21	-1.31764	-1.82322e-10	8.76127e-05	-0.681073	-1.82322e-10	0.000221558	-0.472466	-1.82322e-10
2088376	rs112009517	3.8245e-21	-1.31764	-1.82322e-10	8.76127e-05	-0.681073	-1.82322e-10	0.000221558	-0.472466	-1.82322e-10
2088548	rs112916394	3.8245e-21	-1.31764	-1.82322e-10	8.76127e-05	-0.681073	-1.82322e-10	0.000221558	-0.472466	-1.82322e-10
2088637	rs113466441	3.8245e-21	-1.31764	-1.82322e-10	8.76127e-05	-0.681073	-1.82322e-10	0.000221558	-0.472466	-1.82322e-10
2088693	rs112374329	3.64049e-21	-1.36695	-1.82322e-10	8.21916e-05	-0.744945	-1.82322e-10	0.000206998	-0.540442	-1.82322e-10
2088780	rs71454848	1.35057e-19	2.24663	-1.82322e-10	0.00114992	1.89345	-1.82322e-10	0.00169214	1.5606	-1.82322e-10
2088847	rs113165933	3.8245e-21	-1.31764	-1.82322e-10	8.76127e-05	-0.681073	-1.82322e-10	0.000221558	-0.472466	-1.82322e-10
2089230	rs11062038	1.22526e-21	-1.4972	-0.958713	7.1755e-06	-2.13579	-1.04754	1.31024e-05	-2.24085	-1.05951
2089595	rs61908032	1.63232e-21	-2.16907	-1.82322e-10	1.8036e-05	-2.26163	-1.82322e-10	3.69204e-05	-2.26439	-1.82322e-10
2089674	rs117950140	4.40054e-21	-3.62673e-10	-1.17734	5.22713e-05	-3.62673e-10	-1.19755	0.000107373	-3.62673e-10	-1.19684
2089681	rs11062039	1.89285e-20	-3.62673e-10	0.281599	0.000228885	-3.62673e-10	0.279221	0.000459954	-3.62673e-10	0.257976
2090364	rs147450551	6.61459e-21	-3.62673e-10	-0.769793	0.000105291	-3.62673e-10	-0.49727	0.000214519	-3.62673e-10	-0.504751
2090499	rs111491399	3.72966e-21	-1.34275	-1.82322e-10	8.48129e-05	-0.713551	-1.82322e-10	0.000214033	-0.50702	-1.82322e-10
2090511	rs112282192	3.75415e-21	-1.33621	-1.82322e-10	8.55348e-05	-0.705076	-1.82322e-10	0.000215972	-0.498001	-1.82322e-10
2090687	rs113285810	3.75415e-21	-1.33621	-1.82322e-10	8.55348e-05	-0.705076	-1.82322e-10	0.000215972	-0.498001	-1.82322e-10
2090876	rs4765870	1.24343e-21	-1.4972	-0.94399	7.25721e-06	-2.13579	-1.03622	1.32443e-05	-2.24085	-1.04874
2091012	rs35619203	1.39703e-19	2.28045	-1.82322e-10	0.00118788	1.92593	-1.82322e-10	0.00174568	1.59175	-1.82322e-10
2091087	rs112898313	3.75415e-21	-1.33621	-1.82322e-10	8.55348e-05	-0.705076	-1.82322e-10	0.000215972	-0.498001	-1.82322e-10
2091257	rs11062040	6.60361e-22	-2.23549	-0.83855	8.84947e-06	-2.02464	-0.949002	1.96887e-05	-1.9272	-0.96591
2092015	rs117202289	3.75415e-21	-1.33621	-1.82322e-10	8.55348e-05	-0.705076	-1.82322e-10	0.000215972	-0.498001	-1.82322e-10
2092060	rs4765871	1.22858e-21	-1.4972	-0.956005	7.19093e-06	-2.13579	-1.04539	1.31295e-05	-2.24085	-1.05745
2092545	rs11062041	1.22546e-21	-1.49315	-0.962599	7.3986e-06	-2.10209	-1.05062	1.31732e-05	-2.23251	-1.06246
2092743	rs11062042	1.27154e-19	2.18633	-1.82322e-10	0.00109462	1.84416	-1.82322e-10	0.001612	1.51208	-1.82322e-10
2092886	rs75280067	3.64049e-21	-1.36695	-1.82322e-10	8.21916e-05	-0.744945	-1.82322e-10	0.000206998	-0.540442	-1.82322e-10
2092977	rs80164052	5.68107e-22	-2.13907	-1.08544	7.00939e-06	-2.14735	-1.05939	1.3465e-05	-2.21444	-1.05861
2093397	rs111770675	3.70761e-21	-1.34868	-1.82322e-10	8.41636e-05	-0.721236	-1.82322e-10	0.00021229	-0.5152	-1.82322e-10
2093850	rs117595851	3.67018e-21	-1.35883	-1.82322e-10	8.30633e-05	-0.734396	-1.82322e-10	0.000209336	-0.529209	-1.82322e-10
2094164	rs112805969	3.64663e-21	-1.36527	-1.82322e-10	8.23718e-05	-0.742755	-1.82322e-10	0.000207481	-0.538109	-1.82322e-10
2094187	rs61908034	1.69021e-21	-2.13422	-1.82322e-10	1.82588e-05	-2.24935	-1.82322e-10	3.67152e-05	-2.26996	-1.82322e-10
2094435	rs117312006	3.7158e-21	-1.34648	-1.82322e-10	8.44046e-05	-0.718377	-1.82322e-10	0.000212937	-0.512156	-1.82322e-10
2094673	rs118109821	3.64663e-21	-1.36527	-1.82322e-10	8.23718e-05	-0.742755	-1.82322e-10	0.000207481	-0.538109	-1.82322e-10
2094967	rs138597034	3.68358e-21	-1.35519	-1.82322e-10	8.34568e-05	-0.729669	-1.82322e-10	0.000210392	-0.524177	-1.82322e-10
2095125	rs532058623	2.41839e-21	-1.77597	-1.82322e-10	1.8606e-05	-2.23052	-1.82322e-10	3.84564e-05	-2.22363	-1.82322e-10
2095148	rs2470421	6.58697e-22	-1.87866	-1.19791	1.26273e-05	-1.42717	-1.19097	2.40962e-05	-1.5024	-1.18869
2095172	rs143832525	2.06191e-20	-3.62673e-10	0.367149	0.000244859	-3.62673e-10	0.346683	0.000489191	-3.62673e-10	0.319602
2095225	rs184405007	1.77404e-21	-2.08581	-1.82322e-10	3.72673e-05	-1.53588	-1.82322e-10	7.62679e-05	-1.5389	-1.82322e-10
2095333	rs112450661	3.62542e-21	-1.3711	-1.82322e-10	8.17498e-05	-0.750335	-1.82322e-10	0.000205813	-0.546181	-1.82322e-10
2095446	rs185591984	4.76058e-21	-3.62673e-10	-1.0987	5.65236e-05	-3.62673e-10	-1.11934	0.000116588	-3.62673e-10	-1.1145
2095535	rs111801225	3.62542e-21	-1.3711	-1.82322e-10	8.17498e-05	-0.750335	-1.82322e-10	0.000205813	-0.546181	-1.82322e-10
2096439	rs78271054	5.37757e-21	-3.62673e-10	-0.976833	6.65811e-05	-3.62673e-10	-0.955577	0.000136081	-3.62673e-10	-0.959898
2097399	rs112597841	3.54042e-21	-1.39482	-1.82322e-10	7.92633e-05	-0.781224	-1.82322e-10	0.000199151	-0.579089	-1.82322e-10
2097695	rs117366532	3.54042e-21	-1.39482	-1.82322e-10	7.92633e-05	-0.781224	-1.82322e-10	0.000199151	-0.579089	-1.82322e-10
2097716	rs4141130	1.06536e-21	-1.68886	-0.906899	7.23476e-06	-2.20272	-0.97238	1.38381e-05	-2.26227	-0.983457
2097858	rs111504745	3.6044e-21	-1.37691	-1.82322e-10	8.1134e-05	-0.757897	-1.82322e-10	0.000204162	-0.554236	-1.82322e-10
2097948	rs113663794	3.5815e-21	-1.38329	-1.82322e-10	8.04636e-05	-0.766194	-1.82322e-10	0.000202366	-0.563075	-1.82322e-10
2098417	rs112737957	3.5815e-21	-1.38329	-1.82322e-10	8.04636e-05	-0.766194	-1.82322e-10	0.000202366	-0.563075	-1.82322e-10
2098435	rs11062045	1.7391e-19	2.49947	-1.82322e-10	0.00138952	2.08271	-1.82322e-10	0.00212548	1.7886	-1.82322e-10
2098828	rs113451026	3.56087e-21	-1.38907	-1.82322e-10	7.98604e-05	-0.773718	-1.82322e-10	0.00020075	-0.571091	-1.82322e-10
2098879	rs7487506	1.07301e-21	-1.6774	-0.911193	7.23603e-06	-2.19877	-0.976158	1.38071e-05	-2.26083	-0.987141
2098987	rs111943215	1.54437e-21	-2.22446	-1.82322e-10	2.42573e-05	-1.96528	-1.82322e-10	4.47014e-05	-2.07315	-1.82322e-10
2098988	rs112327114	3.49808e-21	-1.40686	-1.82322e-10	7.80283e-05	-0.796927	-1.82322e-10	0.000195845	-0.595826	-1.82322e-10
2099007	rs113126177	3.56087e-21	-1.38907	-1.82322e-10	7.98604e-05	-0.773718	-1.82322e-10	0.00020075	-0.571091	-1.82322e-10
2099156	rs111798335	3.54042e-21	-1.39482	-1.82322e-10	7.92633e-05	-0.781224	-1.82322e-10	0.000199151	-0.579089	-1.82322e-10
2099174	rs113755283	3.54042e-21	-1.39482	-1.82322e-10	7.92633e-05	-0.781224	-1.82322e-10	0.000199151	-0.579089	-1.82322e-10
2099196	rs111448155	3.54042e-21	-1.39482	-1.82322e-10	7.92633e-05	-0.781224	-1.82322e-10	0.000199151	-0.579089	-1.82322e-10
2099308	rs112363212	3.51814e-21	-1.40114	-1.82322e-10	7.86132e-05	-0.789459	-1.82322e-10	0.00019741	-0.587866	-1.82322e-10
2099395	rs77503405	1.786e-20	-3.62673e-10	0.223495	0.000218327	-3.62673e-10	0.231995	0.000437644	-3.62673e-10	0.208255
2100023	rs2017273	6.33938e-22	-1.9261	-1.18877	9.47984e-06	-1.70702	-1.19782	1.85227e-05	-1.75622	-1.19793
2100324	rs11062046	1.6683e-19	2.45791	-1.82322e-10	0.00132346	2.03401	-1.82322e-10	0.0020307	1.74298	-1.82322e-10
2100509	rs113498916	3.51814e-21	-1.40114	-1.82322e-10	7.86132e-05	-0.789459	-1.82322e-10	0.00019741	-0.587866	-1.82322e-10
2100576	rs112600726	3.51814e-21	-1.40114	-1.82322e-10	7.86132e-05	-0.789459	-1.82322e-10	0.00019741	-0.587866	-1.82322e-10
2100620	rs111235089	3.51814e-21	-1.40114	-1.82322e-10	7.86132e-05	-0.789459	-1.82322e-10	0.00019741	-0.587866	-1.82322e-10
2101073	rs113977225	3.49808e-21	-1.40686	-1.82322e-10	7.80283e-05	-0.796927	-1.82322e-10	0.000195845	-0.595826	-1.82322e-10
2101498	rs2041135	7.18973e-22	-2.18176	-0.807238	8.2964e-06	-2.24406	-0.794121	1.65051e-05	-2.27085	-0.798634
2101808	rs2470433	1.84239e-19	2.55717	-1.82322e-10	0.00145496	2.12874	-1.82322e-10	0.00222525	1.83447	-1.82322e-10
2102086	rs111963484	3.47621e-21	-1.41313	-1.82322e-10	7.73916e-05	-0.805121	-1.82322e-10	0.000194142	-0.604562	-1.82322e-10
2102158	rs148288647	4.10499e-21	-1.24687	-1.82322e-10	6.63356e-05	-0.959272	-1.82322e-10	0.000180615	-0.676783	-1.82322e-10
2102271	rs112637373	3.41573e-21	-1.43068	-1.82322e-10	7.5634e-05	-0.828093	-1.82322e-10	0.000189443	-0.629062	-1.82322e-10
2102403	rs140441717	3.47621e-21	-1.41313	-1.82322e-10	7.73916e-05	-0.805121	-1.82322e-10	0.000194142	-0.604562	-1.82322e-10
2102623	rs12813534	1.84239e-19	2.55717	-1.82322e-10	0.00145496	2.12874	-1.82322e-10	0.00222525	1.83447	-1.82322e-10
2103848	rs78135654	5.50865e-21	-3.62673e-10	-0.95275	6.21008e-05	-3.62673e-10	-1.02524	0.000127421	-3.62673e-10	-1.02565
2104133	rs112137896	3.47621e-21	-1.41313	-1.82322e-10	7.73916e-05	-0.805121	-1.82322e-10	0.000194142	-0.604562	-1.82322e-10
2104170	rs113948889	3.47621e-21	-1.41313	-1.82322e-10	7.73916e-05	-0.805121	-1.82322e-10	0.000194142	-0.604562	-1.82322e-10
2104427	rs112553696	3.47621e-21	-1.41313	-1.82322e-10	7.73916e-05	-0.805121	-1.82322e-10	0.000194142	-0.604562	-1.82322e-10
2104468	rs6489341	6.68744e-22	-2.18901	-0.872416	7.73384e-06	-2.24796	-0.860433	1.54543e-05	-2.27071	-0.864559
2105032	rs111403986	3.47621e-21	-1.41313	-1.82322e-10	7.73916e-05	-0.805121	-1.82322e-10	0.000194142	-0.604562	-1.82322e-10
2105223	rs118063740	3.47621e-21	-1.41313	-1.82322e-10	7.73916e-05	-0.805121	-1.82322e-10	0.000194142	-0.604562	-1.82322e-10
2105225	rs117559298	3.47621e-21	-1.41313	-1.82322e-10	7.73916e-05	-0.805121	-1.82322e-10	0.000194142	-0.604562	-1.82322e-10
2105355	rs16928992	5.48767e-22	-2.22798	-1.03117	6.53178e-06	-2.2467	-1.03062	1.29888e-05	-2.26828	-1.04078
2105419	rs113948074	3.47621e-21	-1.41313	-1.82322e-10	7.73916e-05	-0.805121	-1.82322e-10	0.000194142	-0.604562	-1.82322e-10
2105576	rs10774010	1.0873e-21	-1.653	-0.922376	7.22768e-06	-2.1901	-0.985979	1.3722e-05	-2.25744	-0.996713
2105855	rs11062051	1.06108e-21	-1.6774	-0.922376	7.16531e-06	-2.19877	-0.985979	1.36756e-05	-2.26083	-0.996713
2105895	rs11062052	1.4789e-20	-3.62673e-10	0.0348157	0.000180681	-3.62673e-10	0.0427321	0.000362773	-3.62673e-10	0.0206251
2106051	rs117420502	3.42418e-21	-1.42821	-1.82322e-10	7.58793e-05	-0.824854	-1.82322e-10	0.000190099	-0.625607	-1.82322e-10
2106116	rs2470397	5.03917e-21	-0.0641975	-0.977631	3.30089e-05	-0.684688	-0.972534	5.23107e-05	-0.937743	-0.978207
2106124	rs61908043	1.58382e-21	-2.19923	-1.82322e-10	1.78711e-05	-2.27081	-1.82322e-10	3.79844e-05	-2.23597	-1.82322e-10
2106392	rs79862093	1.67424e-21	-2.14371	-1.82322e-10	2.05703e-05	-2.13015	-1.82322e-10	4.37965e-05	-2.0936	-1.82322e-10
2106644	rs74768843	6.96622e-22	-2.17421	-0.846372	8.00631e-06	-2.23984	-0.833924	1.58673e-05	-2.27068	-0.838209
2106649	rs11062054	1.06915e-21	-1.64939	-0.942818	7.29982e-06	-2.16229	-1.00386	1.35728e-05	-2.25096	-1.01412
2106908	rs141282848	3.4435e-21	-1.42258	-1.82322e-10	7.64402e-05	-0.81749	-1.82322e-10	0.000191598	-0.617752	-1.82322e-10
2106952	rs73045442	1.4785e-21	-2.26804	-1.82322e-10	2.15576e-05	-2.08327	-1.82322e-10	3.90394e-05	-2.20858	-1.82322e-10
2107036	rs2302098	1.06147e-21	-1.66468	-0.934737	7.11999e-06	-2.19429	-0.996803	1.35554e-05	-2.25911	-1.00726
2107301	rs11062055	6.8938e-22	-2.17317	-0.857864	7.82409e-06	-2.25117	-0.84562	1.56836e-05	-2.2707	-0.849835
2108194	rs139458424	3.42418e-21	-1.42821	-1.82322e-10	7.58793e-05	-0.824854	-1.82322e-10	0.000190099	-0.625607	-1.82322e-10
2108513	rs4765872	6.47e-21	-3.62673e-10	-0.791894	8.57085e-05	-3.62673e-10	-0.703046	0.000179255	-3.62673e-10	-0.684344
2108540	rs112096049	3.4435e-21	-1.42258	-1.82322e-10	7.64402e-05	-0.81749	-1.82322e-10	0.000191598	-0.617752	-1.82322e-10
2108717	rs7137208	6.16142e-22	-1.95268	-1.19066	9.16054e-06	-1.74116	-1.19793	1.79311e-05	-1.78882	-1.19779
2108758	rs6489342	6.94262e-22	-2.16244	-0.861531	7.89104e-06	-2.23892	-0.849352	1.5632e-05	-2.27029	-0.853545
2108889	rs2906894	6.79646e-22	-1.85082	-1.19443	1.04182e-05	-1.63408	-1.17637	1.89431e-05	-1.7579	-1.17381
2109094	rs117287359	2.71409e-21	-1.66062	-1.82322e-10	4.79981e-05	-1.28284	-1.82322e-10	0.000116046	-1.11916	-1.82322e-10
2109165	rs73045446	1.47441e-21	-2.27081	-1.82322e-10	2.25054e-05	-2.04024	-1.82322e-10	4.0057e-05	-2.18285	-1.82322e-10
2109251	rs4765873	6.27202e-22	-2.0102	-1.11536	1.07683e-05	-1.70161	-1.07578	1.6946e-05	-1.97768	-1.06544
2109532	rs11062056	4.88924e-21	-3.62673e-10	-1.07203	5.79162e-05	-3.62673e-10	-1.095	0.000118914	-3.62673e-10	-1.09475
2109542	rs112650196	3.48461e-21	-1.41071	-1.82322e-10	7.76362e-05	-0.801965	-1.82322e-10	0.000194796	-0.601197	-1.82322e-10
2109782	rs113363553	3.81538e-21	-1.32003	-1.82322e-10	8.73427e-05	-0.684159	-1.82322e-10	0.000220832	-0.475748	-1.82322e-10
2110159	rs148964839	1.71947e-21	-2.11706	-1.82322e-10	3.97755e-05	-1.47075	-1.82322e-10	7.22026e-05	-1.59368	-1.82322e-10
2111369	rs6489343	6.25739e-22	-1.94394	-1.18395	9.27561e-06	-1.7299	-1.19671	1.81321e-05	-1.77807	-1.19739
2111395	rs147147626	1.69174e-20	0.169271	-1.82322e-10	0.000387725	0.806297	-1.82322e-10	0.00055554	0.446789	-1.82322e-10
2111432	rs113124408	3.38418e-21	-1.43996	-1.82322e-10	7.47192e-05	-0.840262	-1.82322e-10	0.000187	-0.642044	-1.82322e-10
2111984	rs111769139	3.56919e-21	-1.38673	-1.82322e-10	8.01036e-05	-0.770678	-1.82322e-10	0.000201401	-0.567851	-1.82322e-10
2112656	rs117796359	4.32795e-21	-1.19398	-1.82322e-10	9.68075e-05	-0.581275	-1.82322e-10	0.000226129	-0.452046	-1.82322e-10
2113147	rs2429123	6.3788e-22	-1.91425	-1.19443	1.09442e-05	-1.58395	-1.17724	1.88526e-05	-1.76147	-1.17503
2113165	rs114471749	1.47453e-21	-2.27073	-1.82322e-10	2.28774e-05	-2.02385	-1.82322e-10	4.04691e-05	-2.17261	-1.82322e-10
2113177	rs187965556	4.85415e-21	-3.62673e-10	-1.07924	6.01183e-05	-3.62673e-10	-1.05768	0.000123208	-3.62673e-10	-1.05927
2113348	rs7298333	8.91393e-22	-1.75597	-1.01807	1.90658e-05	-1.12772	-1.07839	4.77107e-05	-0.920469	-1.08753
2113733	rs117129339	2.34075e-21	-1.8086	-1.82322e-10	3.74786e-05	-1.53023	-1.82322e-10	9.60255e-05	-1.30854	-1.82322e-10
2114606	rs11062057	6.26554e-22	-2.16924	-0.957353	7.08491e-06	-2.24426	-0.951771	1.41191e-05	-2.27003	-0.955591
2115031	rs142556812	2.95876e-21	-1.5743	-1.82322e-10	5.81878e-05	-1.09032	-1.82322e-10	0.000150096	-0.861878	-1.82322e-10
2115247	rs2470411	7.05423e-22	-2.08601	-0.92202	1.16537e-05	-1.7021	-0.996273	2.57107e-05	-1.6179	-1.00834
2115402	rs11062059	6.33765e-22	-2.17698	-0.938162	7.19572e-06	-2.24815	-0.932363	1.43857e-05	-2.27059	-0.936331
2115447	rs2429126	6.61338e-22	-2.0884	-0.984158	1.11214e-05	-1.69749	-1.04765	2.45823e-05	-1.61347	-1.05765
2115710	rs10491961	6.2857e-22	-2.1942	-0.929179	7.14773e-06	-2.26392	-0.923281	1.45212e-05	-2.27023	-0.927317
2115761	rs3858698	6.35293e-22	-2.18356	-0.929179	7.17235e-06	-2.26048	-0.923281	1.45127e-05	-2.27081	-0.927317
2116160	rs116625684	2.52213e-21	-1.73396	-1.82322e-10	4.84402e-05	-1.27367	-1.82322e-10	0.00011733	-1.10816	-1.82322e-10
2116369	rs2159095	1.0411e-21	-1.64977	-0.969025	2.6911e-05	-0.825324	-1.03614	6.83669e-05	-0.60133	-1.04693
2116553	rs73042472	1.71331e-21	-2.12064	-1.82322e-10	3.55196e-05	-1.58391	-1.82322e-10	7.76994e-05	-1.5203	-1.82322e-10
2116620	rs12316650	1.10018e-21	-1.59125	-0.972352	6.9662e-06	-2.1741	-1.03883	1.30935e-05	-2.25241	-1.04862
2116750	rs61908044	7.15565e-20	2.80906	-1.19764	0.000582185	2.41036	-1.19757	0.000819871	2.03371	-1.19772
2116768	rs2429127	1.21079e-21	-1.27501	-1.19279	2.77456e-05	-0.633274	-1.19765	5.80129e-05	-0.615383	-1.1971
2117121	rs76010406	1.58347e-21	-2.19945	-1.82322e-10	3.14875e-05	-1.70441	-1.82322e-10	5.86573e-05	-1.80144	-1.82322e-10
2117295	rs11062062	7.33109e-20	2.83315	-1.19751	0.000595892	2.43349	-1.19743	0.000838353	2.05589	-1.1976
2117542	rs2429130	1.14647e-21	-1.32608	-1.1963	2.60348e-05	-0.698959	-1.19561	5.44566e-05	-0.681429	-1.19432
2117718	rs11062064	6.60532e-21	-3.62673e-10	-0.771194	7.72311e-05	-3.62673e-10	-0.807197	0.000156962	-3.62673e-10	-0.81715
2117830	rs2470391	8.79897e-22	-1.6595	-1.12752	1.60883e-05	-1.30283	-1.07308	3.32094e-05	-1.30109	-1.06923
2118134	rs2429131	9.02865e-22	-1.63539	-1.12586	1.66195e-05	-1.27255	-1.07088	3.4308e-05	-1.27079	-1.06699
2118433	rs2429132	1.17946e-21	-1.29662	-1.19739	2.70943e-05	-0.661025	-1.19365	5.67078e-05	-0.643285	-1.19195
2118445	rs10774012	1.13503e-21	-1.52929	-1.00312	7.13197e-06	-2.12492	-1.06449	1.3025e-05	-2.23283	-1.07344
2119359	rs17801032	2.27119e-21	-1.37804	-0.460721	2.7901e-05	-1.61951	-0.205826	5.5625e-05	-1.65401	-0.200504
2119368	rs987740	5.38329e-22	-2.26285	-1.0155	7.3342e-06	-2.14667	-1.01478	1.72616e-05	-2.00636	-1.01831
2120085	rs2470440	6.98497e-22	-1.82186	-1.19604	1.12991e-05	-1.53338	-1.1959	2.23074e-05	-1.57355	-1.19469
2120558	rs11062065	5.3735e-22	-2.26103	-1.01915	7.56224e-06	-2.1124	-1.01843	1.75798e-05	-1.98448	-1.02192
2120655	rs139225799	4.53068e-21	-3.62673e-10	-1.1482	5.45006e-05	-3.62673e-10	-1.15579	0.000112165	-3.62673e-10	-1.15318
2121296	rs11062066	7.16005e-22	-2.05742	-0.935722	1.0615e-05	-1.84035	-0.951385	2.19213e-05	-1.82202	-0.963673
2121369	rs7959384	6.60894e-22	-2.03504	-1.03819	1.04706e-05	-1.82814	-0.977293	1.70437e-05	-2.07417	-0.963206
2121370	rs2159096	7.17661e-20	2.80906	-1.19472	0.000583724	2.41036	-1.19493	0.000822573	2.03371	-1.19443
2121396	rs11062067	7.049e-22	-2.05433	-0.954444	1.04775e-05	-1.83596	-0.968803	2.16434e-05	-1.81754	-0.980906
2121724	rs11062068	6.13776e-22	-2.16671	-0.980488	6.89878e-06	-2.24296	-0.979696	1.37331e-05	-2.26979	-0.983546
2122922	rs12230792	5.43746e-22	-2.26399	-1.00435	7.38244e-06	-2.15129	-1.00361	1.73362e-05	-2.01312	-1.00724
2123378	rs10774014	1.03864e-21	-1.53693	-1.08423	6.6403e-06	-2.13109	-1.12975	1.21967e-05	-2.23587	-1.13611
2123682	rs4765874	1.01948e-21	-1.44195	-1.19783	8.55116e-06	-1.81578	-1.19215	1.66251e-05	-1.87176	-1.19048
2123755	rs113224437	2.43821e-21	-1.76781	-1.82322e-10	4.62476e-05	-1.31999	-1.82322e-10	0.000111601	-1.15823	-1.82322e-10
2123962	rs10848601	5.56917e-22	-2.26325	-0.981163	7.61665e-06	-2.14824	-0.97542	1.78968e-05	-2.00865	-0.979875
2124293	rs11609450	6.35188e-22	-2.17449	-0.938419	7.20624e-06	-2.24691	-0.932139	1.4378e-05	-2.27044	-0.93701
2124296	rs117094257	1.57505e-21	-2.20478	-1.82322e-10	1.79882e-05	-2.26428	-1.82322e-10	3.66827e-05	-2.27085	-1.82322e-10
2124611	rs10848602	5.57703e-22	-2.257	-0.986	7.76817e-06	-2.12364	-0.980321	1.84316e-05	-1.97436	-0.984727
2124929	rs113685467	1.4897e-21	-2.2605	-1.82322e-10	3.05524e-05	-1.73455	-1.82322e-10	5.28355e-05	-1.90597	-1.82322e-10
2124955	rs2429135	9.99081e-22	-1.64239	-1.0176	1.83486e-05	-1.30931	-0.935134	3.85434e-05	-1.29181	-0.929555
2125384	rs7976144	5.55701e-22	-2.25586	-0.990738	7.72101e-06	-2.12493	-0.985123	1.83197e-05	-1.9757	-0.98948
2125754	rs148056416	1.78337e-21	-2.08056	-1.82322e-10	4.44319e-05	-1.36004	-1.82322e-10	7.05498e-05	-1.61683	-1.82322e-10
2125838	rs4765657	1.15136e-21	-1.45142	-1.06671	7.01479e-06	-2.09245	-1.11353	1.26405e-05	-2.21537	-1.12087
2125878	rs11062073	5.69706e-22	-2.2471	-0.974606	8.0918e-06	-2.09437	-0.968778	1.94235e-05	-1.93337	-0.973299
2126053	rs117326677	4.33924e-21	-3.62673e-10	-1.19137	5.22695e-05	-3.62673e-10	-1.19759	0.000107257	-3.62673e-10	-1.19792
2126774	rs2067490	2.31624e-20	1.26659	-0.783132	0.000123677	0.439784	-0.776107	0.00015467	-0.0514165	-0.780438
2127056	rs2470424	5.88936e-22	-1.99095	-1.19755	1.05273e-05	-1.6042	-1.19582	2.6195e-05	-1.41258	-1.195
2127227	rs113179274	4.32728e-21	-3.62673e-10	-1.19413	5.23596e-05	-3.62673e-10	-1.19586	0.000107592	-3.62673e-10	-1.1948
2127253	rs2429136	7.44094e-21	0.524755	-1.17683	4.78014e-05	-0.109561	-1.17738	6.98402e-05	-0.450838	-1.1761
2127384	rs2041136	1.94315e-21	-1.99476	-1.82322e-10	3.26313e-05	-1.66873	-1.82322e-10	6.20098e-05	-1.74586	-1.82322e-10
2127613	rs10848603	6.34601e-22	-2.18073	-0.933102	7.223e-06	-2.24997	-0.926759	1.44504e-05	-2.27075	-0.931679
2127905	rs1468490	1.19061e-21	-1.65358	-0.83102	2.15073e-05	-1.32317	-0.762439	4.52253e-05	-1.30579	-0.755701
2127983	rs116942896	2.28559e-21	-1.83245	-1.82322e-10	4.25323e-05	-1.40374	-1.82322e-10	0.000102276	-1.24548	-1.82322e-10
2128148	rs3803160	5.74316e-21	-3.62673e-10	-0.911061	6.85343e-05	-3.62673e-10	-0.926665	0.000138837	-3.62673e-10	-0.939848
2128312	rs74060003	2.24947e-21	-1.84838	-1.82322e-10	4.15874e-05	-1.4262	-1.82322e-10	9.98061e-05	-1.26992	-1.82322e-10
2128513	rs7967037	7.36852e-21	-0.0903207	-0.571532	4.35293e-05	-0.787114	-0.593451	7.43067e-05	-0.957119	-0.607831
2128584	rs7967149	1.47501e-21	-1.50294	-0.767469	1.47389e-05	-1.89527	-0.568238	3.11133e-05	-1.87152	-0.563997
2128751	rs11610560	6.67982e-21	-0.348717	-0.411262	3.45529e-05	-1.18468	-0.426832	5.45401e-05	-1.43081	-0.443404
2128921	rs150341107	1.78755e-21	-2.07823	-1.82322e-10	2.20137e-05	-2.06233	-1.82322e-10	4.00886e-05	-2.18206	-1.82322e-10
2128982	rs725779	2.63424e-21	-0.717224	-0.973251	2.50868e-05	-0.945357	-0.986301	4.63093e-05	-1.05518	-0.982624
2129282	rs61908045	1.53941e-21	-2.22767	-1.82322e-10	2.29504e-05	-2.02066	-1.82322e-10	4.83175e-05	-1.99536	-1.82322e-10
2129420	rs117453973	4.98335e-21	-3.62673e-10	-1.05297	5.94434e-05	-3.62673e-10	-1.06897	0.000121735	-3.62673e-10	-1.07131
2129566	rs11062074	5.81407e-22	-2.25983	-0.941546	7.21091e-06	-2.25246	-0.925939	1.47174e-05	-2.27083	-0.913287
2129644	rs76433917	2.24725e-21	-1.84936	-1.82322e-10	1.78854e-05	-2.27001	-1.82322e-10	3.77565e-05	-2.24199	-1.82322e-10
2130438	rs11615354	9.03752e-22	-2.0426	-0.717668	4.2242e-05	-0.574364	-0.836218	6.75363e-05	-0.825949	-0.834536
2130439	rs2429137	1.59959e-21	-1.27942	-0.909903	1.97513e-05	-1.29049	-0.880291	6.11376e-05	-0.884881	-0.875143
2130555	rs76837610	1.61187e-21	-2.18167	-1.82322e-10	2.07323e-05	-2.12231	-1.82322e-10	5.00295e-05	-1.96054	-1.82322e-10
2130760	rs148843368	1.47763e-21	-2.26863	-1.82322e-10	1.88671e-05	-2.21658	-1.82322e-10	4.2346e-05	-2.12728	-1.82322e-10
2130761	rs11062076	2.90676e-20	1.46903	-0.758471	0.000200201	0.969489	-0.824165	0.000254214	0.485161	-0.820138
2130840	rs118040299	1.58116e-21	-2.20091	-1.82322e-10	2.0217e-05	-2.14747	-1.82322e-10	4.82173e-05	-1.99743	-1.82322e-10
2130989	rs2429139	6.08238e-22	-1.9744	-1.18186	6.53097e-06	-2.09788	-1.17956	1.22405e-05	-2.19039	-1.17801
2131076	rs111641228	5.77788e-21	-0.905033	-1.82322e-10	4.1845e-05	-1.42003	-1.82322e-10	8.69574e-05	-1.40773	-1.82322e-10
2131145	rs73042497	4.88403e-20	2.1942	-0.964714	0.000203014	1.0729	-0.913627	0.000540028	1.3348	-0.916331
2131320	rs150152771	1.92648e-21	-2.00338	-1.82322e-10	3.40223e-05	-1.62698	-1.82322e-10	8.97788e-05	-1.3758	-1.82322e-10
2131324	rs117784516	1.9379e-21	-1.99747	-1.82322e-10	3.43351e-05	-1.61783	-1.82322e-10	9.0752e-05	-1.36502	-1.82322e-10
2131685	rs2429140	1.29238e-21	-1.50162	-0.900968	1.60005e-05	-1.51136	-0.870018	4.74103e-05	-1.15017	-0.864146
2131876	rs2429141	2.05074e-21	-1.14598	-0.794884	2.71948e-05	-1.09099	-0.759989	0.000101878	-0.495425	-0.753947
2132060	rs116941669	1.58375e-21	-2.19927	-1.82322e-10	2.0261e-05	-2.1453	-1.82322e-10	4.83733e-05	-1.9942	-1.82322e-10
2132117	rs76415120	1.58375e-21	-2.19927	-1.82322e-10	2.0261e-05	-2.1453	-1.82322e-10	4.83733e-05	-1.9942	-1.82322e-10
2132163	rs10848604	2.01874e-21	-1.14598	-0.810616	2.67523e-05	-1.09099	-0.776393	0.000100209	-0.495425	-0.770466
2132279	rs10774016	2.02638e-21	-1.14598	-0.806835	2.6858e-05	-1.09099	-0.77245	0.000100608	-0.495425	-0.766494
2132285	rs117254616	1.81865e-21	-2.06098	-1.82322e-10	3.1054e-05	-1.71827	-1.82322e-10	8.05671e-05	-1.48406	-1.82322e-10
2132326	rs2906895	1.38328e-21	-1.46621	-0.868405	1.71335e-05	-1.47618	-0.836783	5.11286e-05	-1.10751	-0.831294
2132495	rs61481868	9.14644e-22	-2.22601	-0.522275	1.42462e-05	-2.00815	-0.489359	2.41827e-05	-2.21944	-0.468076
2132920	rs76561017	1.56163e-21	-2.21334	-1.82322e-10	1.98821e-05	-2.16418	-1.82322e-10	4.7019e-05	-2.0226	-1.82322e-10
2133101	rs4765876	1.87828e-21	-1.21304	-0.815671	2.49865e-05	-1.15969	-0.77597	9.22077e-05	-0.57994	-0.769167
2133390	rs73042501	4.29057e-20	2.15493	-1.055	0.000177412	1.03893	-1.01445	0.00047156	1.29952	-1.01662
2133393	rs11062077	2.54652e-21	-1.72434	-1.82322e-10	2.48114e-05	-1.9427	-1.82322e-10	4.4994e-05	-2.06662	-1.82322e-10
2133967	rs2429142	6.66478e-21	0.349157	-1.11139	3.78327e-05	-0.44505	-1.07578	8.03004e-05	-0.421197	-1.06618
2133989	rs79285863	1.95329e-21	-2.10218	0.112626	2.16397e-05	-2.04081	-0.0386604	3.8545e-05	-2.16404	-0.0572832
2134198	rs12580163	9.32637e-22	-2.22676	-0.502053	1.45747e-05	-2.00995	-0.464759	2.47972e-05	-2.22023	-0.442187
2134901	rs727527	1.89344e-21	-2.11976	0.0990812	2.09013e-05	-2.2137	0.099506	4.23635e-05	-2.24037	0.113503
2135026	rs727528	5.83394e-22	-2.10633	-1.09164	6.24215e-06	-2.24031	-1.08236	1.24901e-05	-2.27028	-1.07794
2135449	rs73044404	9.35594e-20	2.13501	-0.255484	0.000568776	1.34483	-0.155341	0.00145984	1.57346	-0.160524
2135487	rs11062078	1.6935e-21	-2.24822	0.115944	2.05074e-05	-2.25646	0.123247	4.5269e-05	-2.20692	0.146389
2135753	rs74550575	5.27308e-21	-0.996456	-1.82322e-10	0.000108638	-0.465979	-1.82322e-10	0.000216129	-0.497278	-1.82322e-10
2135917	rs7963506	1.04667e-21	-2.0817	-0.531752	2.24268e-05	-1.62867	-0.415066	4.09432e-05	-1.77249	-0.388474
2136114	rs117432074	2.57545e-21	-1.71305	-1.82322e-10	2.78912e-05	-1.82569	-1.82322e-10	5.75998e-05	-1.81963	-1.82322e-10
2136807	rs181061464	4.54943e-21	-3.62673e-10	-1.14407	5.68639e-05	-3.62673e-10	-1.11334	0.000116032	-3.62673e-10	-1.11929
2137328	rs4765879	8.80454e-22	-2.27076	-0.515628	1.24354e-05	-2.18235	-0.451102	2.42551e-05	-2.2603	-0.424228
2137692	rs75910475	1.60637e-21	-2.18509	-1.82322e-10	1.78751e-05	-2.27059	-1.82322e-10	3.67432e-05	-2.2692	-1.82322e-10
2138144	rs11062079	1.17561e-21	-1.91662	-0.580668	1.34684e-05	-2.02529	-0.528356	2.41319e-05	-2.17119	-0.518423
2138298	rs2470417	4.46179e-20	2.21756	-1.0785	0.000261325	1.45299	-1.04122	0.000347356	1.02042	-1.04322
2138462	rs2429144	1.18891e-21	-1.34772	-1.13831	1.06394e-05	-1.62312	-1.16631	1.76298e-05	-1.83467	-1.16889
2138688	rs60208923	9.23125e-22	-2.26123	-0.477833	1.2556e-05	-2.22722	-0.396575	2.54004e-05	-2.27065	-0.367735
2138793	rs73044406	1.62529e-21	-2.17338	-1.82322e-10	1.79339e-05	-2.2673	-1.82322e-10	3.66845e-05	-2.2708	-1.82322e-10
2138904	rs10848605	3.08089e-21	-2.14818	0.614335	3.42797e-05	-2.16596	0.54652	7.90225e-05	-2.05099	0.547572
2138933	rs56169661	2.15896e-19	3.16931	-0.453585	0.00120877	2.30767	-0.364306	0.0029832	2.49654	-0.368939
2139265	rs61174808	9.15953e-22	-2.25593	-0.490927	1.2287e-05	-2.23669	-0.408773	2.50693e-05	-2.27075	-0.380756
2139492	rs79314698	1.50051e-21	-2.25326	-1.82322e-10	1.91944e-05	-2.19938	-1.82322e-10	4.84625e-05	-1.99236	-1.82322e-10
2139724	rs76108114	4.94118e-21	-3.62673e-10	-1.06147	6.40752e-05	-3.62673e-10	-0.993942	0.000131371	-3.62673e-10	-0.995124
2139725	rs1009335	2.34355e-21	-1.8074	-1.82322e-10	2.60527e-05	-1.89388	-1.82322e-10	4.63265e-05	-2.03744	-1.82322e-10
2140326	rs2470396	4.79972e-22	-2.26791	-1.12519	5.6102e-06	-2.27051	-1.1589	1.17342e-05	-2.24852	-1.16212
2140566	rs10848606	2.03017e-20	0.493555	-0.141918	0.000145236	0.0705513	-0.246188	0.000201151	-0.326123	-0.242974
2140625	rs4765880	9.24534e-22	-2.25144	-0.486095	1.2293e-05	-2.24274	-0.402222	2.52712e-05	-2.27011	-0.373373
2140647	rs75434079	2.49136e-21	-1.1722	-0.574044	3.71816e-05	-1.04609	-0.492094	9.01925e-05	-0.874847	-0.496358
2140849	rs4765881	1.07293e-21	-2.25363	-0.335052	1.55812e-05	-2.15487	-0.253063	2.94466e-05	-2.26827	-0.222299
2140857	rs36004131	6.61475e-22	-1.9093	-1.16305	6.16597e-06	-2.17957	-1.15538	1.21375e-05	-2.22706	-1.14979
2140995	rs78904262	3.23185e-21	-1.48601	-1.82322e-10	2.70856e-05	-1.85499	-1.82322e-10	5.39878e-05	-1.88439	-1.82322e-10
2141175	rs7303339	4.74669e-22	-2.20999	-1.19422	5.68036e-06	-2.23793	-1.17905	1.25359e-05	-2.16791	-1.17664
2141318	rs11062084	4.83287e-22	-2.26229	-1.12393	5.61367e-06	-2.27011	-1.15869	1.17943e-05	-2.24307	-1.16246
2141630	rs2429146	1.20576e-21	-1.36579	-1.10617	1.02025e-05	-1.68587	-1.1455	1.72525e-05	-1.87532	-1.14988
2141651	rs73044413	6.69518e-20	1.5449	-1.82322e-10	0.000198826	0.138429	-1.82322e-10	0.000401272	0.121488	-1.82322e-10
2141775	rs68133359	2.1475e-20	0.475715	-0.0678962	0.000153282	0.0541353	-0.175852	0.000212629	-0.341082	-0.172521
2141877	rs12305491	2.55669e-21	-1.72036	-1.82322e-10	2.81907e-05	-1.81501	-1.82322e-10	4.93321e-05	-1.97458	-1.82322e-10
2141892	rs2429147	1.18939e-21	-1.37784	-1.10779	1.058e-05	-1.64831	-1.14672	1.75808e-05	-1.8553	-1.15105
2141909	rs59149107	9.51863e-22	-2.2429	-0.4655	1.24539e-05	-2.25131	-0.380655	2.59172e-05	-2.26783	-0.350418
2142727	rs1006384	4.9492e-22	-2.25683	-1.1056	5.69929e-06	-2.26803	-1.14563	1.20553e-05	-2.23378	-1.14987
2142982	rs1006385	4.95735e-22	-2.25683	-1.10395	5.70636e-06	-2.26803	-1.14439	1.20697e-05	-2.23378	-1.14868
2143314	rs10774017	5.00474e-22	-2.25907	-1.0922	5.75222e-06	-2.26898	-1.13544	1.2129e-05	-2.23747	-1.14008
2144121	rs74060008	2.94566e-21	-1.57874	-1.82322e-10	3.34933e-05	-1.64265	-1.82322e-10	6.1586e-05	-1.75272	-1.82322e-10
2144213	rs67408467	1.08969e-20	0.0402325	-0.310823	7.17642e-05	-0.48418	-0.396433	0.000106935	-0.804107	-0.396821
2144357	rs75442877	3.66307e-20	0.941818	-1.82322e-10	0.000147846	-0.157829	-1.82322e-10	0.000262508	-0.30287	-1.82322e-10
2145103	rs7956039	3.02725e-20	0.75117	-1.82322e-10	0.000128785	-0.295856	-1.82322e-10	0.000212173	-0.51575	-1.82322e-10
2145298	rs2470395	3.88344e-21	-2.01017	0.707826	4.87677e-05	-2.0391	0.772173	0.000108094	-1.95765	0.767493
2145507	rs7971903	2.81258e-20	0.677619	-1.82322e-10	0.00012038	-0.363348	-1.82322e-10	0.00020771	-0.537008	-1.82322e-10
2145546	rs79250087	7.09804e-21	-3.62673e-10	-0.699251	8.70938e-05	-3.62673e-10	-0.687013	0.000180781	-3.62673e-10	-0.675864
2145883	rs61910064	2.04476e-21	-1.94379	-1.82322e-10	2.47083e-05	-1.94686	-1.82322e-10	4.53301e-05	-2.05918	-1.82322e-10
2145998	rs55683572	2.97489e-20	0.733724	-1.82322e-10	0.000125943	-0.318169	-1.82322e-10	0.000216855	-0.493923	-1.82322e-10
2146194	rs56305330	2.89044e-20	0.704924	-1.82322e-10	0.000123054	-0.341373	-1.82322e-10	0.000212108	-0.516055	-1.82322e-10
2146596	rs73044427	3.44251e-20	0.879715	-1.82322e-10	0.000141721	-0.20014	-1.82322e-10	0.000242718	-0.381251	-1.82322e-10
2146620	rs11062086	4.07942e-20	0.66441	0.385061	0.00026094	0.147146	0.263146	0.000340319	-0.311101	0.267832
2146744	rs11062087	1.79774e-21	-1.17506	-0.897483	2.87507e-05	-1.00248	-0.792855	7.58041e-05	-0.7422	-0.802798
2146803	rs73044433	2.93218e-20	0.719261	-1.82322e-10	0.00012588	-0.318668	-1.82322e-10	0.000214558	-0.504569	-1.82322e-10
2146889	rs73044434	3.38973e-20	0.864265	-1.82322e-10	0.000139957	-0.212662	-1.82322e-10	0.000239832	-0.393212	-1.82322e-10
2146990	rs150484930	3.61132e-21	-1.375	-1.82322e-10	2.35083e-05	-1.99664	-1.82322e-10	4.21464e-05	-2.132	-1.82322e-10
2147015	rs73044436	2.93433e-20	0.719993	-1.82322e-10	0.000124557	-0.329236	-1.82322e-10	0.000214578	-0.504478	-1.82322e-10
2147158	rs2470422	3.97229e-20	0.624405	0.398453	0.000254897	0.110849	0.276014	0.000333655	-0.343764	0.28072
2147363	rs12308848	5.18174e-20	2.1936	-0.904944	0.000339862	1.47808	-0.803536	0.000762724	1.57646	-0.812711
2147403	rs12321922	4.95793e-20	2.16074	-0.916234	0.000270105	1.26146	-0.816653	0.00058333	1.32127	-0.825673
2147474	rs73044444	2.89044e-20	0.704924	-1.82322e-10	0.000123054	-0.341373	-1.82322e-10	0.000212108	-0.516055	-1.82322e-10
2147848	rs61171506	1.62213e-21	-1.26466	-0.910667	2.56562e-05	-1.09903	-0.81018	6.70535e-05	-0.848383	-0.819277
2148100	rs57196378	1.63671e-21	-1.25788	-0.908503	2.59098e-05	-1.09171	-0.807667	6.77646e-05	-0.840318	-0.816794
2148125	rs73044446	2.8512e-20	0.691256	-1.82322e-10	0.000121708	-0.352376	-1.82322e-10	0.000209894	-0.526547	-1.82322e-10
2148227	rs113650811	3.01334e-21	-1.55602	-1.82322e-10	2.42448e-05	-1.9658	-1.82322e-10	4.70019e-05	-2.02296	-1.82322e-10
2148243	rs73044447	2.8512e-20	0.691256	-1.82322e-10	0.000121708	-0.352376	-1.82322e-10	0.000209894	-0.526547	-1.82322e-10
2148764	rs7958898	2.81258e-20	0.677619	-1.82322e-10	0.00012038	-0.363348	-1.82322e-10	0.00020771	-0.537008	-1.82322e-10
2148853	rs7976547	2.81258e-20	0.677619	-1.82322e-10	0.00012038	-0.363348	-1.82322e-10	0.00020771	-0.537008	-1.82322e-10
2149038	rs7958309	2.81258e-20	0.677619	-1.82322e-10	0.00012038	-0.363348	-1.82322e-10	0.00020771	-0.537008	-1.82322e-10
2149334	rs55751814	2.81258e-20	0.677619	-1.82322e-10	0.00012038	-0.363348	-1.82322e-10	0.00020771	-0.537008	-1.82322e-10
2149498	rs55964304	2.7708e-20	0.662652	-1.82322e-10	0.00011894	-0.375382	-1.82322e-10	0.000205341	-0.54848	-1.82322e-10
2149786	rs2470401	3.93028e-20	0.628567	0.38366	0.000257588	0.135565	0.2618	0.000335943	-0.322693	0.266484
2149790	rs76630116	2.7708e-20	0.662652	-1.82322e-10	0.00011894	-0.375382	-1.82322e-10	0.000205341	-0.54848	-1.82322e-10
2149824	rs2429148	4.74169e-22	-2.24815	-1.15711	6.29015e-06	-2.19721	-1.1178	1.27005e-05	-2.22258	-1.10893
2150507	rs113059543	2.73345e-20	0.649078	-1.82322e-10	0.000117649	-0.38629	-1.82322e-10	0.000203217	-0.558878	-1.82322e-10
2150591	rs7132072	2.50193e-21	-2.11154	0.369534	2.86504e-05	-2.04706	0.24823	5.43836e-05	-2.12998	0.252893
2150603	rs111886251	3.49251e-20	0.894135	-1.82322e-10	0.0001944	0.115921	-1.82322e-10	0.000326193	-0.0856602	-1.82322e-10
2150642	rs34755981	1.4729e-20	0.227548	-0.1968	9.10107e-05	-0.34168	-0.301342	0.000126415	-0.726361	-0.307219
2150644	rs12321674	4.11283e-20	0.647651	0.409976	0.000268459	0.152954	0.285747	0.000348274	-0.307044	0.286884
2150830	rs117151655	4.33108e-21	-3.62673e-10	-1.19325	5.2559e-05	-3.62673e-10	-1.19206	0.000107971	-3.62673e-10	-1.19129
2151057	rs11062088	4.97699e-21	-1.05424	-1.82322e-10	2.41895e-05	-1.96808	-1.82322e-10	4.56915e-05	-2.05124	-1.82322e-10
2151399	rs73044457	2.79138e-20	0.670051	-1.82322e-10	0.000130349	-0.283782	-1.82322e-10	0.000220652	-0.476566	-1.82322e-10
2151524	rs12371284	1.34734e-21	-2.19691	-0.164028	1.52686e-05	-2.18286	-0.24534	2.99984e-05	-2.22498	-0.24703
2151544	rs6489345	9.87346e-22	-1.69224	-0.97956	1.14142e-05	-1.87179	-0.847349	2.49911e-05	-1.81981	-0.834816
2151606	rs2429149	2.63702e-20	0.613166	-1.82322e-10	0.000124401	-0.330492	-1.82322e-10	0.000211075	-0.520938	-1.82322e-10
2151744	rs2470402	9.78367e-22	-1.69807	-0.982873	1.15985e-05	-1.85157	-0.85155	2.53203e-05	-1.80245	-0.839092
2151976	rs7970196	2.61779e-20	0.605844	-1.82322e-10	0.000113637	-0.420992	-1.82322e-10	0.000196607	-0.591945	-1.82322e-10
2152171	rs917365	9.99289e-22	-1.66318	-0.996597	1.18158e-05	-1.82165	-0.86291	2.58634e-05	-1.77086	-0.849465
2152263	rs917366	9.88335e-22	-1.67493	-0.995876	1.16365e-05	-1.83174	-0.868107	2.54241e-05	-1.78151	-0.855948
2152400	rs79776888	2.58282e-20	0.592397	-1.82322e-10	0.000112418	-0.431772	-1.82322e-10	0.000194598	-0.602214	-1.82322e-10
2152655	rs2429150	4.73176e-22	-2.24579	-1.16157	6.20978e-06	-2.20377	-1.1241	1.25517e-05	-2.22772	-1.11558
2152717	rs55745807	2.58282e-20	0.592397	-1.82322e-10	0.000112418	-0.431772	-1.82322e-10	0.000194598	-0.602214	-1.82322e-10
2153121	rs11062089	2.93203e-21	-2.07857	0.49519	3.4378e-05	-2.01424	0.397656	6.51891e-05	-2.10329	0.407435
2153234	rs9888329	1.41219e-20	0.191583	-0.202928	8.98432e-05	-0.373267	-0.282665	0.00012574	-0.754611	-0.284321
2153306	rs55895736	2.7708e-20	0.662652	-1.82322e-10	0.00011894	-0.375382	-1.82322e-10	0.000205341	-0.54848	-1.82322e-10
2153616	rs9888368	4.70526e-20	0.704037	0.488159	0.000307339	0.183124	0.39083	0.000401433	-0.278698	0.400588
2153634	rs73601580	1.9693e-21	-1.1052	-0.876189	3.16997e-05	-0.927409	-0.770281	8.42192e-05	-0.659891	-0.779837
2153818	rs9888349	3.08367e-21	-2.08463	0.551675	3.60626e-05	-2.02125	0.452504	6.84876e-05	-2.10895	0.462449
2153884	rs77951780	4.72436e-21	-0.506233	-0.600105	3.6458e-05	-0.903009	-0.65483	0.000116438	-0.445492	-0.670296
2154103	rs10161032	9.65715e-22	-1.8524	-0.841556	1.24012e-05	-1.78331	-0.852894	2.34567e-05	-1.87257	-0.845428
2154104	rs78718025	2.8875e-21	-1.00015	-0.59853	1.78881e-05	-1.63418	-0.635686	4.54332e-05	-1.40863	-0.648279
2154321	rs2429151	3.11124e-21	-2.09	0.565949	3.63392e-05	-2.02747	0.466368	6.90999e-05	-2.11395	0.476354
2154339	rs55762621	2.73345e-20	0.649078	-1.82322e-10	0.000117649	-0.38629	-1.82322e-10	0.000203217	-0.558878	-1.82322e-10
2154690	rs61910065	2.14225e-21	-1.89721	-1.82322e-10	2.58809e-05	-1.90049	-1.82322e-10	4.70752e-05	-2.0214	-1.82322e-10
2154795	rs75513439	1.1153e-20	-0.247358	-1.82322e-10	8.82319e-05	-0.67403	-1.82322e-10	0.000296131	-0.18235	-1.82322e-10
2154876	rs1860045	5.50811e-22	-2.05758	-1.19785	6.74283e-06	-2.06765	-1.17787	1.3851e-05	-2.07116	-1.17363
2155298	rs4765659	4.20976e-21	-1.75192	0.530255	4.48895e-05	-2.12027	0.770473	0.000120848	-1.8818	0.803188
2155430	rs2470392	9.17847e-22	-1.72315	-1.02165	1.07372e-05	-1.87995	-0.900337	2.34059e-05	-1.83188	-0.888283
2155623	rs184853368	7.24544e-21	-3.62673e-10	-0.678698	9.26582e-05	-3.62673e-10	-0.625081	0.00018764	-3.62673e-10	-0.638628
2155671	rs78761639	2.61237e-21	-1.69881	-1.82322e-10	2.3991e-05	-1.97632	-1.82322e-10	4.82086e-05	-1.99761	-1.82322e-10
2155996	rs956575	1.65875e-20	0.172762	-0.023182	0.000106443	-0.389785	-0.096606	0.00014903	-0.769372	-0.0996303
2155997	rs765123	1.68246e-20	1.1532	-0.989425	7.63893e-05	0.0417223	-0.859879	0.000158014	0.0371048	-0.84757
2156145	rs765124	1.46738e-21	-2.18516	-0.0904279	2.06892e-05	-2.25323	0.12885	4.79265e-05	-2.16823	0.164744
2156207	rs765125	4.77029e-22	-2.24027	-1.15898	6.36037e-06	-2.18348	-1.12043	1.28084e-05	-2.21135	-1.1117
2156302	rs956576	5.56724e-22	-2.05758	-1.18717	6.98802e-06	-2.06765	-1.14215	1.43934e-05	-2.07116	-1.13522
2156610	rs73044476	3.07614e-20	0.76719	-1.82322e-10	0.000174139	0.00585294	-1.82322e-10	0.000293603	-0.190922	-1.82322e-10
2156713	rs7301484	1.36819e-21	-2.21521	-0.130373	1.95491e-05	-2.26616	0.0850938	4.41495e-05	-2.20596	0.120396
2156904	rs7138372	5.44994e-22	-2.084	-1.18205	6.88844e-06	-2.09341	-1.13074	1.42042e-05	-2.09669	-1.12292
2157050	rs73601589	2.1156e-21	-1.07519	-0.83454	3.43409e-05	-0.895203	-0.722459	9.14663e-05	-0.624642	-0.732538
2157172	rs75941578	4.14646e-21	-1.23682	-1.82322e-10	3.46225e-05	-1.6095	-1.82322e-10	6.82494e-05	-1.64998	-1.82322e-10
2157454	rs73044478	2.83135e-20	0.684269	-1.82322e-10	0.000121025	-0.357999	-1.82322e-10	0.000208772	-0.531908	-1.82322e-10
2157925	rs10774018	1.93752e-20	1.26661	-0.961688	9.14258e-05	0.199436	-0.837907	0.000194789	0.222103	-0.823336
2158246	rs61910067	2.00889e-21	-1.96149	-1.82322e-10	2.45237e-05	-1.95436	-1.82322e-10	4.51924e-05	-2.06222	-1.82322e-10
2158469	rs73044480	3.20741e-20	0.808978	-1.82322e-10	0.000203604	0.162179	-1.82322e-10	0.000339425	-0.0458981	-1.82322e-10
2158813	rs1860046	7.59154e-22	-2.20342	-0.731196	8.90941e-06	-2.2323	-0.734595	1.81768e-05	-2.25251	-0.720496
2158977	rs73046444	2.77503e-20	0.664178	-1.82322e-10	0.000132068	-0.27068	-1.82322e-10	0.000226041	-0.452433	-1.82322e-10
2159066	rs77769674	4.95493e-21	-3.62673e-10	-1.05869	6.38811e-05	-3.62673e-10	-0.996975	0.000130925	-3.62673e-10	-0.998527
2159514	rs2108634	7.15561e-21	-0.587315	-0.103858	7.57606e-05	-0.917314	0.0908941	0.000109873	-1.30107	0.127246
2159556	rs2108635	7.88287e-22	-1.72855	-1.16842	6.92717e-06	-2.08073	-1.13782	1.44333e-05	-2.07406	-1.12955
2159593	rs2108636	1.36014e-20	0.814543	-0.863438	0.000122439	0.460953	-0.807337	0.000174735	0.0758862	-0.785769
2159687	rs116985258	7.60314e-21	-0.630508	-1.82322e-10	5.74259e-05	-1.1035	-1.82322e-10	8.65001e-05	-1.41301	-1.82322e-10
2159747	rs111898464	2.21994e-21	-1.86159	-1.82322e-10	1.836e-05	-2.24382	-1.82322e-10	3.70043e-05	-2.26212	-1.82322e-10
2160009	rs12422291	2.04764e-21	-2.05316	0.110774	3.12617e-05	-2.03463	0.323027	5.83327e-05	-2.16948	0.362496
2160825	rs58619945	1.66153e-21	-2.21868	0.0673511	2.3178e-05	-2.26617	0.255376	5.26311e-05	-2.2053	0.295455
2161561	rs723672	7.13743e-22	-1.82153	-1.17477	1.04837e-05	-1.65254	-1.15163	2.39161e-05	-1.55369	-1.14491
2161642	rs75639014	1.95303e-21	-2.18922	0.199536	2.66225e-05	-2.25505	0.382807	6.18484e-05	-2.17267	0.424209
2162369	rs11062091	3.16888e-21	-1.4609	-0.0447887	2.45971e-05	-1.81947	-0.131894	3.93789e-05	-2.06443	-0.135495
2163147	rs74618594	1.90316e-21	-2.23329	0.217733	2.6022e-05	-2.26738	0.372321	5.93557e-05	-2.20429	0.414688
2163274	rs139259148	2.16004e-21	-1.88894	-1.82322e-10	2.20168e-05	-2.06219	-1.82322e-10	4.24842e-05	-2.12402	-1.82322e-10
2163762	rs3794304	1.42511e-21	-2.11981	-0.185008	1.88052e-05	-2.17002	-0.0498437	4.49094e-05	-2.04921	-0.0192925
2164026	rs10848607	9.8869e-22	-1.65735	-1.0131	9.37563e-06	-1.89037	-1.02552	1.73134e-05	-1.99671	-1.02496
2165147	rs2299656	2.07772e-21	-2.24318	0.315383	2.85406e-05	-2.26932	0.466651	6.459e-05	-2.21346	0.508364
2165336	rs60312080	1.97793e-21	-2.26175	0.284728	2.7579e-05	-2.26929	0.432347	6.03909e-05	-2.24539	0.473072
2165956	rs2299657	1.50463e-21	-1.41855	-0.831974	1.18444e-05	-1.82372	-0.858416	2.19796e-05	-1.92822	-0.854819
2166479	rs11062093	2.09088e-21	-2.26558	0.344096	2.23909e-05	-2.27027	0.224925	4.69092e-05	-2.2462	0.221267
2167038	rs2215095	2.67829e-20	0.543576	0.0851186	0.00011619	-0.359797	-0.0389782	0.000212439	-0.47245	-0.0420437
2167103	rs73046451	4.44617e-20	1.13556	-1.82322e-10	0.00021038	0.194917	-1.82322e-10	0.000333309	-0.0640803	-1.82322e-10
2167352	rs11062094	3.8303e-20	0.788428	0.19803	0.000176114	-0.0673767	0.0845087	0.000258974	-0.397435	0.0810094
2168588	rs10161228	8.27917e-22	-1.66819	-1.17972	6.74044e-06	-2.06307	-1.1828	1.72779e-05	-1.83924	-1.18448
2168670	rs740456	4.83619e-20	0.698116	0.521527	0.000231928	-0.162879	0.455308	0.000344295	-0.48633	0.454676
2168797	rs12371253	6.26696e-20	0.910897	0.567909	0.00030198	0.0367422	0.519621	0.000441345	-0.301336	0.518012
2168991	rs71454851	4.35929e-20	1.11582	-1.82322e-10	0.000439071	0.930662	-1.82322e-10	0.000593581	0.513023	-1.82322e-10
2169202	rs78062740	4.90973e-21	-3.62673e-10	-1.06785	5.81922e-05	-3.62673e-10	-1.09025	0.00011824	-3.62673e-10	-1.10044
2169267	rs11062095	5.16042e-22	-2.124	-1.19664	5.46287e-06	-2.25852	-1.1975	1.24238e-05	-2.15583	-1.19771
2169379	rs183509849	1.54453e-21	-2.22435	-1.82322e-10	1.84651e-05	-2.23812	-1.82322e-10	4.38625e-05	-2.09209	-1.82322e-10
2169540	rs12303720	1.71849e-21	-2.11762	-1.82322e-10	1.95409e-05	-2.18149	-1.82322e-10	4.74897e-05	-2.01264	-1.82322e-10
2169671	rs2238010	8.6865e-21	-0.835608	0.338308	0.000126548	-0.803419	0.490039	0.000356999	-0.466412	0.470994
2169823	rs80182614	2.5446e-21	-1.7251	-1.82322e-10	3.02769e-05	-1.74361	-1.82322e-10	5.93033e-05	-1.79049	-1.82322e-10
2169847	rs12318330	1.73772e-21	-2.1065	-1.82322e-10	1.97085e-05	-2.17295	-1.82322e-10	4.81777e-05	-1.99825	-1.82322e-10
2169913	rs56018122	2.56585e-20	0.585806	-1.82322e-10	0.000159666	-0.0809158	-1.82322e-10	0.000232617	-0.423756	-1.82322e-10
2170371	rs73046455	2.32457e-20	0.487048	-1.82322e-10	0.000146456	-0.167276	-1.82322e-10	0.000214896	-0.502998	-1.82322e-10
2170433	rs7972947	5.07412e-21	-0.178722	-0.856195	7.28397e-05	-0.0206116	-0.845126	7.87455e-05	-0.678808	-0.828121
2170611	rs2283269	2.62373e-20	0.806671	-0.198557	0.000138964	0.000567575	-0.22035	0.000212776	-0.310081	-0.202829
2170893	rs11837432	2.40985e-21	-1.69634	-0.0831679	3.46971e-05	-1.65396	0.0466126	8.82429e-05	-1.42332	0.0302669
2170903	rs73046458	8.02714e-20	1.72634	-1.82322e-10	0.000464515	0.986996	-1.82322e-10	0.000833658	0.852672	-1.82322e-10
2171629	rs57860259	5.56028e-22	-2.26415	-0.981853	7.04524e-06	-2.20535	-0.996295	1.36601e-05	-2.26962	-0.989058
2171649	rs7297992	4.80883e-21	-2.232	1.14339	7.05907e-05	-2.08015	1.18305	0.000125986	-2.252	1.21502
2172242	rs2215096	5.21309e-21	-3.62673e-10	-1.0079	6.47694e-05	-3.62673e-10	-0.983165	0.000133378	-3.62673e-10	-0.979961
2172291	rs2370251	3.13459e-21	-2.15156	0.634985	2.4818e-05	-2.27084	0.328413	5.27761e-05	-2.27082	0.363726
2172930	rs55666250	8.12045e-22	-1.67048	-1.19679	8.16805e-06	-1.88384	-1.16993	1.49058e-05	-2.00139	-1.17002
2172986	rs7134295	1.8979e-21	-1.63858	-0.379744	1.2717e-05	-2.01081	-0.600244	2.60406e-05	-2.03299	-0.580501
2173464	rs2238011	9.81678e-21	0.020028	-0.395005	7.93858e-05	-0.218516	-0.561164	9.51292e-05	-0.77699	-0.540925
2173805	rs2238012	1.08554e-21	-1.86673	-0.71026	7.66946e-06	-2.22426	-0.892489	1.57518e-05	-2.23666	-0.87954
2174387	rs7310591	9.05718e-21	-0.455512	-1.82322e-10	0.000180417	0.0412727	-1.82322e-10	0.000383973	0.0774209	-1.82322e-10
2174748	rs117821007	8.05927e-21	-0.572246	-1.82322e-10	0.000122476	-0.346081	-1.82322e-10	0.000163281	-0.777676	-1.82322e-10
2174904	rs11062098	2.01963e-21	-0.768667	-1.18749	1.36122e-05	-1.36697	-1.17606	1.89935e-05	-1.75549	-1.17356
2175044	rs2238013	1.7577e-21	-1.77322	-0.321846	1.11877e-05	-2.18277	-0.556416	2.33305e-05	-2.18914	-0.534245
2175303	rs2238014	1.12749e-20	0.0943153	-0.33081	8.35057e-05	-0.235478	-0.493605	0.000106423	-0.73711	-0.468619
2175413	rs2238015	1.03077e-21	-2.20666	-0.422095	2.62638e-05	-1.35294	-0.532861	3.81348e-05	-1.71918	-0.512845
2175435	rs11062099	5.50998e-21	-3.62673e-10	-0.952508	6.79421e-05	-3.62673e-10	-0.935344	0.000140015	-3.62673e-10	-0.931402
2175470	rs148859822	8.54915e-21	-3.62673e-10	-0.513238	0.000110895	-3.62673e-10	-0.445412	0.000231449	-3.62673e-10	-0.428792
2175612	rs11062100	6.25412e-21	-3.62673e-10	-0.825829	7.74195e-05	-3.62673e-10	-0.804761	0.000159686	-3.62673e-10	-0.799941
2175651	rs4765882	6.59557e-22	-1.97837	-1.09689	8.1549e-06	-2.07173	-0.983649	1.47831e-05	-2.19474	-0.984931
2176046	rs7310785	3.50579e-20	0.89793	-1.82322e-10	0.000174637	0.00870883	-1.82322e-10	0.000394908	0.105501	-1.82322e-10
2176265	rs7299478	9.87352e-22	-1.81411	-0.857684	1.02139e-05	-1.9582	-0.872052	1.82923e-05	-2.09296	-0.873709
2176563	rs149594645	5.10794e-21	-1.02827	-1.82322e-10	1.8898e-05	-2.21494	-1.82322e-10	4.50272e-05	-2.06588	-1.82322e-10
2177546	rs7314860	3.35837e-21	-2.06298	0.615363	3.34709e-05	-2.27046	0.627135	6.90414e-05	-2.26858	0.630136
2177564	rs75017325	5.34892e-21	-3.62673e-10	-0.982174	6.31659e-05	-3.62673e-10	-1.00823	0.000129364	-3.62673e-10	-1.01052
2177771	rs4765884	1.14632e-21	-1.33151	-1.191	6.46138e-06	-2.11548	-1.17267	1.5021e-05	-1.99181	-1.17189
2177973	rs2238016	5.30467e-21	-3.62673e-10	-0.990483	6.05805e-05	-3.62673e-10	-1.05003	0.000124719	-3.62673e-10	-1.04709
2178165	rs11062103	4.21612e-21	-2.11405	0.893895	4.43773e-05	-2.26995	0.908677	9.15615e-05	-2.26477	0.908632
2178458	rs75616013	1.47438e-21	-2.27084	-1.82322e-10	2.19165e-05	-2.06676	-1.82322e-10	4.42402e-05	-2.08352	-1.82322e-10
2178514	rs4765661	6.60155e-21	-1.98352	1.21175	6.14301e-05	-2.2637	1.2276	0.00012553	-2.26869	1.22809
2178515	rs117426514	2.63418e-21	-1.6905	-1.82322e-10	1.84517e-05	-2.23884	-1.82322e-10	3.9154e-05	-2.20565	-1.82322e-10
2178545	rs2238017	1.25534e-21	-1.23377	-1.1979	6.95084e-06	-2.02188	-1.19326	1.62145e-05	-1.89438	-1.19286
2178613	rs4765662	6.74183e-21	-1.97658	1.22584	6.22393e-05	-2.26474	1.24173	0.000127399	-2.26805	1.24222
2178661	rs2238018	6.98511e-21	-1.96245	1.24716	6.34676e-05	-2.26659	1.26312	0.000130352	-2.26653	1.26362
2178737	rs4765885	6.81055e-21	-1.97658	1.23598	6.28758e-05	-2.26474	1.25191	0.000128702	-2.26805	1.2524
2178760	rs4765663	5.46426e-21	-2.13619	1.17535	5.47917e-05	-2.27007	1.11961	0.000115619	-2.26398	1.14113
2178929	rs10848608	5.98535e-21	-1.96956	1.0998	5.47931e-05	-2.26571	1.11527	0.000112345	-2.26733	1.11575
2179420	rs141649671	2.4252e-21	-1.77316	-1.82322e-10	1.96517e-05	-2.17584	-1.82322e-10	4.7646e-05	-2.00935	-1.82322e-10
2179890	rs4765886	1.01202e-21	-1.45169	-1.19543	6.15161e-06	-2.15476	-1.18253	1.39565e-05	-2.05539	-1.18182
2179990	rs58708722	4.69526e-21	-3.62673e-10	-1.11252	5.49304e-05	-3.62673e-10	-1.14793	0.000112967	-3.62673e-10	-1.14606
2180176	rs12232008	7.99319e-22	-1.68674	-1.19632	6.30464e-06	-2.11586	-1.19685	1.4139e-05	-2.02754	-1.19667
2180490	rs7298013	6.35061e-22	-1.92576	-1.18735	6.74525e-06	-2.04904	-1.19612	1.43814e-05	-2.01092	-1.1963
2180523	rs7297171	5.70003e-22	-2.02592	-1.19527	6.04314e-06	-2.15722	-1.19786	1.28327e-05	-2.12333	-1.19782
2180596	rs11062105	5.17735e-21	-2.14185	1.12708	5.22651e-05	-2.26958	1.07191	0.000110073	-2.26521	1.0932
2180891	rs117492792	2.37804e-21	-1.79279	-1.82322e-10	1.80821e-05	-2.25907	-1.82322e-10	3.79591e-05	-2.23664	-1.82322e-10
2181055	rs116845955	2.39368e-21	-1.78624	-1.82322e-10	1.81011e-05	-2.25803	-1.82322e-10	3.80263e-05	-2.23487	-1.82322e-10
2181989	rs7970066	2.47602e-21	-2.20141	0.44899	2.99804e-05	-2.07826	0.324803	5.9277e-05	-2.11091	0.319981
2182193	rs2283270	5.62194e-21	-1.40082	0.468424	3.62031e-05	-1.89103	0.32617	7.54403e-05	-1.86789	0.318083
2182298	rs2283271	2.48394e-21	-2.20738	0.458158	2.99438e-05	-2.0883	0.333619	5.92573e-05	-2.12004	0.328783
2182486	rs2283272	2.43134e-21	-2.20738	0.436754	2.93187e-05	-2.0883	0.312522	5.8047e-05	-2.12004	0.308146
2182782	rs138703315	1.71604e-20	-3.62673e-10	0.183532	0.00017105	-3.62673e-10	-0.012042	0.000350368	-3.62673e-10	-0.0141663
2182973	rs2283273	2.32074e-21	-2.21121	0.39402	2.80952e-05	-2.08356	0.265161	5.60513e-05	-2.10747	0.260586
2183610	rs61910071	1.57998e-21	-2.20166	-1.82322e-10	2.38362e-05	-1.98279	-1.82322e-10	4.49034e-05	-2.06864	-1.82322e-10
2183629	rs12823632	6.43559e-22	-1.93254	-1.16727	7.76908e-06	-1.91849	-1.18536	1.67587e-05	-1.86837	-1.18586
2183776	rs118159389	4.49655e-21	-3.62673e-10	-1.15576	5.46185e-05	-3.62673e-10	-1.15363	0.000111567	-3.62673e-10	-1.15852
2183846	rs2238019	2.14392e-21	-2.27007	0.373635	2.39537e-05	-2.24672	0.268845	4.84055e-05	-2.25716	0.263627
2184118	rs12830118	5.80818e-22	-2.00502	-1.19736	6.26637e-06	-2.12128	-1.19752	1.33636e-05	-2.0828	-1.19781
2184466	rs2283274	2.96714e-21	-2.22178	0.650312	3.08954e-05	-2.25767	0.534275	6.33649e-05	-2.27084	0.546604
2184560	rs2283275	1.88326e-21	-2.16113	0.135065	2.38205e-05	-2.03454	0.0510882	4.65416e-05	-2.08631	0.053507
2184847	rs2283276	1.37501e-21	-2.18904	-0.15157	1.6906e-05	-2.10498	-0.22135	3.33897e-05	-2.1425	-0.222403
2185848	rs2238020	1.34619e-21	-2.18106	-0.18073	1.67562e-05	-2.09371	-0.24152	3.30617e-05	-2.13256	-0.242213
2185859	rs2238021	4.36126e-21	-3.62673e-10	-1.18631	5.23242e-05	-3.62673e-10	-1.19654	0.000107437	-3.62673e-10	-1.19624
2186432	rs73046492	1.48228e-21	-2.26549	-1.82322e-10	2.52673e-05	-1.92449	-1.82322e-10	5.36561e-05	-1.89056	-1.82322e-10
2186478	rs2238022	1.30051e-21	-2.18106	-0.215253	1.60647e-05	-2.09371	-0.283666	3.16375e-05	-2.13256	-0.286245
2186580	rs7131705	1.29527e-21	-2.1851	-0.215253	1.59736e-05	-2.09939	-0.283666	3.14792e-05	-2.13758	-0.286245
2187041	rs11062107	1.66177e-21	-2.20197	0.050783	2.01984e-05	-2.25979	0.111398	4.1206e-05	-2.27021	0.11564
2187372	rs151057246	1.99288e-21	-1.96949	-1.82322e-10	1.83187e-05	-2.24607	-1.82322e-10	3.75279e-05	-2.24807	-1.82322e-10
2187664	rs7305765	5.62584e-22	-2.03793	-1.19636	6.21009e-06	-2.13151	-1.19631	1.31715e-05	-2.09803	-1.19706
2187690	rs7136061	5.64275e-22	-2.03474	-1.19655	6.0466e-06	-2.158	-1.1965	1.28596e-05	-2.12186	-1.1972
2187774	rs145824167	2.01299e-21	-1.95945	-1.82322e-10	1.8268e-05	-2.24885	-1.82322e-10	3.74284e-05	-2.25072	-1.82322e-10
2188411	rs7973423	1.28843e-21	-2.16841	-0.23723	1.6007e-05	-2.07611	-0.304859	3.14619e-05	-2.11697	-0.307408
2188463	rs10848609	1.28494e-21	-2.23134	-0.177016	2.01159e-05	-1.90572	-0.246772	3.83349e-05	-1.97739	-0.249402
2188709	rs61907753	5.08325e-22	-2.15237	-1.18334	5.57412e-06	-2.24159	-1.19427	1.16601e-05	-2.22234	-1.19464
2189392	rs141694867	4.32862e-21	-3.62673e-10	-1.19382	5.22534e-05	-3.62673e-10	-1.19789	0.000107257	-3.62673e-10	-1.19793
2189550	rs11062108	4.3295e-21	-3.62673e-10	-1.19362	5.26706e-05	-3.62673e-10	-1.18994	0.000107943	-3.62673e-10	-1.19154
2189640	rs138677939	4.33985e-21	-3.62673e-10	-1.19123	5.23064e-05	-3.62673e-10	-1.19688	0.000107398	-3.62673e-10	-1.19661
2189907	rs117005559	5.51903e-21	-0.950867	-1.82322e-10	2.42601e-05	-1.96517	-1.82322e-10	5.99106e-05	-1.7803	-1.82322e-10
2190132	rs4765888	1.38685e-21	-2.11696	-0.215082	1.70398e-05	-2.0339	-0.284547	3.33081e-05	-2.08014	-0.287211
2190446	rs4765889	1.32887e-21	-2.13736	-0.237385	1.61404e-05	-2.05939	-0.313283	3.16202e-05	-2.10293	-0.316422
2190828	rs142347050	3.68519e-21	-1.35475	-1.82322e-10	1.95334e-05	-2.18188	-1.82322e-10	4.24754e-05	-2.12422	-1.82322e-10
2191155	rs55966742	2.34064e-21	-1.80864	-1.82322e-10	1.79316e-05	-2.26743	-1.82322e-10	3.68197e-05	-2.26712	-1.82322e-10
2191170	rs11062110	3.97505e-19	3.32614	-1.82322e-10	0.000280616	0.48299	-1.82322e-10	0.000709843	0.691893	-1.82322e-10
2192146	rs11062111	4.42989e-21	-3.62673e-10	-1.1707	5.3043e-05	-3.62673e-10	-1.1829	0.000109212	-3.62673e-10	-1.17986
2192500	rs75823749	1.9032e-21	-2.01553	-1.82322e-10	2.15785e-05	-2.0823	-1.82322e-10	4.50981e-05	-2.06431	-1.82322e-10
2193765	rs758156	1.52207e-21	-2.239	-1.82322e-10	2.18866e-05	-2.06813	-1.82322e-10	4.38756e-05	-2.09179	-1.82322e-10
2193836	rs2283277	5.22281e-21	-3.62673e-10	-1.00603	6.63523e-05	-3.62673e-10	-0.959021	0.000135854	-3.62673e-10	-0.961568
2194553	rs2249389	5.16092e-21	-3.62673e-10	-1.01796	6.57943e-05	-3.62673e-10	-0.967466	0.000134757	-3.62673e-10	-0.969681
2194568	rs2370252	1.75853e-21	-2.09459	-1.82322e-10	1.78826e-05	-2.27017	-1.82322e-10	3.67017e-05	-2.27033	-1.82322e-10
2194879	rs2283278	4.74928e-21	-3.62673e-10	-1.10108	6.04547e-05	-3.62673e-10	-1.0521	0.000123784	-3.62673e-10	-1.05461
2195114	rs10774022	1.73513e-21	-2.10799	-1.82322e-10	1.78756e-05	-2.27056	-1.82322e-10	3.67658e-05	-2.26858	-1.82322e-10
2195805	rs184360306	3.97026e-21	-1.28024	-1.82322e-10	2.05028e-05	-2.13344	-1.82322e-10	4.8108e-05	-1.9997	-1.82322e-10
2197242	rs138025933	2.86282e-21	-1.60726	-1.82322e-10	1.812e-05	-2.25698	-1.82322e-10	3.83513e-05	-2.22636	-1.82322e-10
2198035	rs111264546	2.28351e-21	-1.83336	-1.82322e-10	1.91712e-05	-2.20059	-1.82322e-10	3.97949e-05	-2.18941	-1.82322e-10
2198161	rs116900276	2.07764e-21	-1.92784	-1.82322e-10	1.94621e-05	-2.18553	-1.82322e-10	3.97402e-05	-2.19079	-1.82322e-10
2198384	rs3794303	4.59886e-21	-3.62673e-10	-1.13326	5.46509e-05	-3.62673e-10	-1.15303	0.00011276	-3.62673e-10	-1.14789
2198588	rs3794302	5.66623e-21	-3.62673e-10	-0.924546	7.34639e-05	-3.62673e-10	-0.857204	0.000150045	-3.62673e-10	-0.862219
2198827	rs11062114	1.20979e-21	-1.63499	-0.833633	7.87355e-06	-2.26122	-0.829266	1.6455e-05	-2.25912	-0.813408
2198958	rs10848610	6.73152e-21	-0.325979	-0.42629	1.58961e-05	-1.79584	-0.592084	3.22061e-05	-1.79568	-0.605313
2198971	rs112703992	4.56015e-22	-2.25355	-1.19075	5.49485e-06	-2.26904	-1.18114	1.12591e-05	-2.27084	-1.18113
2198997	rs11062115	1.80752e-21	-1.75765	-0.309467	1.11901e-05	-2.19788	-0.541085	2.38152e-05	-2.16181	-0.541019
2199004	rs60083375	6.08425e-21	-3.62673e-10	-0.853367	6.82366e-05	-3.62673e-10	-0.931018	0.000140179	-3.62673e-10	-0.930234
2199064	rs11062116	2.75029e-21	-1.16677	-0.480591	1.47346e-05	-1.81261	-0.651186	3.01061e-05	-1.80896	-0.659461
2199189	rs56077854	8.55815e-22	-1.9186	-0.896175	7.97473e-06	-2.25955	-0.81817	1.6575e-05	-2.26231	-0.802948
2199364	rs4489805	5.21662e-22	-2.24529	-1.06452	6.22477e-06	-2.16337	-1.16209	1.27335e-05	-2.16285	-1.16606
2199635	rs4765891	6.07828e-21	-0.221611	-0.632738	8.31525e-05	-0.157767	-0.575555	0.000200255	0.0072424	-0.580802
2199774	rs11062118	1.66046e-21	-2.15198	-1.82322e-10	1.86035e-05	-2.23065	-1.82322e-10	3.79672e-05	-2.23643	-1.82322e-10
2200269	rs10848611	4.34807e-21	-3.62673e-10	-1.18934	5.29047e-05	-3.62673e-10	-1.18551	0.000108757	-3.62673e-10	-1.18403
2200821	rs74836837	8.84918e-21	-3.62673e-10	-0.478745	0.000104099	-3.62673e-10	-0.508658	0.000212381	-3.62673e-10	-0.514768
2201385	rs2108637	1.92042e-21	-1.181	-0.825528	3.9022e-05	-0.788438	-0.701436	9.5439e-05	-0.613011	-0.701653
2202415	rs118129011	1.57876e-21	-2.20243	-1.82322e-10	2.17455e-05	-2.07459	-1.82322e-10	4.50911e-05	-2.06447	-1.82322e-10
2202537	rs2238023	5.23017e-22	-2.11803	-1.18918	6.16495e-06	-2.14757	-1.18754	1.29871e-05	-2.12276	-1.18644
2202598	rs2238024	4.33177e-21	-3.62673e-10	-1.19309	5.25096e-05	-3.62673e-10	-1.193	0.000107848	-3.62673e-10	-1.19243
2202817	rs6489347	8.0851e-21	-0.569047	-1.82322e-10	6.12501e-05	-1.03903	-1.82322e-10	0.000173072	-0.719445	-1.82322e-10
2203146	rs11062119	4.32179e-21	-3.62673e-10	-1.1954	5.23873e-05	-3.62673e-10	-1.19534	0.00010758	-3.62673e-10	-1.19492
2203628	rs2238025	5.85541e-22	-2.01817	-1.17612	5.66597e-06	-2.24595	-1.17357	1.17743e-05	-2.23533	-1.1719
2204129	rs117637574	4.43655e-21	-1.16919	-1.82322e-10	2.29315e-05	-2.02149	-1.82322e-10	5.31443e-05	-1.90014	-1.82322e-10
2204208	rs2238026	4.35756e-21	-3.62673e-10	-1.18716	5.28245e-05	-3.62673e-10	-1.18702	0.000108524	-3.62673e-10	-1.18618
2204745	rs116989975	1.56794e-21	-2.20931	-1.82322e-10	2.09191e-05	-2.11333	-1.82322e-10	4.21703e-05	-2.13144	-1.82322e-10
2205439	rs11062122	5.81333e-22	-2.02073	-1.18077	5.64267e-06	-2.24513	-1.17851	1.17257e-05	-2.23437	-1.17701
2205629	rs79860602	2.35218e-21	-1.80373	-1.82322e-10	2.719e-05	-1.85115	-1.82322e-10	5.24175e-05	-1.91391	-1.82322e-10
2205886	rs7298821	1.62655e-21	-1.35964	-0.812973	2.40839e-05	-1.20139	-0.771068	6.12467e-05	-0.987465	-0.770777
2206027	rs35386560	5.63193e-21	0.0945984	-1.02522	1.40405e-05	-1.55834	-0.953718	3.56959e-05	-1.35247	-0.945643
2206169	rs7296022	5.94216e-22	-1.98168	-1.1979	5.58336e-06	-2.23646	-1.19774	1.17458e-05	-2.21205	-1.1976
2206455	rs182183765	2.197e-21	-1.87198	-1.82322e-10	3.07382e-05	-1.72849	-1.82322e-10	6.37726e-05	-1.71783	-1.82322e-10
2206514	rs2079858	1.79241e-21	-2.2391	0.163591	1.97741e-05	-2.238	0.0683691	4.18701e-05	-2.21448	0.0759013
2206526	rs185405442	4.42541e-21	-3.62673e-10	-1.17171	5.31487e-05	-3.62673e-10	-1.18091	0.00010914	-3.62673e-10	-1.18052
2206606	rs2079857	1.62967e-21	-2.17069	-1.82322e-10	2.33434e-05	-2.00369	-1.82322e-10	4.69806e-05	-2.02342	-1.82322e-10
2206971	rs12321582	1.67111e-21	-1.07978	-1.0658	1.26096e-05	-1.60679	-1.01275	3.11699e-05	-1.42212	-1.01158
2207601	rs727268	1.94567e-21	-0.817553	-1.17591	1.23717e-05	-1.50592	-1.13266	3.19435e-05	-1.27576	-1.13343
2207616	rs727267	1.76524e-21	-0.917726	-1.17306	1.87697e-05	-1.09148	-1.13027	5.07967e-05	-0.813857	-1.13146
2208178	rs2283279	1.7879e-21	-0.898508	-1.17952	2.00607e-05	-1.01399	-1.14125	5.61062e-05	-0.703567	-1.14234
2208215	rs6489348	1.72201e-21	-0.932055	-1.18353	1.82843e-05	-1.0995	-1.14846	4.95072e-05	-0.821558	-1.14947
2208255	rs116844697	1.65077e-21	-2.15783	-1.82322e-10	2.28813e-05	-2.02368	-1.82322e-10	4.6086e-05	-2.04264	-1.82322e-10
2208390	rs2283280	3.93578e-21	-0.640983	-0.647979	6.12343e-05	-0.0856085	-0.953683	0.000133288	-0.0234949	-0.957141
2208537	rs12580799	4.49976e-21	-3.62673e-10	-1.15505	5.49299e-05	-3.62673e-10	-1.14794	0.000112561	-3.62673e-10	-1.14965
2209417	rs148928102	1.60076e-21	-2.18859	-1.82322e-10	2.40916e-05	-1.97214	-1.82322e-10	4.84306e-05	-1.99302	-1.82322e-10
2209687	rs12372032	1.79969e-21	-0.899966	-1.17149	1.9113e-05	-1.0749	-1.12873	5.18362e-05	-0.79543	-1.12963
2210101	rs78006823	1.12045e-20	-0.242756	-1.82322e-10	5.39628e-05	-1.1657	-1.82322e-10	0.000115261	-1.12595	-1.82322e-10
2210321	rs150482970	1.52033e-20	-3.62673e-10	0.06244	0.000150028	-3.62673e-10	-0.143179	0.000316884	-3.62673e-10	-0.114616
2210352	rs6489349	1.57677e-21	-1.02038	-1.18331	1.6828e-05	-1.18201	-1.14894	4.5148e-05	-0.913512	-1.14969
2210669	rs117277652	1.60306e-21	-2.18716	-1.82322e-10	2.40262e-05	-1.97485	-1.82322e-10	4.83038e-05	-1.99564	-1.82322e-10
2210984	rs2283281	2.18393e-21	-0.702242	-1.1757	1.34457e-05	-1.42166	-1.13368	3.51409e-05	-1.17996	-1.13383
2211015	rs2283282	2.18393e-21	-0.702242	-1.1757	1.34457e-05	-1.42166	-1.13368	3.51409e-05	-1.17996	-1.13383
2211145	rs2283283	1.89422e-21	-0.844187	-1.17608	1.99768e-05	-1.02276	-1.13666	5.45089e-05	-0.737584	-1.1372
2211845	rs4765892	1.89003e-21	-0.844187	-1.17829	1.99022e-05	-1.02276	-1.14041	5.43063e-05	-0.737584	-1.14093
2211904	rs117091857	1.60986e-21	-2.18292	-1.82322e-10	2.38392e-05	-1.98267	-1.82322e-10	4.79414e-05	-2.00317	-1.82322e-10
2212644	rs11062123	4.54673e-21	-3.62673e-10	-1.14466	5.55467e-05	-3.62673e-10	-1.13678	0.000113804	-3.62673e-10	-1.13867
2212855	rs12426843	1.34079e-20	0.242247	-0.305475	4.13505e-05	-0.70562	-0.726295	0.000131427	-0.268537	-0.726159
2212867	rs143459027	1.39186e-19	2.27674	-1.82322e-10	8.5116e-05	-0.709983	-1.82322e-10	0.000186566	-0.644364	-1.82322e-10
2212941	rs7295451	1.84485e-21	-0.864105	-1.18257	1.9408e-05	-1.04139	-1.14693	5.2834e-05	-0.758235	-1.14776
2213238	rs7298917	1.8412e-21	-0.864105	-1.18455	1.93592e-05	-1.04139	-1.14944	5.2695e-05	-0.758235	-1.1504
2213810	rs10774026	2.20571e-21	-0.682925	-1.18509	1.34389e-05	-1.40743	-1.14841	3.51732e-05	-1.16384	-1.14902
2213823	rs146811945	1.60773e-21	-2.18425	-1.82322e-10	2.38968e-05	-1.98025	-1.82322e-10	4.80531e-05	-2.00085	-1.82322e-10
2214185	rs74585914	1.60773e-21	-2.18425	-1.82322e-10	2.38968e-05	-1.98025	-1.82322e-10	4.80531e-05	-2.00085	-1.82322e-10
2214191	rs118040637	1.73843e-21	-2.10609	-1.82322e-10	3.20294e-05	-1.68734	-1.82322e-10	9.37689e-05	-1.33232	-1.82322e-10
2214196	rs3794301	2.22546e-21	-0.66313	-1.19598	1.33615e-05	-1.40303	-1.15859	3.50485e-05	-1.15719	-1.15923
2214692	rs7978876	1.92497e-21	-0.820357	-1.1838	2.02738e-05	-0.996637	-1.14803	5.43582e-05	-0.72856	-1.149
2216223	rs4765893	5.55876e-21	0.243929	-1.18762	1.28771e-05	-1.44821	-1.15034	3.62447e-05	-1.13165	-1.15121
2216897	rs117466789	1.594e-21	-2.19282	-1.82322e-10	2.42906e-05	-1.96391	-1.82322e-10	4.88164e-05	-1.98509	-1.82322e-10
2216958	rs2238027	4.46423e-21	0.0349428	-1.19792	1.57133e-05	-1.21336	-1.18613	4.44436e-05	-0.892334	-1.1866
2217911	rs139878165	5.94033e-21	-0.877304	-1.82322e-10	3.42299e-05	-1.6209	-1.82322e-10	8.10997e-05	-1.47747	-1.82322e-10
2218006	rs55724489	2.38738e-21	-1.78887	-1.82322e-10	2.56407e-05	-1.90982	-1.82322e-10	5.50393e-05	-1.8651	-1.82322e-10
2218022	rs79146121	1.59623e-21	-2.19143	-1.82322e-10	2.42238e-05	-1.96666	-1.82322e-10	4.86868e-05	-1.98774	-1.82322e-10
2218045	rs77408014	1.60306e-21	-2.18716	-1.82322e-10	2.40262e-05	-1.97485	-1.82322e-10	4.83038e-05	-1.99564	-1.82322e-10
2218731	rs2238028	4.51348e-21	-3.62673e-10	-1.152	5.51105e-05	-3.62673e-10	-1.14466	0.000112925	-3.62673e-10	-1.14642
2218896	rs2238029	4.13365e-21	-0.071885	-1.16802	1.75458e-05	-1.17592	-1.11326	4.98432e-05	-0.848053	-1.11622
2219095	rs10848615	5.86092e-22	-2.01433	-1.17901	5.7344e-06	-2.21438	-1.19313	1.19665e-05	-2.19801	-1.19303
2219111	rs78657525	1.63321e-21	-2.16853	-1.82322e-10	2.32615e-05	-2.0072	-1.82322e-10	4.68222e-05	-2.02679	-1.82322e-10
2219487	rs117496487	1.50924e-21	-2.24747	-1.82322e-10	2.0985e-05	-2.11019	-1.82322e-10	4.10151e-05	-2.15921	-1.82322e-10
2220015	rs2238030	4.55556e-21	-3.62673e-10	-1.14272	5.56622e-05	-3.62673e-10	-1.1347	0.000114038	-3.62673e-10	-1.13662
2220237	rs118006060	1.56582e-21	-2.21066	-1.82322e-10	3.0457e-05	-1.73768	-1.82322e-10	5.07786e-05	-1.94568	-1.82322e-10
2220248	rs117765726	1.6155e-21	-2.17943	-1.82322e-10	2.36911e-05	-1.9889	-1.82322e-10	4.76543e-05	-2.00918	-1.82322e-10
2220405	rs758723	5.59519e-21	0.25671	-1.19387	1.20726e-05	-1.49347	-1.1696	3.21983e-05	-1.23124	-1.17
2220662	rs874924	5.58516e-21	0.25671	-1.19567	1.203e-05	-1.49347	-1.17313	3.20828e-05	-1.23124	-1.17359
2220732	rs874925	3.85139e-21	-0.158323	-1.15231	1.69511e-05	-1.23666	-1.08701	4.77333e-05	-0.917412	-1.09011
2221513	rs79878677	1.49333e-21	-2.25806	-1.82322e-10	2.86024e-05	-1.80051	-1.82322e-10	5.51891e-05	-1.86238	-1.82322e-10
2221718	rs881303	3.67024e-21	-0.199871	-1.15894	1.62948e-05	-1.26567	-1.09749	4.56993e-05	-0.950627	-1.10044
2222463	rs73048397	3.35574e-21	-1.4484	-1.82322e-10	4.35922e-05	-1.37912	-1.82322e-10	9.05224e-05	-1.36755	-1.82322e-10
2222732	rs2238032	4.49116e-21	-3.62673e-10	-1.15696	5.48165e-05	-3.62673e-10	-1.15001	0.000112333	-3.62673e-10	-1.15168
2222882	rs2238033	4.86682e-21	0.115058	-1.19169	1.12336e-05	-1.57111	-1.16398	2.95892e-05	-1.32135	-1.16439
2223375	rs2299658	4.47355e-21	-3.62673e-10	-1.16089	5.45836e-05	-3.62673e-10	-1.15426	0.000111864	-3.62673e-10	-1.15586
2223740	rs2299659	4.5241e-21	-3.62673e-10	-1.14965	5.52911e-05	-3.62673e-10	-1.14139	0.000113261	-3.62673e-10	-1.14345
2223883	rs2299660	4.55611e-21	-0.00385535	-1.13875	1.21536e-05	-1.5999	-1.05647	3.23703e-05	-1.33632	-1.05958
2223969	rs151129401	6.39437e-21	-3.62673e-10	-0.803652	6.88422e-05	-3.62673e-10	-0.922182	0.000140389	-3.62673e-10	-0.928731
2224228	rs2299661	4.87635e-21	0.115058	-1.18973	1.12951e-05	-1.57111	-1.15851	2.97479e-05	-1.32135	-1.15904
2224511	rs34419050	1.63321e-21	-2.16853	-1.82322e-10	2.32615e-05	-2.0072	-1.82322e-10	4.68222e-05	-2.02679	-1.82322e-10
2224832	rs117659417	1.60149e-21	-2.18813	-1.82322e-10	2.40705e-05	-1.97301	-1.82322e-10	4.83898e-05	-1.99386	-1.82322e-10
2225069	rs7297252	2.77787e-19	4.1346	-1.16681	0.000105188	0.694399	-1.19265	0.000509194	1.5524	-1.19273
2225193	rs7308915	4.45634e-21	-3.62673e-10	-1.16474	5.43892e-05	-3.62673e-10	-1.15783	0.000111451	-3.62673e-10	-1.15957
2225408	rs4765897	4.83506e-21	0.099	-1.18218	1.13946e-05	-1.57745	-1.14341	2.95167e-05	-1.34416	-1.14403
2225516	rs2299662	4.53085e-21	0.0330374	-1.1812	1.15962e-05	-1.56172	-1.1416	2.95764e-05	-1.34394	-1.14223
2225764	rs2299663	3.73869e-21	-0.155709	-1.18462	1.52271e-05	-1.28079	-1.15013	4.17264e-05	-0.990959	-1.15106
2225784	rs142496833	2.81109e-20	0.677087	-1.82322e-10	4.29698e-05	-1.3935	-1.82322e-10	0.000132535	-0.986302	-1.82322e-10
2226045	rs2299664	3.57529e-21	-0.197091	-1.18793	1.47302e-05	-1.30749	-1.15661	4.0284e-05	-1.01972	-1.15748
2226699	rs10848617	3.49888e-21	-0.283702	-1.12293	1.62056e-05	-1.32381	-1.04483	4.50129e-05	-1.01739	-1.04882
2227147	rs60250705	6.14753e-21	-3.62673e-10	-0.84302	6.66239e-05	-3.62673e-10	-0.954935	0.00013592	-3.62673e-10	-0.961081
2227311	rs4126711	4.31532e-21	-0.0248128	-1.17209	1.07932e-05	-1.64589	-1.12919	2.80644e-05	-1.40881	-1.12984
2227345	rs75384437	1.12867e-20	-3.62673e-10	-0.235446	0.000120374	-3.62673e-10	-0.363391	0.000244417	-3.62673e-10	-0.374277
2227464	rs143055109	2.73723e-21	-1.65212	-1.82322e-10	1.95763e-05	-2.17968	-1.82322e-10	4.97122e-05	-1.9669	-1.82322e-10
2227571	rs147056970	4.60429e-21	-1.13208	-1.82322e-10	1.83089e-05	-2.24661	-1.82322e-10	4.22452e-05	-2.12966	-1.82322e-10
2228210	rs2239130	4.83415e-21	0.0899404	-1.1733	1.14516e-05	-1.58469	-1.13118	3.00888e-05	-1.33717	-1.13183
2229059	rs2239131	3.57176e-21	-0.240474	-1.14554	1.6153e-05	-1.29389	-1.078	4.50882e-05	-0.983005	-1.08153
2229186	rs2239132	6.17282e-21	-3.62673e-10	-0.838914	6.78531e-05	-3.62673e-10	-0.936654	0.000139449	-3.62673e-10	-0.935454
2229476	rs55792866	1.75979e-21	-2.09388	-1.82322e-10	2.0782e-05	-2.11991	-1.82322e-10	4.20698e-05	-2.13382	-1.82322e-10
2229690	rs74613745	1.66752e-21	-2.14773	-1.82322e-10	2.12359e-05	-2.09831	-1.82322e-10	4.97931e-05	-1.96527	-1.82322e-10
2230055	rs1558322	4.23243e-21	-0.0909483	-1.12534	1.85012e-05	-1.18936	-1.0468	5.24049e-05	-0.863379	-1.05077
2230320	rs1558321	3.53465e-21	-0.199871	-1.19658	1.50319e-05	-1.26567	-1.17816	4.22532e-05	-0.950627	-1.17884
2230596	rs77998681	3.49344e-21	-1.40818	-1.82322e-10	1.78787e-05	-2.27039	-1.82322e-10	3.70702e-05	-2.26034	-1.82322e-10
2230996	rs2239133	3.41119e-21	-0.259346	-1.17266	1.44721e-05	-1.34977	-1.13201	3.93344e-05	-1.06797	-1.13308
2231371	rs2239134	3.59477e-21	-0.182963	-1.19663	1.37585e-05	-1.3424	-1.18995	3.85531e-05	-1.03131	-1.18981
2231375	rs118114122	2.34503e-21	-1.80677	-1.82322e-10	3.205e-05	-1.6867	-1.82322e-10	6.61062e-05	-1.68189	-1.82322e-10
2231376	rs2239135	4.46501e-21	-0.0166421	-1.14616	1.08633e-05	-1.66709	-1.10151	2.87493e-05	-1.41278	-1.10176
2231744	rs75557252	2.02559e-21	-1.95321	-1.82322e-10	1.81001e-05	-2.25808	-1.82322e-10	3.73803e-05	-2.25201	-1.82322e-10
2232157	rs2247833	4.8029e-22	-2.21175	-1.18069	6.04933e-06	-2.26239	-1.09166	1.23709e-05	-2.26537	-1.09244
2232302	rs139777065	4.84261e-20	1.22097	-1.82322e-10	3.19823e-05	-1.68882	-1.82322e-10	7.21428e-05	-1.5945	-1.82322e-10
2232691	rs76494369	7.5062e-21	-3.62673e-10	-0.643341	8.26897e-05	-3.62673e-10	-0.738904	0.000168621	-3.62673e-10	-0.745498
2233023	rs4765898	5.13195e-22	-2.13539	-1.19078	5.82859e-06	-2.27084	-1.12038	1.22854e-05	-2.24336	-1.12138
2233761	rs2283284	4.31135e-21	-3.62673e-10	-1.19782	5.2252e-05	-3.62673e-10	-1.19792	0.000107256	-3.62673e-10	-1.19793
2233929	rs2239136	4.31788e-21	-0.00352779	-1.19278	6.93451e-06	-2.06519	-1.1523	1.75345e-05	-1.85632	-1.15266
2234282	rs2283285	5.34709e-21	0.215178	-1.1977	7.21745e-06	-1.99581	-1.18169	1.87505e-05	-1.75993	-1.182
2234985	rs12227714	4.31202e-21	-3.62673e-10	-1.19766	5.22522e-05	-3.62673e-10	-1.19792	0.000107256	-3.62673e-10	-1.19793
2235628	rs2238034	8.83626e-21	0.716215	-1.19642	8.2056e-06	-1.87044	-1.17874	2.32356e-05	-1.54775	-1.17971
2236042	rs1122864	9.30669e-21	0.766276	-1.19461	8.31812e-06	-1.85198	-1.18358	2.37056e-05	-1.52302	-1.18442
2236842	rs2238036	5.39148e-22	-2.135	-1.14183	6.53874e-06	-2.2437	-1.03255	1.32781e-05	-2.25176	-1.03528
2236850	rs1005618	9.82538e-21	0.81433	-1.18843	8.4176e-06	-1.83402	-1.18966	2.41385e-05	-1.49908	-1.19027
2238155	rs148207241	6.16371e-21	-3.62673e-10	-0.840391	6.61136e-05	-3.62673e-10	-0.962623	0.000135418	-3.62673e-10	-0.964784
2240820	rs542453647	4.70947e-21	-3.62673e-10	-1.1095	5.82403e-05	-3.62673e-10	-1.08942	0.000119411	-3.62673e-10	-1.09058
2244712	rs185976327	6.30319e-21	-3.62673e-10	-0.818014	6.19445e-05	-3.62673e-10	-1.02776	0.000125969	-3.62673e-10	-1.03711
2244714	rs191269361	6.52427e-21	-3.62673e-10	-0.783541	6.3406e-05	-3.62673e-10	-1.00444	0.00012886	-3.62673e-10	-1.01442
2245488	rs59155567	4.36643e-21	-3.62673e-10	-1.18512	5.79693e-05	-3.62673e-10	-1.09408	0.000118964	-3.62673e-10	-1.09433
2245594	rs117989606	1.11951e-20	-0.243593	-1.82322e-10	5.37668e-05	-1.16934	-1.82322e-10	0.000132737	-0.98478	-1.82322e-10
2245636	rs12579529	4.54051e-21	-3.62673e-10	-1.14603	5.39042e-05	-3.62673e-10	-1.16679	0.000110789	-3.62673e-10	-1.16552
2245894	rs73050437	2.49508e-21	-1.74475	-1.82322e-10	1.79525e-05	-2.26627	-1.82322e-10	3.68898e-05	-2.26522	-1.82322e-10
2246546	rs117233773	2.3755e-20	0.508721	-1.82322e-10	1.92794e-05	-2.19496	-1.82322e-10	3.87783e-05	-2.21529	-1.82322e-10
2246673	rs2058113	3.67098e-21	-1.35861	-1.82322e-10	2.46786e-05	-1.94806	-1.82322e-10	5.52384e-05	-1.86149	-1.82322e-10
2246997	rs113230887	2.33267e-21	-1.81206	-1.82322e-10	1.83268e-05	-2.24563	-1.82322e-10	3.71826e-05	-2.25731	-1.82322e-10
2247020	rs35766483	5.15256e-20	1.28301	-1.82322e-10	3.78298e-05	-1.5209	-1.82322e-10	9.04874e-05	-1.36794	-1.82322e-10
2247059	rs6489350	4.34359e-21	-3.62673e-10	-1.19037	5.23482e-05	-3.62673e-10	-1.19608	0.00010748	-3.62673e-10	-1.19585
2247179	rs3794300	4.31907e-21	-3.62673e-10	-1.19603	5.22513e-05	-3.62673e-10	-1.19793	0.000107256	-3.62673e-10	-1.19793
2247432	rs12230535	6.18934e-22	-1.94125	-1.19758	5.71931e-06	-2.21284	-1.19731	1.35839e-05	-2.06684	-1.19743
2248181	rs2238037	6.24647e-22	-1.93181	-1.19782	5.75566e-06	-2.20885	-1.19497	1.37152e-05	-2.0594	-1.19525
2248336	rs10848619	4.32127e-21	-3.62673e-10	-1.19552	5.22527e-05	-3.62673e-10	-1.19791	0.000107262	-3.62673e-10	-1.19787
2248861	rs2238038	4.31198e-21	-3.62673e-10	-1.19767	5.22915e-05	-3.62673e-10	-1.19716	0.000107324	-3.62673e-10	-1.1973
2250068	rs740459	1.97524e-21	-1.97838	-1.82322e-10	1.80094e-05	-2.26311	-1.82322e-10	3.6889e-05	-2.26524	-1.82322e-10
2250498	rs76328006	3.27476e-21	-1.47282	-1.82322e-10	1.79409e-05	-2.26691	-1.82322e-10	3.76703e-05	-2.24428	-1.82322e-10
2251525	rs150130096	1.05343e-20	-0.304437	-1.82322e-10	5.14149e-05	-1.21407	-1.82322e-10	0.00012647	-1.03315	-1.82322e-10
2252775	rs11062130	4.33962e-21	-3.62673e-10	-1.19128	5.23669e-05	-3.62673e-10	-1.19572	0.000107525	-3.62673e-10	-1.19543
2253347	rs75157159	7.66734e-21	-0.6221	-1.82322e-10	4.2535e-05	-1.40367	-1.82322e-10	8.28992e-05	-1.45553	-1.82322e-10
2253686	rs147565028	4.32738e-21	-3.62673e-10	-1.19411	5.24186e-05	-3.62673e-10	-1.19474	0.000107515	-3.62673e-10	-1.19552
2254272	rs143077906	2.86315e-20	0.695438	-1.82322e-10	2.51155e-05	-1.93051	-1.82322e-10	7.02486e-05	-1.62111	-1.82322e-10
2256477	rs73050442	2.24879e-21	-1.84868	-1.82322e-10	1.89736e-05	-2.21095	-1.82322e-10	3.92855e-05	-2.2023	-1.82322e-10
2257801	rs2283286	4.36871e-21	-3.62673e-10	-1.1846	5.26059e-05	-3.62673e-10	-1.19117	0.000108017	-3.62673e-10	-1.19087
2258440	rs75119320	5.33919e-21	-3.62673e-10	-0.983997	5.55073e-05	-3.62673e-10	-1.13748	0.000113795	-3.62673e-10	-1.13875
2258728	rs117840950	2.19724e-21	-1.87187	-1.82322e-10	2.09371e-05	-2.11248	-1.82322e-10	4.62089e-05	-2.03998	-1.82322e-10
2259519	rs77574474	1.47826e-21	-2.2682	-1.82322e-10	4.38976e-05	-1.37214	-1.82322e-10	6.96228e-05	-1.63006	-1.82322e-10
2259843	rs150409019	4.07424e-21	-1.25439	-1.82322e-10	2.69627e-05	-1.85955	-1.82322e-10	4.52859e-05	-2.06016	-1.82322e-10
2262457	rs11611442	6.1078e-22	-2.2688	-0.883286	9.77037e-06	-1.98425	-0.890397	2.4521e-05	-1.77865	-0.894971
2263618	rs11609957	6.80832e-22	-2.26133	-0.782181	1.1452e-05	-1.92547	-0.790361	2.92257e-05	-1.70247	-0.795629
2264103	rs144796030	4.3218e-21	-3.62673e-10	-1.1954	5.33447e-05	-3.62673e-10	-1.17722	0.000109471	-3.62673e-10	-1.17749
2264276	rs79530069	4.44578e-21	-3.62673e-10	-1.16711	6.01325e-05	-3.62673e-10	-1.05745	0.000123564	-3.62673e-10	-1.05639
2267647	rs10848620	4.40424e-21	-3.62673e-10	-1.1765	5.29258e-05	-3.62673e-10	-1.18511	0.000108661	-3.62673e-10	-1.18492
2268055	rs11062133	4.37084e-21	-3.62673e-10	-1.18412	5.26156e-05	-3.62673e-10	-1.19099	0.000108037	-3.62673e-10	-1.19068
2268143	rs11062134	4.33109e-21	-3.62673e-10	-1.19325	5.22858e-05	-3.62673e-10	-1.19727	0.000107333	-3.62673e-10	-1.19721
2268149	rs34856983	1.83435e-20	0.250206	-1.82322e-10	3.25971e-05	-1.66977	-1.82322e-10	6.78307e-05	-1.65614	-1.82322e-10
2268964	rs11062135	4.63837e-21	-3.62673e-10	-1.12471	5.51934e-05	-3.62673e-10	-1.14316	0.000113357	-3.62673e-10	-1.14261
2269192	rs141654605	4.7351e-21	-3.62673e-10	-1.10407	5.87777e-05	-3.62673e-10	-1.08024	0.000120577	-3.62673e-10	-1.08086
2269588	rs7302743	2.30333e-21	-1.10468	-0.720031	1.02249e-05	-2.17973	-0.64944	2.19306e-05	-2.13654	-0.648728
2270132	rs10848621	4.76271e-21	-3.62673e-10	-1.09825	6.18488e-05	-3.62673e-10	-1.02931	0.000126768	-3.62673e-10	-1.03079
2270213	rs10774028	4.43858e-21	-3.62673e-10	-1.16873	5.33289e-05	-3.62673e-10	-1.17752	0.000109492	-3.62673e-10	-1.1773
2270759	rs76833116	3.22237e-21	-1.48895	-1.82322e-10	1.95151e-05	-2.18281	-1.82322e-10	4.2238e-05	-2.12983	-1.82322e-10
2270942	rs2238041	4.85686e-22	-2.23703	-1.14424	6.22937e-06	-2.14425	-1.18047	1.13979e-05	-2.2592	-1.18052
2271433	rs118139921	2.69728e-19	2.93835	-1.82322e-10	9.99581e-05	-0.549248	-1.82322e-10	0.000503007	0.347454	-1.82322e-10
2271575	rs2238042	1.91182e-21	-0.821553	-1.18946	5.95381e-06	-2.24866	-1.12131	1.52724e-05	-2.02539	-1.12172
2272321	rs4765900	1.48634e-20	0.0398304	-1.82322e-10	4.23417e-05	-1.40823	-1.82322e-10	0.000158568	-0.806967	-1.82322e-10
2273255	rs7304870	1.19177e-20	0.978477	-1.15952	5.85358e-06	-2.22479	-1.16216	1.17052e-05	-2.25104	-1.16208
2273641	rs77635569	1.77401e-21	-2.08583	-1.82322e-10	1.82605e-05	-2.24926	-1.82322e-10	3.78421e-05	-2.23973	-1.82322e-10
2273915	rs11062136	1.10837e-20	0.889305	-1.1429	5.51432e-06	-2.26832	-1.17833	1.13802e-05	-2.26297	-1.17831
2274051	rs10848622	9.72187e-20	2.4116	-0.493703	6.16562e-06	-2.26638	-1.06863	1.26893e-05	-2.26138	-1.07101
2274503	rs118108337	6.80003e-21	-3.62673e-10	-0.742142	7.38482e-05	-3.62673e-10	-0.851987	0.000153083	-3.62673e-10	-0.842171
2274606	rs56197809	4.61656e-21	-1.12942	-1.82322e-10	2.07635e-05	-2.1208	-1.82322e-10	4.6106e-05	-2.04221	-1.82322e-10
2274919	rs74062239	1.23421e-21	-1.25176	-1.19687	8.89255e-06	-1.844	-1.12479	1.6786e-05	-1.92542	-1.12719
2275132	rs116863388	1.4981e-21	-2.25487	-1.82322e-10	1.8369e-05	-2.24334	-1.82322e-10	3.67872e-05	-2.268	-1.82322e-10
2275200	rs140547929	1.47437e-21	-2.27084	-1.82322e-10	1.85969e-05	-2.23101	-1.82322e-10	3.88737e-05	-2.21283	-1.82322e-10
2275587	rs117224316	3.54939e-21	-1.39229	-1.82322e-10	1.81606e-05	-2.25474	-1.82322e-10	3.67099e-05	-2.2701	-1.82322e-10
2275663	rs2238043	1.69345e-19	2.79502	-0.322156	6.5457e-06	-2.2689	-1.00629	1.33996e-05	-2.26955	-1.00837
2276107	rs118017994	3.17035e-21	-1.50523	-1.82322e-10	2.30303e-05	-2.01719	-1.82322e-10	4.06652e-05	-2.16778	-1.82322e-10
2277175	rs143457450	1.58434e-21	-2.1989	-1.82322e-10	4.70055e-05	-1.30373	-1.82322e-10	0.00011191	-1.15545	-1.82322e-10
2277259	rs76370001	5.03294e-21	-1.04307	-1.82322e-10	1.88966e-05	-2.21501	-1.82322e-10	4.1967e-05	-2.13627	-1.82322e-10
2277298	rs4489806	1.00948e-20	-0.347045	-1.82322e-10	2.05742e-05	-2.12996	-1.82322e-10	4.40281e-05	-2.08832	-1.82322e-10
2277318	rs74062240	1.19561e-21	-1.28253	-1.19789	8.52311e-06	-1.86382	-1.14739	1.61193e-05	-1.94323	-1.1499
2277900	rs78913490	2.7938e-21	-1.63167	-1.82322e-10	1.9055e-05	-2.20667	-1.82322e-10	4.08174e-05	-2.16404	-1.82322e-10
2279117	rs2239014	1.77453e-19	2.92722	-0.40758	6.34039e-06	-2.26064	-1.04642	1.29476e-05	-2.26373	-1.04851
2280672	rs11062137	1.26894e-20	-0.1183	-1.82322e-10	3.29787e-05	-1.65814	-1.82322e-10	5.42476e-05	-1.87959	-1.82322e-10
2280807	rs10774029	1.68046e-19	2.79805	-0.332878	6.54511e-06	-2.26252	-1.01276	1.33392e-05	-2.26736	-1.01508
2280942	rs11062138	1.31739e-20	0.976507	-1.05734	5.40141e-06	-2.27017	-1.19716	1.11252e-05	-2.2667	-1.19724
2281369	rs11062139	6.03552e-21	0.327493	-1.1889	5.4825e-06	-2.25562	-1.19682	1.14776e-05	-2.23572	-1.19703
2281925	rs2370411	4.28388e-21	-0.97989	-0.22432	1.10072e-05	-2.23285	-0.522602	2.24631e-05	-2.22766	-0.533616
2282054	rs73050459	1.89777e-21	-0.917803	-1.10059	3.72996e-05	-0.802094	-0.732922	0.000147938	-0.1468	-0.72956
2282683	rs61909092	4.00031e-21	-1.2727	-1.82322e-10	2.39221e-05	-1.9792	-1.82322e-10	4.58153e-05	-2.04853	-1.82322e-10
2283195	rs2239015	1.26584e-20	0.466507	-0.587259	8.60652e-06	-2.24771	-0.753773	1.80279e-05	-2.2331	-0.748134
2283392	rs2239016	1.49701e-20	0.441303	-0.394317	1.20531e-05	-2.26223	-0.402443	2.48976e-05	-2.24986	-0.408522
2283603	rs55884343	8.73656e-22	-1.60436	-1.18978	6.529e-06	-2.09731	-1.18044	1.25142e-05	-2.16586	-1.18043
2284196	rs146806372	2.97338e-21	-1.56937	-1.82322e-10	1.99987e-05	-2.15833	-1.82322e-10	3.98273e-05	-2.1886	-1.82322e-10
2284206	rs76166822	1.61422e-20	0.0841051	0.0382639	1.24575e-05	-2.20635	-0.425326	2.63511e-05	-2.16424	-0.437398
2284333	rs7298845	1.39025e-20	-3.62673e-10	-0.0269989	5.92142e-05	-3.62673e-10	-1.07284	0.000120343	-3.62673e-10	-1.08281
2284811	rs149203779	1.8191e-20	0.241855	-1.82322e-10	6.79054e-05	-0.935883	-1.82322e-10	0.00013838	-0.943149	-1.82322e-10
2284995	rs61909093	9.56676e-21	-0.400775	-1.82322e-10	1.79068e-05	-2.26882	-1.82322e-10	3.68252e-05	-2.26697	-1.82322e-10
2285731	rs2238044	6.86246e-11	19.9443	2.34852	1.00913e-05	-2.2574	-0.584926	2.06612e-05	-2.24507	-0.599824
2285860	rs61909094	4.71217e-21	-1.10892	-1.82322e-10	2.45464e-05	-1.95343	-1.82322e-10	4.55914e-05	-2.05343	-1.82322e-10
2285880	rs76116619	4.23212e-21	-1.21637	-1.82322e-10	2.21599e-05	-2.05571	-1.82322e-10	5.26883e-05	-1.90876	-1.82322e-10
2285984	rs3794299	5.97683e-21	0.285788	-1.15697	1.13117e-05	-2.14839	-0.579771	2.44601e-05	-2.11175	-0.56436
2287097	rs74238853	2.79055e-21	-0.598661	-1.03417	6.86269e-06	-2.24716	-0.980734	1.40487e-05	-2.24366	-0.986962
2287970	rs10848624	1.85238e-10	21.6935	1.59236	9.16044e-06	-2.07384	-0.865262	1.89101e-05	-2.05656	-0.876898
2288405	rs10848625	2.03819e-10	21.9113	1.47016	8.87856e-06	-2.05975	-0.910613	1.85221e-05	-2.03324	-0.920945
2288436	rs10848626	2.21125e-10	21.9933	1.46963	8.9822e-06	-2.05202	-0.906733	1.87368e-05	-2.02505	-0.917613
2288743	rs117361030	1.97985e-21	-1.97605	-1.82322e-10	1.84991e-05	-2.23628	-1.82322e-10	3.81797e-05	-2.23085	-1.82322e-10
2288889	rs113019285	2.8877e-21	-1.59861	-1.82322e-10	2.38739e-05	-1.98121	-1.82322e-10	6.68201e-05	-1.67115	-1.82322e-10
2288945	rs2159102	9.78532e-11	20.6856	1.96205	8.74646e-06	-2.2353	-0.750052	1.80396e-05	-2.2164	-0.764181
2289486	rs77033332	8.68195e-21	-3.62673e-10	-0.497824	0.000159437	-3.62673e-10	-0.0823473	0.000327048	-3.62673e-10	-0.0830448
2289651	rs2239017	2.82278e-11	19.4675	1.93703	8.36334e-06	-2.2707	-0.75944	1.69824e-05	-2.26755	-0.773418
2290338	rs996950	1.03304e-20	-0.323982	-1.82322e-10	1.78882e-05	-2.26986	-1.82322e-10	3.67361e-05	-2.26939	-1.82322e-10
2291127	rs76867288	3.15482e-20	0.792448	-1.82322e-10	1.78731e-05	-2.2707	-1.82322e-10	3.73596e-05	-2.25256	-1.82322e-10
2291976	rs12227458	6.59702e-21	-3.62673e-10	-0.772452	7.03863e-05	-3.62673e-10	-0.9	0.000145367	-3.62673e-10	-0.893892
2292255	rs116873880	9.67337e-21	-0.389693	-1.82322e-10	2.38207e-05	-1.98345	-1.82322e-10	5.31781e-05	-1.89951	-1.82322e-10
2292690	rs10774030	4.39428e-05	32.7707	2.89189	2.53518e-05	-1.44272	-0.478426	5.5846e-05	-1.35313	-0.497423
2294263	rs758171	3.01666e-05	32.6644	2.62205	2.12399e-05	-1.48579	-0.612327	4.59675e-05	-1.41438	-0.630833
2294491	rs79255478	3.00236e-21	-1.55967	-1.82322e-10	1.86724e-05	-2.22695	-1.82322e-10	3.9741e-05	-2.19077	-1.82322e-10
2295156	rs79398153	5.63116e-21	0.225974	-1.15673	1.2793e-05	-1.42925	-1.17585	2.55352e-05	-1.45598	-1.17711
2295261	rs116947827	1.33445e-20	-0.067962	-1.82322e-10	3.69882e-05	-1.5434	-1.82322e-10	7.45524e-05	-1.56165	-1.82322e-10
2297226	rs140322767	2.47187e-21	-1.75409	-1.82322e-10	0.000101007	-0.538813	-1.82322e-10	0.000160022	-0.797839	-1.82322e-10
2297353	rs11062145	0.000531438	36.413	1.74227	1.72565e-05	-1.33449	-0.971326	4.33468e-05	-1.12275	-0.981169
2297996	rs11062146	0.00280582	38.1415	1.67766	2.05316e-05	-1.1322	-0.99983	5.37435e-05	-0.880633	-1.0083
2298724	rs2283287	0.00143552	37.5014	1.64756	1.79115e-05	-1.26089	-1.00767	4.59088e-05	-1.03053	-1.01597
2299048	rs2283288	0.00289902	38.2903	1.56157	1.96908e-05	-1.14443	-1.02942	5.22e-05	-0.880849	-1.03722
2299823	rs2238045	0.00106916	37.1821	1.6722	1.6732e-05	-1.33541	-1.00126	4.26052e-05	-1.11148	-1.0097
2299998	rs2238046	0.000981079	37.0714	1.69694	1.60455e-05	-1.38382	-0.994745	4.06074e-05	-1.16588	-1.00332
2300008	rs2238047	0.000981079	37.0714	1.69694	1.60455e-05	-1.38382	-0.994745	4.06074e-05	-1.16588	-1.00332
2300207	rs2238048	0.00125088	37.2782	1.73315	1.67462e-05	-1.3542	-0.981627	4.33632e-05	-1.11258	-0.99096
2300607	rs11614764	0.00121974	37.3101	1.67596	1.72402e-05	-1.3043	-1.00246	4.20542e-05	-1.12345	-1.01074
2301154	rs200807527	4.32211e-21	-3.62673e-10	-1.19533	5.65983e-05	-3.62673e-10	-1.11802	0.000116256	-3.62673e-10	-1.11736
2301189	rs61909095	0.00174276	37.5211	1.8218	1.90187e-05	-1.25445	-0.954122	4.96864e-05	-1.00338	-0.964039
2301194	rs182060915	1.2841e-19	2.19616	-1.82322e-10	1.82632e-05	-2.24911	-1.82322e-10	3.6719e-05	-2.26986	-1.82322e-10
2303269	rs78557449	6.33472e-21	-0.813025	-1.82322e-10	2.01322e-05	-2.15168	-1.82322e-10	4.64125e-05	-2.03558	-1.82322e-10
2303486	rs7133502	0.000368375	36.0101	1.77875	1.50689e-05	-1.46308	-0.978286	3.56774e-05	-1.31133	-0.987299
2303546	rs7308351	0.000404816	36.1055	1.77766	1.53192e-05	-1.44917	-0.975721	3.63403e-05	-1.29618	-0.984047
2304357	rs2239018	0.000488595	36.6868	1.38444	1.51828e-05	-1.37386	-1.05997	3.69923e-05	-1.19575	-1.0667
2306128	rs2238049	0.000140613	34.8769	1.94884	1.25622e-05	-1.71521	-0.908094	2.8825e-05	-1.59368	-0.918226
2306398	rs143765034	7.74367e-21	-3.62673e-10	-0.612194	7.11314e-05	-3.62673e-10	-0.889469	0.00014704	-3.62673e-10	-0.882446
2306707	rs2238050	9.86766e-05	34.4863	1.98529	1.17512e-05	-1.78657	-0.903467	2.64199e-05	-1.68564	-0.913391
2307175	rs2238051	4.65243e-06	30.7654	2.65172	8.03776e-05	-0.617992	-0.149272	0.000151841	-0.685987	-0.164332
2307296	rs2238052	0.000379908	36.3525	1.46709	1.42566e-05	-1.45641	-1.04037	3.42297e-05	-1.2925	-1.04756
2307869	rs79311680	3.8468e-21	-0.262831	-1.049	5.83205e-06	-2.26652	-1.12411	1.19558e-05	-2.27045	-1.12148
2308797	rs73033311	4.28038e-20	1.09756	-1.82322e-10	2.47301e-05	-1.94598	-1.82322e-10	4.55596e-05	-2.05413	-1.82322e-10
2309023	rs2098013	0.000513743	36.2558	1.86563	1.53276e-05	-1.47041	-0.953931	3.6652e-05	-1.30785	-0.963837
2309393	rs10774032	0.000462067	36.2558	1.75962	1.47974e-05	-1.47041	-0.989139	3.54172e-05	-1.30785	-0.998108
2309864	rs10459125	0.00068844	36.6798	1.73433	1.56313e-05	-1.40891	-0.995818	3.76662e-05	-1.23975	-1.00464
2310188	rs147649139	1.49312e-21	-2.2582	-1.82322e-10	2.76192e-05	-1.83549	-1.82322e-10	5.66143e-05	-1.83689	-1.82322e-10
2310310	rs2239019	0.00136031	37.4524	1.64278	1.69445e-05	-1.30213	-1.02192	4.20391e-05	-1.10473	-1.02983
2310452	rs2239020	0.000668926	36.6544	1.731	1.55251e-05	-1.41208	-0.999458	3.73872e-05	-1.24397	-1.00785
2310529	rs2239021	0.000660117	36.6544	1.71774	1.54718e-05	-1.41208	-1.0029	3.72616e-05	-1.24397	-1.01122
2310551	rs2239022	0.000660117	36.6544	1.71774	1.54718e-05	-1.41208	-1.0029	3.72616e-05	-1.24397	-1.01122
2310616	rs2239023	0.000608134	36.5843	1.70584	1.57566e-05	-1.39077	-1.00597	3.79724e-05	-1.22207	-1.01422
2310896	rs141363582	1.48138e-21	-2.26609	-1.82322e-10	2.63404e-05	-1.88289	-1.82322e-10	5.85148e-05	-1.80387	-1.82322e-10
2311313	rs2239024	0.000426481	36.2558	1.67948	1.44528e-05	-1.47041	-1.0127	3.46222e-05	-1.30785	-1.02081
2311836	rs1860056	0.1682	41.4919	2.42073	1.08636e-05	-1.9088	-0.85979	2.319e-05	-1.86055	-0.86888
2312282	rs2239025	0.000339131	36.0515	1.65455	1.43573e-05	-1.47075	-1.01899	3.57885e-05	-1.26857	-1.02695
2312291	rs2239026	0.000260505	35.7629	1.67948	1.3864e-05	-1.512	-1.0127	3.43822e-05	-1.3148	-1.02081
2312301	rs2239027	0.000222795	35.6562	1.62973	1.34885e-05	-1.527	-1.02516	3.33988e-05	-1.33164	-1.03299
2312408	rs10848627	0.000548535	36.5572	1.62973	1.49152e-05	-1.42646	-1.02516	3.58903e-05	-1.2597	-1.03299
2312489	rs10848628	0.000485668	36.4602	1.60503	1.46151e-05	-1.44072	-1.03122	3.51258e-05	-1.2753	-1.03891
2312620	rs12422554	0.000592462	36.6581	1.60588	1.48431e-05	-1.42752	-1.02894	3.56531e-05	-1.26247	-1.03684
2312826	rs4765668	0.000502969	36.4705	1.62973	1.50815e-05	-1.41537	-1.02516	3.62833e-05	-1.2488	-1.03299
2312897	rs10848629	0.0006154	36.684	1.61802	1.53471e-05	-1.39502	-1.02805	3.76538e-05	-1.20891	-1.03581
2312965	rs4765902	0.000492016	36.4602	1.61802	1.46617e-05	-1.44072	-1.02805	3.5235e-05	-1.2753	-1.03581
2313111	rs4765669	0.000485668	36.4602	1.60503	1.46151e-05	-1.44072	-1.03122	3.51258e-05	-1.2753	-1.03891
2313126	rs4765670	0.000485668	36.4602	1.60503	1.46151e-05	-1.44072	-1.03122	3.51258e-05	-1.2753	-1.03891
2314319	rs12423277	0.387112	42.3978	2.34841	1.14644e-05	-1.83311	-0.881644	2.38999e-05	-1.80884	-0.890433
2314426	rs10774033	0.0004678	36.4602	1.56755	1.44835e-05	-1.44072	-1.04027	3.48169e-05	-1.2753	-1.04775
2314825	rs10848631	0.000732605	36.9575	1.51883	1.54206e-05	-1.36656	-1.05174	3.73366e-05	-1.19424	-1.05893
2314997	rs758172	0.000456517	36.4602	1.54313	1.43999e-05	-1.44072	-1.04606	3.46208e-05	-1.2753	-1.05339
2315228	rs758173	0.000456743	36.5572	1.4466	1.4288e-05	-1.42646	-1.06812	3.44174e-05	-1.2597	-1.07489
2315540	rs76603827	6.93795e-21	0.43451	-1.15657	5.48179e-06	-2.26405	-1.18851	1.12163e-05	-2.26811	-1.18767
2315706	rs758174	0.000390521	36.3525	1.49464	1.40171e-05	-1.45641	-1.05731	3.36593e-05	-1.2925	-1.06436
2315993	rs10848632	0.000288571	36.0627	1.48196	1.34069e-05	-1.49804	-1.0602	3.20662e-05	-1.33817	-1.06718
2316019	rs10848633	0.000331803	36.2502	1.43404	1.34776e-05	-1.48207	-1.07089	3.28683e-05	-1.30305	-1.07759
2316127	rs10848634	0.00046195	36.5572	1.45794	1.43241e-05	-1.42646	-1.0656	3.4502e-05	-1.2597	-1.07244
2316128	rs77220422	1.22708e-20	-3.62673e-10	-0.151849	6.00121e-05	-3.62673e-10	-1.05945	0.000121981	-3.62673e-10	-1.06929
2316178	rs78907301	7.49045e-21	0.515902	-1.16134	5.49524e-06	-2.2594	-1.19071	1.12261e-05	-2.26494	-1.18997
2316195	rs10848635	0.000337032	36.2558	1.44409	1.3686e-05	-1.47041	-1.06721	3.28387e-05	-1.30785	-1.0737
2316493	rs10848636	0.000278547	36.0627	1.4466	1.33011e-05	-1.49804	-1.06812	3.18197e-05	-1.33817	-1.07489
2316554	rs10848637	0.000306763	36.1592	1.4466	1.34852e-05	-1.48428	-1.06812	3.23039e-05	-1.32307	-1.07489
2316617	rs11062155	8.66002e-21	-3.62673e-10	-0.500353	5.2446e-05	-3.62673e-10	-1.19422	0.000107878	-3.62673e-10	-1.19215
2317096	rs2238053	0.000740336	37.1473	1.33955	1.50855e-05	-1.34929	-1.09098	3.73195e-05	-1.15652	-1.09712
2317523	rs11062156	0.000306763	36.1592	1.4466	1.34852e-05	-1.48428	-1.06812	3.23039e-05	-1.32307	-1.07489
2317604	rs77372211	4.46473e-21	-0.137768	-1.02509	5.85487e-06	-2.26386	-1.12287	1.19661e-05	-2.27084	-1.12023
2317644	rs2238054	0.000337881	36.2558	1.4466	1.36736e-05	-1.47041	-1.06812	3.27994e-05	-1.30785	-1.07489
2318936	rs117234411	1.47473e-21	-2.27059	-1.82322e-10	2.83238e-05	-1.8103	-1.82322e-10	4.99013e-05	-1.9631	-1.82322e-10
2320998	rs144581903	6.27786e-21	-3.62673e-10	-0.822041	5.62442e-05	-3.62673e-10	-1.1243	0.000115011	-3.62673e-10	-1.12812
2321820	rs11062157	1.54099e-11	21.4109	-0.611672	7.31137e-06	-2.18873	-0.975838	1.464e-05	-2.21592	-0.973472
2321868	rs1016388	0.0133923	39.2795	2.10265	9.67187e-06	-1.9884	-0.896372	2.11016e-05	-1.91726	-0.906545
2322513	rs12424245	0.000283565	36.2844	1.24277	3.22044e-05	-1.12871	-0.553184	7.41013e-05	-1.02375	-0.543968
2323846	rs11614275	1.81083e-20	0.237299	-1.82322e-10	1.78733e-05	-2.27069	-1.82322e-10	3.66992e-05	-2.27039	-1.82322e-10
2324042	rs7957545	0.000225149	35.6921	1.60438	1.28708e-05	-1.56854	-1.03049	3.06016e-05	-1.41399	-1.03811
2324407	rs2238055	5.02698e-22	-2.1489	-1.19793	5.48423e-06	-2.26916	-1.18297	1.13332e-05	-2.26154	-1.18387
2325978	rs11062158	1.2581e-21	-2.061	-0.368468	5.56764e-06	-2.23917	-1.19786	1.11187e-05	-2.26706	-1.19747
2326169	rs10848640	1.1515e-21	-2.19645	-0.321556	6.27065e-06	-2.12047	-1.19765	1.22069e-05	-2.17323	-1.19792
2326181	rs10848641	1.14215e-21	-2.18524	-0.340914	6.03515e-06	-2.15851	-1.19789	1.19827e-05	-2.19179	-1.19789
2326224	rs11062159	6.30515e-05	34.6902	1.3335	2.59937e-05	-1.35653	-0.539616	5.92126e-05	-1.26217	-0.529845
2327944	rs2238056	0.0400272	40.3142	2.16277	9.24521e-06	-1.99673	-0.933162	1.94995e-05	-1.96136	-0.9414
2329572	rs72653432	1.66699e-21	-1.80625	-0.341804	5.40173e-06	-2.27063	-1.19665	1.10961e-05	-2.27084	-1.19572
2329970	rs11062161	0.0388723	40.3432	2.10451	3.40123e-05	-1.47706	-0.150219	7.81315e-05	-1.37735	-0.137404
2330458	rs10774034	0.0842546	40.5905	2.63082	4.61751e-05	-1.48998	0.168419	0.000105811	-1.39519	0.183694
2330997	rs12228890	1.22664e-21	-2.09428	-0.360518	5.5768e-06	-2.23751	-1.19788	1.1164e-05	-2.26293	-1.19752
2331144	rs3922316	0.000107073	33.9448	2.60841	4.03932e-05	-1.60671	0.151376	9.04941e-05	-1.53416	0.16629
2331192	rs2190771	0.000113917	34.0292	2.58598	4.073e-05	-1.58507	0.138033	9.12832e-05	-1.51206	0.152873
2331572	rs10848642	0.000195868	34.5112	2.64596	4.73685e-05	-1.46981	0.17377	0.000106104	-1.39754	0.188806
2332104	rs11062162	0.0842229	40.7063	2.51466	4.5286e-05	-1.42704	0.0860436	0.000100725	-1.36098	0.100226
2332210	rs2239028	6.33629e-21	-0.496058	-0.316717	5.85388e-06	-2.189	-1.19789	1.16547e-05	-2.21987	-1.19757
2332371	rs76799633	1.81611e-20	0.240214	-1.82322e-10	1.78705e-05	-2.27085	-1.82322e-10	3.66841e-05	-2.27081	-1.82322e-10
2332393	rs4765904	0.000158574	34.3145	2.63145	4.56265e-05	-1.49862	0.165107	0.000102066	-1.42763	0.180096
2332428	rs2239029	1.09124e-21	-2.18764	-0.38412	5.92138e-06	-2.17792	-1.19751	1.1596e-05	-2.22567	-1.19682
2332795	rs1108221	0.000102385	35.0378	1.47066	2.8805e-05	-1.30818	-0.485266	6.59496e-05	-1.20984	-0.474416
2332856	rs1108222	0.000102385	35.0378	1.47066	2.8805e-05	-1.30818	-0.485266	6.59496e-05	-1.20984	-0.474416
2333484	rs1108074	8.23483e-05	33.4489	2.84176	4.43326e-05	-1.6689	0.306624	9.8236e-05	-1.6088	0.323026
2333638	rs1108073	0.0596507	40.3846	2.49136	4.27238e-05	-1.4716	0.0723544	9.48547e-05	-1.40727	0.0864614
2333652	rs11062164	1.07551e-21	-2.19567	-0.390602	5.9753e-06	-2.16901	-1.19735	1.16718e-05	-2.2194	-1.19657
2333671	rs1108075	4.92075e-05	34.3791	1.39661	2.5008e-05	-1.41152	-0.523281	5.69372e-05	-1.31848	-0.512724
2333743	rs77893928	1.00921e-20	-0.347317	-1.82322e-10	1.87499e-05	-2.22281	-1.82322e-10	3.90965e-05	-2.20712	-1.82322e-10
2333848	rs11062165	1.65602e-21	-2.27007	0.115417	9.73918e-06	-1.72381	-1.15403	1.82068e-05	-1.81215	-1.15921
2333877	rs55802595	5.22704e-22	-2.26484	-1.04297	9.04875e-06	-2.02547	-0.925902	1.85726e-05	-2.01597	-0.935489
2334076	rs75729273	2.20295e-20	0.433314	-1.82322e-10	1.79121e-05	-2.26852	-1.82322e-10	3.67396e-05	-2.2693	-1.82322e-10
2334260	rs11062166	4.22025e-05	34.1848	1.43736	2.4792e-05	-1.44106	-0.502423	5.63657e-05	-1.34959	-0.491704
2334444	rs7312354	1.66873e-21	-2.27084	0.123825	9.42915e-06	-1.75771	-1.15249	1.76828e-05	-1.84281	-1.15775
2334628	rs139868463	1.5478e-21	-2.22224	-1.82322e-10	3.48749e-05	-1.60223	-1.82322e-10	6.11882e-05	-1.7592	-1.82322e-10
2334933	rs7296039	1.64806e-21	-2.26734	0.107874	1.0211e-05	-1.67513	-1.1554	1.90209e-05	-1.76712	-1.16049
2335941	rs2239030	0.00449453	37.9532	2.33716	9.07886e-06	-2.10444	-0.84361	1.97116e-05	-2.03747	-0.854469
2336169	rs2239031	9.88719e-22	-2.2406	-0.429815	6.44458e-06	-2.09496	-1.1958	1.23646e-05	-2.16386	-1.19445
2336323	rs76314765	2.3979e-20	0.51811	-1.82322e-10	1.79682e-05	-2.2654	-1.82322e-10	3.68379e-05	-2.26662	-1.82322e-10
2337138	rs2239032	2.62174e-21	-0.529922	-1.16531	1.48259e-05	-1.60987	-0.847755	2.76602e-05	-1.70868	-0.844477
2337370	rs11613885	4.43295e-21	-1.17	-1.82322e-10	2.41421e-05	-1.97004	-1.82322e-10	4.51866e-05	-2.06235	-1.82322e-10
2337460	rs2283291	0.00534139	38.0532	2.40973	9.39185e-06	-2.09795	-0.816211	2.04254e-05	-2.02979	-0.826576
2337746	rs2239033	0.0059195	38.1534	2.41229	9.52798e-06	-2.09133	-0.808439	2.0748e-05	-2.02199	-0.818709
2338396	rs3794297	0.0041707	37.7029	2.51264	9.72178e-06	-2.10454	-0.775095	2.13593e-05	-2.02511	-0.786551
2338756	rs68089646	6.38138e-12	20.0741	-0.156535	9.06692e-06	-2.24057	-0.708798	1.8452e-05	-2.25383	-0.704151
2338829	rs74390179	7.58449e-20	1.66962	-1.82322e-10	4.47216e-05	-1.35354	-1.82322e-10	9.29735e-05	-1.34084	-1.82322e-10
2338858	rs6489353	0.000386939	35.4342	2.40382	1.06911e-05	-1.99464	-0.789944	2.6301e-05	-1.80187	-0.801669
2340001	rs117433140	1.47526e-21	-2.27023	-1.82322e-10	2.53041e-05	-1.92303	-1.82322e-10	5.55673e-05	-1.85556	-1.82322e-10
2340798	rs34382810	0.00711983	38.4999	2.25049	3.46786e-05	-0.822764	-0.785113	9.40042e-05	-0.532509	-0.797303
2340874	rs78639511	1.43863e-20	0.00720548	-1.82322e-10	1.83191e-05	-2.24606	-1.82322e-10	3.82035e-05	-2.23022	-1.82322e-10
2342248	rs7303977	1.62117e-21	-2.21419	0.0382661	6.45267e-06	-2.16068	-1.12883	1.25324e-05	-2.20906	-1.13578
2342417	rs7135319	1.46553e-21	-2.00713	-0.269718	5.46141e-06	-2.27085	-1.18544	1.13091e-05	-2.25924	-1.1883
2342636	rs7305301	1.13558e-21	-2.03852	-0.493411	5.4052e-06	-2.2699	-1.19674	1.11613e-05	-2.26504	-1.19566
2343186	rs6489354	9.54458e-21	-0.403097	-1.82322e-10	1.78744e-05	-2.27063	-1.82322e-10	3.681e-05	-2.26738	-1.82322e-10
2343344	rs76086674	1.36633e-18	4.56081	-1.82322e-10	0.00119751	1.934	-1.82322e-10	0.00178449	1.61374	-1.82322e-10
2343551	rs11609729	8.20609e-21	-0.554193	-1.82322e-10	1.79015e-05	-2.26911	-1.82322e-10	3.66828e-05	-2.27084	-1.82322e-10
2344253	rs117924617	2.5008e-21	-1.74246	-1.82322e-10	1.85546e-05	-2.23328	-1.82322e-10	3.70151e-05	-2.26182	-1.82322e-10
2344560	rs117388872	2.43645e-20	0.534059	-1.82322e-10	8.25459e-05	-0.740644	-1.82322e-10	0.0001693	-0.741479	-1.82322e-10
2344644	rs769087	0.000162363	35.9279	1.04165	0.000121115	0.236887	-0.594142	0.000295627	0.401392	-0.585444
2344960	rs2007044	0.034265	40.6925	1.62909	5.05649e-05	-0.382411	-0.848329	0.000137262	-0.0923429	-0.85892
2345295	rs1006737	0.000103742	35.5553	0.96632	0.000105969	0.142099	-0.632946	0.000257787	0.303515	-0.624531
2345625	rs11610437	9.63551e-21	-0.393615	-1.82322e-10	1.78764e-05	-2.27052	-1.82322e-10	3.68255e-05	-2.26696	-1.82322e-10
2345796	rs75269774	1.73555e-21	-2.10775	-1.82322e-10	1.78965e-05	-2.26939	-1.82322e-10	3.8164e-05	-2.23126	-1.82322e-10
2346254	rs11614966	9.4543e-21	-0.412601	-1.82322e-10	1.78728e-05	-2.27072	-1.82322e-10	3.67954e-05	-2.26778	-1.82322e-10
2346393	rs2159100	0.000173576	36.0317	1.00459	0.000122026	0.263548	-0.613312	0.000298065	0.428912	-0.604752
2346830	rs12315711	0.000120198	35.6483	1.02059	0.00011156	0.165621	-0.605054	0.000271653	0.327809	-0.596434
2347448	rs7977433	9.72289e-21	-0.384587	-1.82322e-10	1.78788e-05	-2.27038	-1.82322e-10	3.6841e-05	-2.26654	-1.82322e-10
2347694	rs2239034	1.53251e-21	-1.89874	-0.333423	5.46958e-06	-2.26816	-1.18663	1.11736e-05	-2.27059	-1.18901
2348833	rs78156660	9.26823e-21	-0.432477	-1.82322e-10	1.78708e-05	-2.27083	-1.82322e-10	3.67676e-05	-2.26854	-1.82322e-10
2348844	rs11062170	0.000575065	37.5412	0.693027	0.000165742	0.724507	-0.768072	0.000472023	1.04461	-0.760728
2349081	rs2239035	1.55778e-21	-1.90203	-0.313781	5.48092e-06	-2.26844	-1.18429	1.11961e-05	-2.27067	-1.18692
2349141	rs2239036	1.61728e-21	-1.93969	-0.238635	5.52806e-06	-2.27055	-1.17361	1.13076e-05	-2.27051	-1.17717
2349406	rs11612837	9.26823e-21	-0.432477	-1.82322e-10	1.78708e-05	-2.27083	-1.82322e-10	3.67676e-05	-2.26854	-1.82322e-10
2349584	rs4765905	6.46337e-05	35.0248	1.02362	9.11743e-05	-0.037741	-0.603484	0.000238828	0.197446	-0.594853
2350263	rs7975467	1.27039e-21	-1.72024	-0.699505	6.54696e-06	-2.0771	-1.1979	1.17946e-05	-2.20758	-1.19793
2350401	rs882195	0.00054948	37.5139	0.674743	0.00021166	1.32081	-1.11983	0.000771853	1.90077	-1.12513
2350452	rs882194	0.00184977	38.4991	0.903421	5.32087e-05	-0.117489	-1.06229	0.000161855	0.282499	-1.06895
2350620	rs882193	1.93019e-12	18.526	0.195777	1.38402e-05	-1.38576	-1.14066	2.80936e-05	-1.39413	-1.14348
2351551	rs144110899	8.75616e-21	-0.489312	-1.82322e-10	2.56956e-05	-1.90768	-1.82322e-10	5.21837e-05	-1.91838	-1.82322e-10
2351584	rs148273267	1.22967e-20	-3.62673e-10	-0.149742	0.000115848	-3.62673e-10	-0.401719	0.000234659	-3.62673e-10	-0.415019
2352835	rs80295761	1.11702e-20	-0.245819	-1.82322e-10	1.79492e-05	-2.26645	-1.82322e-10	3.71071e-05	-2.25934	-1.82322e-10
2353407	rs77175673	1.23613e-20	-0.144499	-1.82322e-10	1.80554e-05	-2.26055	-1.82322e-10	3.74344e-05	-2.25056	-1.82322e-10
2354036	rs78833529	1.18391e-20	-0.187658	-1.82322e-10	1.81801e-05	-2.25367	-1.82322e-10	3.75015e-05	-2.24877	-1.82322e-10
2354263	rs78185961	1.246e-20	-0.13655	-1.82322e-10	1.82699e-05	-2.24875	-1.82322e-10	3.77098e-05	-2.24323	-1.82322e-10
2354530	rs73033370	1.82009e-21	-2.06018	-1.82322e-10	1.80871e-05	-2.2588	-1.82322e-10	3.83036e-05	-2.22761	-1.82322e-10
2354582	rs80071235	1.23273e-20	-0.147251	-1.82322e-10	1.82502e-05	-2.24982	-1.82322e-10	3.76643e-05	-2.24444	-1.82322e-10
2354870	rs2370413	9.13572e-05	35.3859	1.00859	2.16141e-05	-1.01624	-1.06441	5.58451e-05	-0.784517	-1.06605
2355460	rs7967379	1.07095e-20	-0.287943	-1.82322e-10	1.80356e-05	-2.26165	-1.82322e-10	3.71575e-05	-2.25799	-1.82322e-10
2355806	rs7297582	2.64333e-05	35.4156	-0.261243	3.26081e-05	-0.636785	-1.03265	8.71353e-05	-0.380837	-1.02485
2356371	rs11608296	1.19982e-20	-0.174316	-1.82322e-10	1.80197e-05	-2.26253	-1.82322e-10	3.73291e-05	-2.25338	-1.82322e-10
2356554	rs79446827	1.36768e-20	-0.0433664	-1.82322e-10	1.84604e-05	-2.23837	-1.82322e-10	3.81452e-05	-2.23175	-1.82322e-10
2356940	rs79976249	1.17147e-20	-0.198225	-1.82322e-10	1.81629e-05	-2.25462	-1.82322e-10	3.74611e-05	-2.24985	-1.82322e-10
2358391	rs114073785	1.19982e-20	-0.174316	-1.82322e-10	1.80197e-05	-2.26253	-1.82322e-10	3.73291e-05	-2.25338	-1.82322e-10
2358805	rs78661331	1.12565e-20	-0.238122	-1.82322e-10	1.81021e-05	-2.25797	-1.82322e-10	3.73175e-05	-2.25369	-1.82322e-10
2358844	rs7975229	1.66221e-19	2.45425	-1.82322e-10	0.000116213	-0.398571	-1.82322e-10	0.000779734	0.785802	-1.82322e-10
2358899	rs78006379	6.23736e-22	-1.95814	-1.17296	7.1028e-06	-2.11581	-1.0777	1.31283e-05	-2.22609	-1.07229
2358981	rs12424172	3.14986e-21	-1.51171	-1.82322e-10	1.78949e-05	-2.26948	-1.82322e-10	3.66942e-05	-2.27053	-1.82322e-10
2359453	rs75892392	1.62733e-20	0.130453	-1.82322e-10	2.00277e-05	-2.15688	-1.82322e-10	3.7821e-05	-2.24029	-1.82322e-10
2359575	rs11062172	5.50177e-21	-3.62673e-10	-0.954	7.20375e-05	-3.62673e-10	-0.876812	0.000148559	-3.62673e-10	-0.87217
2360166	rs11615998	1.16041e-20	-0.207711	-1.82322e-10	1.81479e-05	-2.25545	-1.82322e-10	3.74257e-05	-2.25079	-1.82322e-10
2361233	rs76102520	1.18391e-20	-0.187658	-1.82322e-10	1.81801e-05	-2.25367	-1.82322e-10	3.75015e-05	-2.24877	-1.82322e-10
2361460	rs758170	3.36301e-05	34.2784	1.11673	9.97682e-05	-0.0780232	-0.473126	0.000240968	0.0738361	-0.462322
2361915	rs11609090	1.20802e-20	-0.167505	-1.82322e-10	1.82143e-05	-2.25179	-1.82322e-10	3.7581e-05	-2.24665	-1.82322e-10
2362006	rs11611154	1.246e-20	-0.13655	-1.82322e-10	1.82699e-05	-2.24875	-1.82322e-10	3.77098e-05	-2.24323	-1.82322e-10
2362116	rs7309075	1.23613e-20	-0.144499	-1.82322e-10	1.80554e-05	-2.26055	-1.82322e-10	3.74344e-05	-2.25056	-1.82322e-10
2362198	rs61907761	3.19741e-18	5.70423	-0.293198	0.000641732	1.35555	-0.0453758	0.000828758	0.892541	-0.0457643
2362597	rs7139112	1.24943e-20	-0.133796	-1.82322e-10	1.80691e-05	-2.2598	-1.82322e-10	3.7474e-05	-2.2495	-1.82322e-10
2362890	rs116644100	1.00109e-20	-0.355398	-1.82322e-10	1.78838e-05	-2.27011	-1.82322e-10	3.68538e-05	-2.26619	-1.82322e-10
2363716	rs2239037	9.91202e-10	24.7432	0.219913	8.6632e-05	0.375556	-1.06789	0.000215608	0.571215	-1.0709
2363789	rs11612720	1.24943e-20	-0.133796	-1.82322e-10	1.80691e-05	-2.2598	-1.82322e-10	3.7474e-05	-2.2495	-1.82322e-10
2364229	rs74347853	1.23273e-20	-0.147251	-1.82322e-10	1.82502e-05	-2.24982	-1.82322e-10	3.76643e-05	-2.24444	-1.82322e-10
2364666	rs77846365	1.36967e-20	-0.0419127	-1.82322e-10	1.84637e-05	-2.23819	-1.82322e-10	3.81526e-05	-2.23156	-1.82322e-10
2364685	rs79164695	1.22095e-20	-0.156858	-1.82322e-10	1.82329e-05	-2.25077	-1.82322e-10	3.76244e-05	-2.2455	-1.82322e-10
2365480	rs79472832	1.47157e-20	0.0298473	-1.82322e-10	1.90098e-05	-2.20904	-1.82322e-10	3.94316e-05	-2.19858	-1.82322e-10
2365589	rs78308994	1.3866e-20	-0.0296289	-1.82322e-10	1.82259e-05	-2.25116	-1.82322e-10	3.79085e-05	-2.23798	-1.82322e-10
2365607	rs117690309	1.49961e-21	-2.25386	-1.82322e-10	2.68557e-05	-1.86352	-1.82322e-10	5.17981e-05	-1.9258	-1.82322e-10
2365643	rs76836074	1.43166e-20	0.00234666	-1.82322e-10	1.82825e-05	-2.24806	-1.82322e-10	3.80593e-05	-2.234	-1.82322e-10
2365830	rs75760997	1.35803e-20	-0.0504505	-1.82322e-10	1.81911e-05	-2.25306	-1.82322e-10	3.78146e-05	-2.24046	-1.82322e-10
2365903	rs4765910	1.40891e-17	6.89409	-1.82322e-10	4.95095e-05	-1.25183	-1.82322e-10	0.000113817	-1.13856	-1.82322e-10
2365904	rs4765911	0.003969	39.9186	0.247364	3.40636e-05	-0.438077	-1.18769	8.63305e-05	-0.226817	-1.18815
2365908	rs115124024	1.41592e-20	-0.00870609	-1.82322e-10	1.82625e-05	-2.24915	-1.82322e-10	3.80063e-05	-2.2354	-1.82322e-10
2366423	rs117348560	4.93154e-21	-3.62673e-10	-1.06342	7.36802e-05	-3.62673e-10	-0.854264	0.000151782	-3.62673e-10	-0.850708
2366707	rs117888112	1.62902e-20	0.131492	-1.82322e-10	1.79953e-05	-2.26389	-1.82322e-10	3.69193e-05	-2.26442	-1.82322e-10
2367096	rs116642590	1.35803e-20	-0.0504505	-1.82322e-10	1.81911e-05	-2.25306	-1.82322e-10	3.78146e-05	-2.24046	-1.82322e-10
2367790	rs114364574	1.32651e-20	-0.0739331	-1.82322e-10	1.83941e-05	-2.24197	-1.82322e-10	3.79946e-05	-2.23571	-1.82322e-10
2368141	rs79091024	1.412e-20	-0.0114759	-1.82322e-10	1.85335e-05	-2.23442	-1.82322e-10	3.83105e-05	-2.22743	-1.82322e-10
2368396	rs2370414	0.00177765	39.6559	-0.293114	3.09001e-05	-0.533324	-1.18991	6.96591e-05	-0.440954	-1.18858
2368674	rs10774035	3.47345e-05	34.7523	0.675155	8.64331e-05	0.0153173	-0.709945	0.000208672	0.168686	-0.701072
2368821	rs73033378	3.61542e-19	3.23131	-1.82322e-10	2.11836e-05	-2.10077	-1.82322e-10	4.14501e-05	-2.14866	-1.82322e-10
2369534	rs118059043	1.31218e-20	-0.0847964	-1.82322e-10	1.83715e-05	-2.2432	-1.82322e-10	3.79428e-05	-2.23707	-1.82322e-10
2370148	rs147206504	3.26914e-21	-1.47454	-1.82322e-10	1.80273e-05	-2.26211	-1.82322e-10	3.69818e-05	-2.26272	-1.82322e-10
2370248	rs140620180	1.38277e-20	-0.0323964	-1.82322e-10	1.84851e-05	-2.23703	-1.82322e-10	3.82012e-05	-2.23028	-1.82322e-10
2370599	rs116682960	1.38277e-20	-0.0323964	-1.82322e-10	1.84851e-05	-2.23703	-1.82322e-10	3.82012e-05	-2.23028	-1.82322e-10
2370698	rs118174076	6.92073e-21	-3.62673e-10	-0.724549	7.05226e-05	-3.62673e-10	-0.898065	0.000143825	-3.62673e-10	-0.904555
2370776	rs117703678	5.42181e-21	-0.96864	-1.82322e-10	1.78707e-05	-2.27084	-1.82322e-10	3.71034e-05	-2.25944	-1.82322e-10
2371652	rs2283292	5.70422e-21	-3.62673e-10	-0.917864	5.43307e-05	-3.62673e-10	-1.15891	0.000111883	-3.62673e-10	-1.1557
2372937	rs115481484	1.38277e-20	-0.0323964	-1.82322e-10	1.84851e-05	-2.23703	-1.82322e-10	3.82012e-05	-2.23028	-1.82322e-10
2373211	rs141713937	4.4964e-21	-3.62673e-10	-1.15579	5.23827e-05	-3.62673e-10	-1.19542	0.000107623	-3.62673e-10	-1.19452
2373810	rs80191236	1.28693e-20	-0.104223	-1.82322e-10	1.83321e-05	-2.24535	-1.82322e-10	3.78528e-05	-2.23945	-1.82322e-10
2374006	rs11615388	1.31218e-20	-0.0847964	-1.82322e-10	1.83715e-05	-2.2432	-1.82322e-10	3.79428e-05	-2.23707	-1.82322e-10
2374130	rs2239038	0.00139367	39.1428	-0.0233633	2.90576e-05	-0.593855	-1.19086	6.51251e-05	-0.505556	-1.19128
2374463	rs11608869	1.31218e-20	-0.0847964	-1.82322e-10	1.83715e-05	-2.2432	-1.82322e-10	3.79428e-05	-2.23707	-1.82322e-10
2374646	rs74767351	1.31218e-20	-0.0847964	-1.82322e-10	1.83715e-05	-2.2432	-1.82322e-10	3.79428e-05	-2.23707	-1.82322e-10
2375199	rs79122070	1.66238e-21	-2.15082	-1.82322e-10	1.79663e-05	-2.2655	-1.82322e-10	3.97553e-05	-2.19041	-1.82322e-10
2375612	rs11616036	1.32651e-20	-0.0739331	-1.82322e-10	1.83941e-05	-2.24197	-1.82322e-10	3.79946e-05	-2.23571	-1.82322e-10
2375636	rs1006690	1.32651e-20	-0.0739331	-1.82322e-10	1.83941e-05	-2.24197	-1.82322e-10	3.79946e-05	-2.23571	-1.82322e-10
2375687	rs2159101	1.39806e-20	-0.0213983	-1.82322e-10	1.85104e-05	-2.23567	-1.82322e-10	3.82582e-05	-2.22879	-1.82322e-10
2375781	rs146839845	5.6716e-20	1.37899	-1.82322e-10	7.91734e-05	-0.782359	-1.82322e-10	0.000150257	-0.860804	-1.82322e-10
2375793	rs7485359	1.31218e-20	-0.0847964	-1.82322e-10	1.83715e-05	-2.2432	-1.82322e-10	3.79428e-05	-2.23707	-1.82322e-10
2376027	rs77205646	1.38277e-20	-0.0323964	-1.82322e-10	1.84851e-05	-2.23703	-1.82322e-10	3.82012e-05	-2.23028	-1.82322e-10
2376168	rs116229134	1.32651e-20	-0.0739331	-1.82322e-10	1.83941e-05	-2.24197	-1.82322e-10	3.79946e-05	-2.23571	-1.82322e-10
2376292	rs78155648	1.29792e-20	-0.0957245	-1.82322e-10	1.83491e-05	-2.24442	-1.82322e-10	3.78918e-05	-2.23842	-1.82322e-10
2376294	rs80284141	1.21059e-20	-0.165378	-1.82322e-10	1.803e-05	-2.26196	-1.82322e-10	3.73599e-05	-2.25255	-1.82322e-10
2376651	rs75548797	1.32651e-20	-0.0739331	-1.82322e-10	1.83941e-05	-2.24197	-1.82322e-10	3.79946e-05	-2.23571	-1.82322e-10
2376815	rs74393821	1.42769e-20	-0.000424416	-1.82322e-10	1.85598e-05	-2.233	-1.82322e-10	3.83697e-05	-2.22588	-1.82322e-10
2376900	rs1476733	8.67873e-19	4.10698	-1.82322e-10	0.000138561	-0.222691	-1.82322e-10	0.000327973	-0.0802204	-1.82322e-10
2377952	rs79399264	1.32651e-20	-0.0739331	-1.82322e-10	1.83941e-05	-2.24197	-1.82322e-10	3.79946e-05	-2.23571	-1.82322e-10
2378234	rs116014402	1.39806e-20	-0.0213983	-1.82322e-10	1.85104e-05	-2.23567	-1.82322e-10	3.82582e-05	-2.22879	-1.82322e-10
2379100	rs11614796	1.39806e-20	-0.0213983	-1.82322e-10	1.85104e-05	-2.23567	-1.82322e-10	3.82582e-05	-2.22879	-1.82322e-10
2379620	rs148793075	1.97596e-21	-1.97801	-1.82322e-10	1.80385e-05	-2.26149	-1.82322e-10	3.94138e-05	-2.19904	-1.82322e-10
2380073	rs145826776	5.08434e-21	-3.62673e-10	-1.03291	5.51603e-05	-3.62673e-10	-1.14376	0.000113971	-3.62673e-10	-1.13721
2380232	rs11615807	1.53854e-20	0.0743466	-1.82322e-10	1.87497e-05	-2.22282	-1.82322e-10	3.87958e-05	-2.21484	-1.82322e-10
2380876	rs116951985	4.89849e-21	-3.62673e-10	-1.07014	0.000105611	-3.62673e-10	-0.494239	0.000220022	-3.62673e-10	-0.479422
2380967	rs149536445	1.43166e-20	0.00234666	-1.82322e-10	1.82825e-05	-2.24806	-1.82322e-10	3.80593e-05	-2.234	-1.82322e-10
2381056	rs80106079	1.38277e-20	-0.0323964	-1.82322e-10	1.84851e-05	-2.23703	-1.82322e-10	3.82012e-05	-2.23028	-1.82322e-10
2381297	rs141960686	2.11897e-21	-1.90814	-1.82322e-10	1.79296e-05	-2.26754	-1.82322e-10	3.72455e-05	-2.25562	-1.82322e-10
2381569	rs79411638	1.43166e-20	0.00234666	-1.82322e-10	1.82825e-05	-2.24806	-1.82322e-10	3.80593e-05	-2.234	-1.82322e-10
2381863	rs111438652	4.49078e-22	-2.27085	-1.18878	5.69816e-06	-2.24122	-1.17264	1.13224e-05	-2.26979	-1.17657
2381910	rs12298346	1.0217e-21	-1.72557	-0.912033	1.19988e-05	-1.93316	-0.73603	2.08602e-05	-2.10907	-0.726242
2382549	rs114723538	1.39806e-20	-0.0213983	-1.82322e-10	1.85104e-05	-2.23567	-1.82322e-10	3.82582e-05	-2.22879	-1.82322e-10
2382964	rs4488257	1.39806e-20	-0.0213983	-1.82322e-10	1.85104e-05	-2.23567	-1.82322e-10	3.82582e-05	-2.22879	-1.82322e-10
2383050	rs2370415	1.43166e-20	0.00234666	-1.82322e-10	1.82825e-05	-2.24806	-1.82322e-10	3.80593e-05	-2.234	-1.82322e-10
2383178	rs144843766	1.4818e-21	-2.26581	-1.82322e-10	3.52087e-05	-1.59271	-1.82322e-10	7.265e-05	-1.5875	-1.82322e-10
2383682	rs117565726	2.92777e-21	-1.58483	-1.82322e-10	1.98364e-05	-2.16648	-1.82322e-10	4.40208e-05	-2.08849	-1.82322e-10
2384005	rs2238057	0.00568817	41.055	-0.529181	4.87313e-05	-0.100338	-1.16734	0.000113676	0.0248826	-1.16468
2384042	rs76777168	1.51025e-20	0.055791	-1.82322e-10	1.83857e-05	-2.24243	-1.82322e-10	3.83296e-05	-2.22693	-1.82322e-10
2384150	rs74992059	1.41592e-20	-0.00870609	-1.82322e-10	1.82625e-05	-2.24915	-1.82322e-10	3.80063e-05	-2.2354	-1.82322e-10
2384223	rs74411248	1.4581e-20	0.020651	-1.82322e-10	1.86111e-05	-2.23024	-1.82322e-10	3.84853e-05	-2.22287	-1.82322e-10
2384357	rs79426448	1.31218e-20	-0.0847964	-1.82322e-10	1.83715e-05	-2.2432	-1.82322e-10	3.79428e-05	-2.23707	-1.82322e-10
2384432	rs77558515	1.42769e-20	-0.000424416	-1.82322e-10	1.85598e-05	-2.233	-1.82322e-10	3.83697e-05	-2.22588	-1.82322e-10
2384768	rs7969407	1.35428e-20	-0.0532154	-1.82322e-10	1.84387e-05	-2.23955	-1.82322e-10	3.80959e-05	-2.23305	-1.82322e-10
2384815	rs61907778	4.07979e-21	-1.25302	-1.82322e-10	2.45315e-05	-1.95404	-1.82322e-10	4.30935e-05	-2.10978	-1.82322e-10
2384894	rs77759718	1.18717e-20	-0.184912	-1.82322e-10	1.80079e-05	-2.26319	-1.82322e-10	3.72935e-05	-2.25433	-1.82322e-10
2385018	rs7979604	1.31218e-20	-0.0847964	-1.82322e-10	1.83715e-05	-2.2432	-1.82322e-10	3.79428e-05	-2.23707	-1.82322e-10
2385283	rs76173403	1.27169e-20	-0.116142	-1.82322e-10	1.83086e-05	-2.24663	-1.82322e-10	3.7799e-05	-2.24087	-1.82322e-10
2385385	rs34665347	1.31218e-20	-0.0847964	-1.82322e-10	1.83715e-05	-2.2432	-1.82322e-10	3.79428e-05	-2.23707	-1.82322e-10
2386415	rs76721755	1.28902e-20	-0.102601	-1.82322e-10	1.81115e-05	-2.25745	-1.82322e-10	3.75949e-05	-2.24628	-1.82322e-10
2386629	rs76583093	1.25944e-20	-0.125821	-1.82322e-10	1.829e-05	-2.24764	-1.82322e-10	3.77563e-05	-2.242	-1.82322e-10
2386772	rs75705537	1.16041e-20	-0.207711	-1.82322e-10	1.81479e-05	-2.25545	-1.82322e-10	3.74257e-05	-2.25079	-1.82322e-10
2386948	rs10774036	6.86022e-05	35.9366	0.171387	0.000110782	0.468013	-0.914445	0.000294227	0.719038	-0.907839
2387099	rs10744560	2.34748e-05	34.6925	0.343086	8.47111e-05	0.118808	-0.833559	0.000209919	0.299646	-0.826074
2387245	rs79189017	1.33958e-20	-0.0641321	-1.82322e-10	1.8415e-05	-2.24083	-1.82322e-10	3.8042e-05	-2.23446	-1.82322e-10
2387701	rs118004017	2.67893e-21	-1.67365	-1.82322e-10	1.91969e-05	-2.19925	-1.82322e-10	4.2113e-05	-2.13279	-1.82322e-10
2387948	rs78004797	1.32651e-20	-0.0739331	-1.82322e-10	1.83941e-05	-2.24197	-1.82322e-10	3.79946e-05	-2.23571	-1.82322e-10
2387955	rs74847566	1.246e-20	-0.13655	-1.82322e-10	1.82699e-05	-2.24875	-1.82322e-10	3.77098e-05	-2.24323	-1.82322e-10
2388507	rs75728817	1.23273e-20	-0.147251	-1.82322e-10	1.82502e-05	-2.24982	-1.82322e-10	3.76643e-05	-2.24444	-1.82322e-10
2388653	rs114567313	1.29804e-20	-0.0956317	-1.82322e-10	1.83493e-05	-2.24441	-1.82322e-10	3.78922e-05	-2.23841	-1.82322e-10
2388720	rs7972103	1.27169e-20	-0.116142	-1.82322e-10	1.83086e-05	-2.24663	-1.82322e-10	3.7799e-05	-2.24087	-1.82322e-10
2388807	rs77173732	1.30183e-20	-0.0927173	-1.82322e-10	1.81258e-05	-2.25666	-1.82322e-10	3.76348e-05	-2.24522	-1.82322e-10
2389179	rs117362434	4.71851e-21	-3.62673e-10	-1.10758	5.3155e-05	-3.62673e-10	-1.18079	0.000109439	-3.62673e-10	-1.17779
2389220	rs34335441	1.11906e-20	-0.243995	-1.82322e-10	1.78786e-05	-2.27039	-1.82322e-10	3.67446e-05	-2.26916	-1.82322e-10
2390132	rs77577013	1.23613e-20	-0.144499	-1.82322e-10	1.80554e-05	-2.26055	-1.82322e-10	3.74344e-05	-2.25056	-1.82322e-10
2391325	rs78184324	1.21134e-20	-0.164756	-1.82322e-10	1.80308e-05	-2.26192	-1.82322e-10	3.73621e-05	-2.2525	-1.82322e-10
2391412	rs77704787	1.26194e-20	-0.123838	-1.82322e-10	1.80822e-05	-2.25907	-1.82322e-10	3.75117e-05	-2.2485	-1.82322e-10
2391544	rs74630743	1.24853e-20	-0.134515	-1.82322e-10	1.80681e-05	-2.25985	-1.82322e-10	3.74713e-05	-2.24957	-1.82322e-10
2391547	rs76320859	1.22095e-20	-0.156858	-1.82322e-10	1.82329e-05	-2.25077	-1.82322e-10	3.76244e-05	-2.2455	-1.82322e-10
2391562	rs79832477	1.029e-21	-1.66367	-0.966811	1.16279e-05	-1.89415	-0.806445	1.99082e-05	-2.08459	-0.79743
2392662	rs141641906	1.50527e-21	-2.2501	-1.82322e-10	8.93179e-05	-0.661797	-1.82322e-10	0.000130395	-1.00258	-1.82322e-10
2394025	rs115500284	1.15106e-20	-0.215801	-1.82322e-10	1.79762e-05	-2.26495	-1.82322e-10	3.7195e-05	-2.25698	-1.82322e-10
2394250	rs2238058	5.35294e-21	-3.62673e-10	-0.981424	5.57967e-05	-3.62673e-10	-1.13228	0.000115065	-3.62673e-10	-1.12765
2394434	rs76408048	1.21066e-20	-0.165322	-1.82322e-10	1.80301e-05	-2.26196	-1.82322e-10	3.73601e-05	-2.25255	-1.82322e-10
2394494	rs78525694	1.1403e-20	-0.225195	-1.82322e-10	1.79673e-05	-2.26544	-1.82322e-10	3.71667e-05	-2.25774	-1.82322e-10
2394704	rs78161460	1.0951e-20	-0.265643	-1.82322e-10	1.79335e-05	-2.26733	-1.82322e-10	3.70534e-05	-2.26079	-1.82322e-10
2394781	rs12311439	0.000145895	36.5718	0.29083	0.000133582	0.624619	-0.883903	0.000366828	0.909887	-0.878144
2394935	rs78683530	1.15106e-20	-0.215801	-1.82322e-10	1.79762e-05	-2.26495	-1.82322e-10	3.7195e-05	-2.25698	-1.82322e-10
2395626	rs117311450	1.49112e-21	-2.25954	-1.82322e-10	1.79991e-05	-2.26368	-1.82322e-10	3.8576e-05	-2.22052	-1.82322e-10
2396153	rs11610448	1.0951e-20	-0.265643	-1.82322e-10	1.79335e-05	-2.26733	-1.82322e-10	3.70534e-05	-2.26079	-1.82322e-10
2396833	rs3885769	1.0951e-20	-0.265643	-1.82322e-10	1.79335e-05	-2.26733	-1.82322e-10	3.70534e-05	-2.26079	-1.82322e-10
2397108	rs1984637	1.08499e-20	-0.274918	-1.82322e-10	1.79267e-05	-2.26771	-1.82322e-10	3.70294e-05	-2.26144	-1.82322e-10
2397793	rs115724978	1.1403e-20	-0.225195	-1.82322e-10	1.79673e-05	-2.26544	-1.82322e-10	3.71667e-05	-2.25774	-1.82322e-10
2398501	rs117036798	1.21434e-20	-3.62673e-10	-0.16228	0.000101318	-3.62673e-10	-0.535739	0.00020769	-3.62673e-10	-0.537106
2399039	rs77734281	1.0532e-20	-0.30465	-1.82322e-10	1.79075e-05	-2.26878	-1.82322e-10	3.69578e-05	-2.26338	-1.82322e-10
2399294	rs79423118	1.65861e-21	-2.15309	-1.82322e-10	1.78751e-05	-2.27059	-1.82322e-10	3.71507e-05	-2.25817	-1.82322e-10
2399295	rs116698755	1.11799e-20	-0.244953	-1.82322e-10	1.79499e-05	-2.26641	-1.82322e-10	3.71096e-05	-2.25928	-1.82322e-10
2399399	rs117067220	1.11799e-20	-0.244953	-1.82322e-10	1.79499e-05	-2.26641	-1.82322e-10	3.71096e-05	-2.25928	-1.82322e-10
2399804	rs145992193	2.32412e-21	-1.81573	-1.82322e-10	1.86643e-05	-2.22739	-1.82322e-10	3.86545e-05	-2.21849	-1.82322e-10
2399937	rs11614494	1.15106e-20	-0.215801	-1.82322e-10	1.79762e-05	-2.26495	-1.82322e-10	3.7195e-05	-2.25698	-1.82322e-10
2401270	rs75739143	3.36608e-20	0.857265	-1.82322e-10	0.000142966	-0.19139	-1.82322e-10	0.000322833	-0.0960146	-1.82322e-10
2401894	rs1024583	5.23982e-21	-3.62673e-10	-1.00278	5.66824e-05	-3.62673e-10	-1.11653	0.000116984	-3.62673e-10	-1.11112
2402144	rs114241316	9.81463e-21	-0.375196	-1.82322e-10	1.79451e-05	-2.26668	-1.82322e-10	3.69306e-05	-2.26411	-1.82322e-10
2402241	rs76623174	9.53914e-21	-0.403667	-1.82322e-10	1.79458e-05	-2.26664	-1.82322e-10	3.69146e-05	-2.26454	-1.82322e-10
2402246	rs1024582	0.000944438	38.3011	0.429239	0.000294226	1.20227	-0.671917	0.00082014	1.50072	-0.664394
2402318	rs116298939	9.43837e-21	-0.414286	-1.82322e-10	1.79158e-05	-2.26832	-1.82322e-10	3.68517e-05	-2.26625	-1.82322e-10
2402990	rs56177308	3.87571e-21	-1.30434	-1.82322e-10	1.83471e-05	-2.24453	-1.82322e-10	3.76548e-05	-2.24469	-1.82322e-10
2404022	rs7310491	9.81265e-21	-0.375398	-1.82322e-10	1.7945e-05	-2.26669	-1.82322e-10	3.69301e-05	-2.26412	-1.82322e-10
2404424	rs3829330	4.31117e-21	-3.62673e-10	-1.19786	5.89783e-05	-3.62673e-10	-1.07683	0.000121216	-3.62673e-10	-1.07558
2405146	rs76540614	9.267e-21	-0.43261	-1.82322e-10	1.79044e-05	-2.26895	-1.82322e-10	3.68197e-05	-2.26712	-1.82322e-10
2405598	rs11615601	1.00348e-20	-0.353011	-1.82322e-10	1.78846e-05	-2.27006	-1.82322e-10	3.68581e-05	-2.26607	-1.82322e-10
2406103	rs76719316	2.93517e-21	-1.58231	-1.82322e-10	1.98559e-05	-2.1655	-1.82322e-10	4.40781e-05	-2.08719	-1.82322e-10
2406703	rs74500489	9.9447e-21	-0.36203	-1.82322e-10	1.78815e-05	-2.27023	-1.82322e-10	3.68419e-05	-2.26651	-1.82322e-10
2407139	rs113258895	9.267e-21	-0.43261	-1.82322e-10	1.79044e-05	-2.26895	-1.82322e-10	3.68197e-05	-2.26712	-1.82322e-10
2407710	rs112681720	1.73577e-19	2.49755	-1.82322e-10	0.000292936	0.525955	-1.82322e-10	0.000887486	0.915242	-1.82322e-10
2408194	rs4298967	0.00173612	38.8349	0.504203	0.000686683	2.0068	-0.62893	0.0017936	2.23994	-0.621108
2408635	rs73033382	5.41648e-20	1.33296	-1.82322e-10	1.88419e-05	-2.21791	-1.82322e-10	3.74267e-05	-2.25077	-1.82322e-10
2411198	rs16929233	9.18557e-21	-0.441437	-1.82322e-10	1.78995e-05	-2.26922	-1.82322e-10	3.68054e-05	-2.26751	-1.82322e-10
2411475	rs569350382	3.61142e-21	-1.37497	-1.82322e-10	2.3851e-05	-1.98217	-1.82322e-10	4.62088e-05	-2.03998	-1.82322e-10
2413803	rs1860002	0.00766347	40.7538	0.0701537	6.25784e-05	0.173594	-1.19117	0.000172336	0.467752	-1.19146
2414353	rs7966042	9.00786e-21	-0.460973	-1.82322e-10	1.789e-05	-2.26976	-1.82322e-10	3.67765e-05	-2.26829	-1.82322e-10
2415584	rs117839053	1.60632e-21	-2.18512	-1.82322e-10	2.04474e-05	-2.13614	-1.82322e-10	4.31233e-05	-2.10909	-1.82322e-10
2416680	rs117639423	2.94835e-21	-1.57782	-1.82322e-10	1.98458e-05	-2.16601	-1.82322e-10	4.37843e-05	-2.09387	-1.82322e-10
2416808	rs7966811	1.01361e-20	-0.342964	-1.82322e-10	1.78885e-05	-2.26984	-1.82322e-10	3.68771e-05	-2.26556	-1.82322e-10
2416997	rs75726475	1.5529e-21	-2.21894	-1.82322e-10	1.79206e-05	-2.26805	-1.82322e-10	3.69289e-05	-2.26416	-1.82322e-10
2417373	rs149121493	6.18279e-21	-3.62673e-10	-0.8373	5.88605e-05	-3.62673e-10	-1.07883	0.000120139	-3.62673e-10	-1.0845
2419083	rs118065562	1.54343e-20	0.0775248	-1.82322e-10	3.59841e-05	-1.57092	-1.82322e-10	7.09132e-05	-1.61169	-1.82322e-10
2419245	rs11062183	5.74853e-21	-3.62673e-10	-0.910125	5.40322e-05	-3.62673e-10	-1.16442	0.000111269	-3.62673e-10	-1.1612
2419263	rs11062184	5.72842e-21	-3.62673e-10	-0.91363	5.40976e-05	-3.62673e-10	-1.16321	0.00011141	-3.62673e-10	-1.15994
2419382	rs2190732	7.50659e-21	-0.643288	-1.82322e-10	1.7988e-05	-2.26429	-1.82322e-10	3.67413e-05	-2.26925	-1.82322e-10
2419896	rs4765913	7.75344e-09	26.451	0.569134	0.000965189	2.11162	-0.393295	0.00292064	2.48746	-0.381053
2420244	rs10848645	2.60881e-17	8.00449	-0.494328	0.00060826	1.89165	-0.635043	0.00100222	1.66576	-0.628941
2420310	rs141113014	1.55198e-21	-2.21954	-1.82322e-10	1.82569e-05	-2.24945	-1.82322e-10	3.90147e-05	-2.20921	-1.82322e-10
2420377	rs4765914	4.0085e-13	17.0075	0.142507	8.25822e-05	-0.036745	-0.70346	0.000197019	0.10093	-0.690783
2420526	rs10774037	2.47952e-13	16.7051	-0.0354729	7.14343e-05	-0.136209	-0.749012	0.000174054	0.0258398	-0.739623
2420607	rs2283293	4.84622e-22	-2.26827	-1.11518	6.71452e-06	-2.20498	-1.04474	1.38783e-05	-2.20615	-1.03667
2421588	rs2108570	2.72352e-19	3.95074	-1.00272	2.51046e-05	-0.745893	-1.18505	4.57633e-05	-0.86766	-1.18201
2422554	rs77092967	6.65833e-21	-3.62673e-10	-0.763201	7.56986e-05	-3.62673e-10	-0.82724	0.000155878	-3.62673e-10	-0.824078
2423295	rs2239040	2.00025e-21	-0.868993	-1.09681	2.02368e-05	-0.992735	-1.15376	4.68578e-05	-0.87113	-1.1549
2423306	rs11830734	7.00278e-21	-3.62673e-10	-0.712762	8.20617e-05	-3.62673e-10	-0.746527	0.000169159	-3.62673e-10	-0.742312
2423620	rs2283294	1.53464e-15	11.2681	0.316647	0.000151392	0.621376	-0.755499	0.00014819	-0.112143	-0.762516
2423857	rs2370419	8.06684e-19	4.03386	-1.82322e-10	4.40613e-05	-1.36842	-1.82322e-10	6.76109e-05	-1.65938	-1.82322e-10
2423911	rs2283295	1.99194e-20	1.31362	-0.981	9.5599e-06	-1.81835	-1.07807	1.83871e-05	-1.88839	-1.07311
2424255	rs73605736	6.36439e-21	-3.62673e-10	-0.808351	7.26143e-05	-3.62673e-10	-0.868837	0.0001495	-3.62673e-10	-0.865858
2424274	rs2283296	3.28146e-18	6.15045	-0.713479	0.000105956	0.642205	-1.13318	0.000118161	0.0376464	-1.13875
2424862	rs4765673	6.34998e-21	-3.62673e-10	-0.810618	7.24632e-05	-3.62673e-10	-0.87092	0.000149187	-3.62673e-10	-0.867951
2424865	rs4765674	6.34998e-21	-3.62673e-10	-0.810618	7.24632e-05	-3.62673e-10	-0.87092	0.000149187	-3.62673e-10	-0.867951
2425494	rs2238060	2.28463e-18	5.77674	-0.701853	8.5328e-05	0.421714	-1.12921	0.000101319	-0.119811	-1.13507
2425560	rs73605740	7.08978e-21	-3.62673e-10	-0.700415	8.05454e-05	-3.62673e-10	-0.765178	0.000165514	-3.62673e-10	-0.764097
2425788	rs2238061	1.68002e-20	1.13495	-0.972627	8.76326e-06	-1.90249	-1.08094	1.67448e-05	-1.97903	-1.07604
2426450	rs111841503	5.03768e-20	1.26046	-1.82322e-10	3.48411e-05	-1.6032	-1.82322e-10	0.000247391	-0.36218	-1.82322e-10
2426711	rs7132652	1.6717e-20	1.1312	-0.973839	9.02171e-06	-1.88163	-1.07273	1.7446e-05	-1.94638	-1.06766
2427203	rs36120288	3.68939e-20	2.01461	-1.06564	1.45965e-05	-1.3407	-1.13252	2.65512e-05	-1.4645	-1.12958
2427514	rs11832797	6.01638e-21	-3.62673e-10	-0.864584	6.89689e-05	-3.62673e-10	-0.920343	0.00014196	-3.62673e-10	-0.917607
2427574	rs4765916	6.24564e-21	-3.62673e-10	-0.827186	7.16086e-05	-3.62673e-10	-0.882783	0.000147126	-3.62673e-10	-0.88186
2427590	rs141094695	1.64151e-21	-2.16345	-1.82322e-10	4.48498e-05	-1.35068	-1.82322e-10	9.02467e-05	-1.3706	-1.82322e-10
2427613	rs4765917	6.17892e-21	-3.62673e-10	-0.837927	7.09034e-05	-3.62673e-10	-0.89268	0.000145675	-3.62673e-10	-0.891772
2428137	rs2239041	9.94835e-20	2.76279	-0.821869	3.373e-05	-0.46718	-1.16843	5.09841e-05	-0.769686	-1.17195
2428201	rs16929248	1.67325e-20	1.0781	-0.91982	9.12705e-06	-1.89194	-1.05082	1.76579e-05	-1.95642	-1.04555
2428266	rs73605743	6.30583e-21	-3.62673e-10	-0.817596	7.22449e-05	-3.62673e-10	-0.873937	0.000148435	-3.62673e-10	-0.873001
2428487	rs2239042	1.34292e-19	2.79467	-0.553722	3.34399e-05	-0.567311	-1.07694	5.05271e-05	-0.866499	-1.08414
2428625	rs181383793	2.29419e-20	0.473894	-1.82322e-10	4.82773e-05	-1.27704	-1.82322e-10	9.42174e-05	-1.32755	-1.82322e-10
2428884	rs60961642	6.76867e-21	-3.62673e-10	-0.746766	7.68571e-05	-3.62673e-10	-0.812051	0.000158274	-3.62673e-10	-0.808826
2429425	rs2239043	2.86422e-20	1.75797	-1.06216	1.43092e-05	-1.36043	-1.13266	2.54428e-05	-1.50691	-1.1298
2429900	rs114116446	6.29283e-21	-3.62673e-10	-0.81966	7.21074e-05	-3.62673e-10	-0.875842	0.000148153	-3.62673e-10	-0.874909
2430012	rs12317078	1.25811e-20	0.838799	-0.965671	8.25072e-06	-1.96949	-1.07421	1.60708e-05	-2.02667	-1.06948
2430178	rs2239044	2.92852e-20	1.786	-1.06798	1.30891e-05	-1.44554	-1.13668	2.39831e-05	-1.56189	-1.13391
2430225	rs34105921	6.0035e-21	-3.62673e-10	-0.866728	7.11165e-05	-3.62673e-10	-0.889679	0.000146192	-3.62673e-10	-0.888231
2430229	rs150589154	3.83302e-20	0.987167	-1.82322e-10	7.58362e-05	-0.825423	-1.82322e-10	0.000170247	-0.7359	-1.82322e-10
2432560	rs11833218	6.32342e-21	-3.62673e-10	-0.814809	7.47743e-05	-3.62673e-10	-0.839525	0.000153728	-3.62673e-10	-0.837964
2432653	rs4765919	2.26271e-18	5.80343	-0.738182	7.62359e-05	0.321801	-1.14197	8.7812e-05	-0.251094	-1.14686
2432713	rs4765920	6.44337e-21	-3.62673e-10	-0.796018	7.61462e-05	-3.62673e-10	-0.821343	0.000156555	-3.62673e-10	-0.819743
2432854	rs4765921	6.30915e-21	-3.62673e-10	-0.817069	7.4611e-05	-3.62673e-10	-0.841711	0.000153392	-3.62673e-10	-0.840154
2432876	rs4765922	6.37865e-21	-3.62673e-10	-0.806114	7.54059e-05	-3.62673e-10	-0.831113	0.00015503	-3.62673e-10	-0.829534
2433899	rs2239045	2.6749e-18	5.96566	-0.733062	8.53292e-05	0.432689	-1.14017	9.71866e-05	-0.151376	-1.14514
2434003	rs16929250	6.1102e-21	-3.62673e-10	-0.84911	7.23361e-05	-3.62673e-10	-0.872675	0.000148705	-3.62673e-10	-0.871188
2434044	rs2283297	1.56051e-20	1.0244	-0.935879	8.95238e-06	-1.90986	-1.05222	1.73455e-05	-1.97272	-1.04709
2434419	rs2239046	4.91801e-18	6.27906	-0.437469	9.81112e-05	0.450811	-1.01871	0.000110256	-0.142922	-1.02742
2434545	rs2887749	6.07786e-21	-3.62673e-10	-0.854418	7.19664e-05	-3.62673e-10	-0.877799	0.000147943	-3.62673e-10	-0.876324
2434778	rs2283298	1.70449e-20	1.11528	-0.938499	9.31821e-06	-1.86785	-1.05418	1.82531e-05	-1.91974	-1.04908
2435065	rs147455306	1.5316e-21	-2.23276	-1.82322e-10	2.04861e-05	-2.13425	-1.82322e-10	4.61515e-05	-2.04122	-1.82322e-10
2435543	rs2283299	6.01646e-19	4.70938	-0.968776	4.57022e-05	-0.136839	-1.19501	5.49944e-05	-0.670092	-1.19583
2435608	rs11835170	6.31457e-21	-3.62673e-10	-0.81621	7.23374e-05	-3.62673e-10	-0.872658	0.000148626	-3.62673e-10	-0.87172
2435706	rs2239047	5.43087e-19	4.60698	-0.968776	4.53852e-05	-0.143799	-1.19501	5.3735e-05	-0.693258	-1.19583
2435941	rs73605755	6.28799e-21	-3.62673e-10	-0.820428	7.20563e-05	-3.62673e-10	-0.876551	0.000148047	-3.62673e-10	-0.875619
2436036	rs16929251	6.29539e-21	-3.62673e-10	-0.819253	7.21345e-05	-3.62673e-10	-0.875466	0.000148208	-3.62673e-10	-0.874533
2436522	rs3819526	1.6324e-16	10.1331	-0.789189	0.00012089	0.817312	-1.17643	0.000118012	0.0752306	-1.17759
2436614	rs3819527	2.10024e-20	1.38495	-0.99938	1.17877e-05	-1.59963	-1.08731	2.15095e-05	-1.72106	-1.0836
2436621	rs3819528	2.06108e-20	1.36612	-0.99938	1.16932e-05	-1.60768	-1.08731	2.13534e-05	-1.72834	-1.0836
2436659	rs3819529	2.77287e-20	1.75536	-1.09197	1.4387e-05	-1.33896	-1.14872	2.49917e-05	-1.50786	-1.14674
2436797	rs3819530	1.23048e-16	9.88433	-0.823063	9.70815e-05	0.606251	-1.1847	9.51369e-05	-0.132264	-1.18557
2436801	rs3819531	2.68108e-19	3.96167	-1.02935	3.10598e-05	-0.520178	-1.19791	3.95296e-05	-0.998361	-1.19774
2436837	rs3819532	1.69413e-16	9.86835	-0.487324	9.52692e-05	0.48916	-1.08645	9.3068e-05	-0.251026	-1.0888
2436884	rs3819535	8.49732e-17	9.4901	-0.799074	8.36279e-05	0.450969	-1.17859	8.27992e-05	-0.277054	-1.17968
2436998	rs3819536	4.27401e-19	4.4527	-1.05404	4.48488e-05	-0.154109	-1.19659	5.4433e-05	-0.680285	-1.1959
2437120	rs16929259	3.77208e-21	-1.33144	-1.82322e-10	1.80018e-05	-2.26353	-1.82322e-10	3.6717e-05	-2.26991	-1.82322e-10
2437273	rs10848646	1.46128e-20	0.760723	-0.737892	9.11153e-06	-2.05049	-0.893963	1.75719e-05	-2.12095	-0.885903
2437513	rs57765196	1.0387e-21	-2.22234	-0.398761	2.1095e-05	-1.59803	-0.506932	4.73919e-05	-1.51445	-0.50025
2437577	rs59676370	1.03384e-21	-2.225	-0.400782	2.08456e-05	-1.60805	-0.508811	4.68027e-05	-1.52507	-0.502138
2437717	rs2239048	3.18325e-20	1.89949	-1.09807	1.35408e-05	-1.39392	-1.15438	2.47126e-05	-1.51399	-1.15185
2437875	rs7316184	1.02188e-21	-2.23239	-0.405039	2.017e-05	-1.63703	-0.512769	4.52044e-05	-1.55584	-0.506115
2438105	rs7304986	1.02446e-21	-2.22585	-0.409061	2.06193e-05	-1.61126	-0.516507	4.62839e-05	-1.52848	-0.509872
2438144	rs11062188	3.26613e-20	1.92694	-1.09982	1.31614e-05	-1.42143	-1.15529	2.46616e-05	-1.51509	-1.15281
2438166	rs2239049	3.26613e-20	1.92694	-1.09982	1.31614e-05	-1.42143	-1.15529	2.46616e-05	-1.51509	-1.15281
2438200	rs16929262	4.86559e-21	-3.62673e-10	-1.07688	5.8172e-05	-3.62673e-10	-1.09059	0.000119511	-3.62673e-10	-1.08974
2438265	rs2238062	1.47629e-20	0.790583	-0.757538	8.86982e-06	-2.06145	-0.909892	1.73219e-05	-2.11913	-0.902045
2438279	rs7301906	1.01381e-21	-2.22585	-0.419511	2.04201e-05	-1.61126	-0.526216	4.58346e-05	-1.52848	-0.519628
2438328	rs2238063	2.93395e-20	1.77265	-1.05279	1.26817e-05	-1.49004	-1.1238	2.38824e-05	-1.57973	-1.12028
2438641	rs1544503	2.28475e-20	1.5664	-1.09663	2.01558e-05	-0.960275	-1.19023	2.95971e-05	-1.29681	-1.18866
2438704	rs117517186	2.67169e-20	0.626225	-1.82322e-10	5.37294e-05	-1.17004	-1.82322e-10	0.000118063	-1.10193	-1.82322e-10
2438810	rs1544502	1.88975e-18	5.38506	-0.499931	2.2918e-05	-0.921121	-1.10095	3.14894e-05	-1.32075	-1.10275
2438826	rs142851428	2.50966e-20	0.563662	-1.82322e-10	5.17035e-05	-1.20847	-1.82322e-10	0.000113478	-1.14155	-1.82322e-10
2438855	rs16929275	1.0037e-21	-2.225	-0.430375	2.02802e-05	-1.60805	-0.536306	4.55272e-05	-1.52507	-0.529767
2439013	rs2283300	2.77414e-20	1.7548	-1.09094	1.23314e-05	-1.49787	-1.14398	2.32176e-05	-1.58709	-1.14115
2439049	rs57592557	9.97561e-22	-2.225	-0.436508	2.01651e-05	-1.60805	-0.541999	4.52675e-05	-1.52507	-0.535489
2439145	rs59218046	9.97561e-22	-2.225	-0.436508	2.01651e-05	-1.60805	-0.541999	4.52675e-05	-1.52507	-0.535489
2439434	rs16929276	9.96534e-22	-2.22407	-0.438474	2.01998e-05	-1.6045	-0.543824	4.53548e-05	-1.52131	-0.537322
2439507	rs61429893	9.96534e-22	-2.22407	-0.438474	2.01998e-05	-1.6045	-0.543824	4.53548e-05	-1.52131	-0.537322
2439582	rs59305886	9.98495e-22	-2.22407	-0.436508	2.02367e-05	-1.6045	-0.541999	4.54381e-05	-1.52131	-0.535489
2439704	rs11062189	3.0823e-20	1.86881	-1.09961	1.289e-05	-1.44746	-1.15009	2.41938e-05	-1.53964	-1.14742
2440172	rs16929277	9.95434e-22	-2.22321	-0.440437	2.02283e-05	-1.60127	-0.545645	4.54273e-05	-1.51788	-0.539153
2440195	rs11062190	2.80437e-20	1.7548	-1.0801	1.24241e-05	-1.49787	-1.13649	2.33982e-05	-1.58709	-1.1334
2440229	rs11062191	1.9331e-20	1.35385	-1.05121	1.0932e-05	-1.64712	-1.11519	2.04474e-05	-1.74369	-1.1116
2440364	rs16929278	9.93998e-22	-2.22269	-0.442397	2.02306e-05	-1.59934	-0.547464	4.54373e-05	-1.51584	-0.540981
2440464	rs7295089	1.32041e-16	8.80008	0.331718	1.35341e-05	-1.67992	-0.868869	2.28438e-05	-1.86598	-0.878493
2440700	rs11062192	1.31922e-20	0.701305	-0.780751	8.61145e-06	-2.08431	-0.916593	1.68783e-05	-2.1385	-0.908629
2440720	rs11062193	3.0149e-20	1.83095	-1.08387	1.28134e-05	-1.4643	-1.13921	2.40823e-05	-1.5555	-1.13618
2440753	rs73605765	4.91086e-21	-3.62673e-10	-1.06762	5.86821e-05	-3.62673e-10	-1.08186	0.000120563	-3.62673e-10	-1.08098
2441326	rs2051992	1.43958e-20	0.753978	-0.746108	8.9803e-06	-2.07094	-0.888021	1.75717e-05	-2.1272	-0.879665
2441421	rs7963869	6.75762e-19	3.85677	-1.82322e-10	7.93347e-05	-0.780324	-1.82322e-10	0.000172565	-0.722379	-1.82322e-10
2441462	rs7979389	4.34555e-18	6.28256	-0.564726	3.28046e-05	-0.544464	-1.11897	4.20916e-05	-1.01243	-1.12087
2441468	rs79712710	3.38691e-21	-1.43915	-1.82322e-10	4.52922e-05	-1.34086	-1.82322e-10	0.000107717	-1.19365	-1.82322e-10
2441965	rs2051991	4.89315e-21	-3.62673e-10	-1.07123	5.84825e-05	-3.62673e-10	-1.08527	0.000120152	-3.62673e-10	-1.0844
2442027	rs2051990	1.00948e-21	-2.2092	-0.440437	2.12664e-05	-1.55123	-0.545645	4.79005e-05	-1.46487	-0.539153
2442181	rs2238064	2.68588e-20	1.71725	-1.08573	1.21726e-05	-1.51427	-1.14054	2.29448e-05	-1.60252	-1.13754
2442311	rs2051989	1.41932e-20	0.753978	-0.760283	8.87258e-06	-2.07094	-0.900089	1.7347e-05	-2.1272	-0.892534
2442631	rs2238065	3.27048e-20	1.93375	-1.1053	2.554e-05	-0.729162	-1.18459	3.64385e-05	-1.09516	-1.18236
2442789	rs7295590	2.81599e-18	5.81736	-0.533363	2.73705e-05	-0.736886	-1.10765	3.65237e-05	-1.16551	-1.10968
2442888	rs10491962	5.07289e-21	-3.62673e-10	-1.03516	6.05138e-05	-3.62673e-10	-1.05113	0.00012434	-3.62673e-10	-1.05013
2444180	rs143085264	1.47436e-21	-2.27085	-1.82322e-10	3.96845e-05	-1.47304	-1.82322e-10	8.19214e-05	-1.46739	-1.82322e-10
2444374	rs10491963	8.02008e-21	-3.62673e-10	-0.577122	0.000131387	-3.62673e-10	-0.275849	0.000269136	-3.62673e-10	-0.277934
2444379	rs11062194	2.47487e-20	1.64245	-1.09274	1.17293e-05	-1.54665	-1.14526	2.21484e-05	-1.63293	-1.14246
2445399	rs2238066	8.00005e-19	5.11918	-1.09363	6.67893e-05	0.236358	-1.18881	7.71707e-05	-0.340358	-1.18677
2445777	rs57009736	9.53673e-22	-2.20677	-0.499732	2.02961e-05	-1.54299	-0.600582	4.57241e-05	-1.45616	-0.594368
2446516	rs10848648	1.81739e-20	1.3183	-1.07738	1.05662e-05	-1.66181	-1.13453	1.97781e-05	-1.7572	-1.13138
2446806	rs2283301	3.06687e-18	5.8917	-0.522355	3.19096e-05	-0.587532	-1.10356	4.38827e-05	-0.98599	-1.10564
2447186	rs11832788	5.05304e-21	-3.62673e-10	-1.03908	6.02891e-05	-3.62673e-10	-1.05485	0.000123877	-3.62673e-10	-1.05386
2447333	rs7311382	1.35992e-20	0.719414	-0.76847	8.74414e-06	-2.07976	-0.905859	1.71259e-05	-2.13465	-0.897909
2447396	rs149685900	3.91621e-21	-1.29394	-1.82322e-10	1.9554e-05	-2.18082	-1.82322e-10	4.32692e-05	-2.10571	-1.82322e-10
2447414	rs2239050	1.05803e-20	0.422015	-0.72209	8.54686e-06	-2.14036	-0.868076	1.682e-05	-2.19112	-0.859457
2447633	rs117714452	5.55841e-20	-3.62673e-10	1.35883	0.000265555	-3.62673e-10	0.427823	0.000543006	-3.62673e-10	0.423969
2447646	rs113982555	5e-21	-3.62673e-10	-1.04963	5.96889e-05	-3.62673e-10	-1.06485	0.00012264	-3.62673e-10	-1.0639
2448885	rs117229184	1.5954e-21	-2.19195	-1.82322e-10	2.31477e-05	-2.0121	-1.82322e-10	4.62609e-05	-2.03885	-1.82322e-10
2449404	rs11062195	2.24386e-20	1.51468	-1.06296	1.18894e-05	-1.54732	-1.13104	2.24731e-05	-1.63302	-1.12781
2449767	rs7959096	1.62747e-20	1.17861	-1.04807	1.07196e-05	-1.66944	-1.11249	2.00908e-05	-1.76396	-1.10893
2449838	rs6489363	9.532e-21	0.283148	-0.687564	8.58257e-06	-2.14977	-0.854498	1.69289e-05	-2.19842	-0.845709
2449992	rs6489364	1.90074e-20	1.31996	-1.0342	1.14047e-05	-1.60959	-1.11038	2.12757e-05	-1.70889	-1.10669
2450101	rs11834718	4.87174e-21	-3.62673e-10	-1.07562	5.82413e-05	-3.62673e-10	-1.0894	0.000119654	-3.62673e-10	-1.08854
2450156	rs75140182	4.31705e-21	-3.62673e-10	-1.1965	5.35388e-05	-3.62673e-10	-1.17359	0.000109702	-3.62673e-10	-1.17538
2450465	rs7959938	9.21901e-21	0.268225	-0.706027	8.55333e-06	-2.153	-0.854679	1.68837e-05	-2.20091	-0.845889
2450595	rs2024077	5.08194e-19	4.61381	-1.04202	5.62045e-05	0.0720441	-1.19705	7.8958e-05	-0.307816	-1.19642
2451162	rs7313708	2.31299e-20	1.34544	-0.863383	1.13352e-05	-1.74638	-0.979706	2.1315e-05	-1.84	-0.973736
2451478	rs11830691	4.75731e-21	-3.62673e-10	-1.09939	5.69559e-05	-3.62673e-10	-1.11172	0.000117003	-3.62673e-10	-1.11095
2451752	rs16929294	4.75972e-21	-3.62673e-10	-1.09888	5.69829e-05	-3.62673e-10	-1.11125	0.000117058	-3.62673e-10	-1.11048
2452052	rs148911907	1.63874e-21	-2.16514	-1.82322e-10	1.99698e-05	-2.15978	-1.82322e-10	4.32303e-05	-2.10661	-1.82322e-10
2452192	rs2239051	4.63988e-21	-3.62673e-10	-1.12438	7.66701e-05	-3.62673e-10	-0.814486	0.000159672	-3.62673e-10	-0.80003
2452351	rs59604191	5.14956e-21	-3.62673e-10	-1.02016	6.13831e-05	-3.62673e-10	-1.03686	0.000126133	-3.62673e-10	-1.03582
2452516	rs4765923	5.09541e-21	-3.62673e-10	-1.03073	6.0769e-05	-3.62673e-10	-1.04692	0.000124867	-3.62673e-10	-1.0459
2452619	rs2283302	2.91986e-20	1.76918	-1.05413	2.8724e-05	-0.600396	-1.19587	4.70532e-05	-0.826917	-1.19496
2452976	rs4765924	1.50674e-20	0.807129	-0.753666	9.04865e-06	-2.05711	-0.894275	1.76673e-05	-2.11543	-0.886004
2453088	rs2239052	1.36898e-20	0.874949	-0.917371	8.61305e-06	-1.97648	-1.02424	1.66621e-05	-2.0419	-1.01811
2453152	rs116940436	1.50872e-21	-2.24781	-1.82322e-10	2.02157e-05	-2.14754	-1.82322e-10	4.07955e-05	-2.16458	-1.82322e-10
2453337	rs2238067	1.4343e-20	0.761757	-0.757565	8.91345e-06	-2.06894	-0.897497	1.74333e-05	-2.1255	-0.889269
2453510	rs73605775	4.67703e-21	-3.62673e-10	-1.11641	5.60594e-05	-3.62673e-10	-1.12759	0.000115152	-3.62673e-10	-1.12689
2453654	rs74739853	4.42027e-21	-3.62673e-10	-1.17287	5.22908e-05	-3.62673e-10	-1.19718	0.000107365	-3.62673e-10	-1.19691
2453853	rs61907782	2.45101e-21	-1.76257	-1.82322e-10	3.20967e-05	-1.68524	-1.82322e-10	5.89466e-05	-1.79652	-1.82322e-10
2454643	rs7965406	5.53475e-21	-3.62673e-10	-0.948024	6.57653e-05	-3.62673e-10	-0.967906	0.000135165	-3.62673e-10	-0.966655
2455420	rs12812579	1.86862e-21	-2.03387	-1.82322e-10	1.96529e-05	-2.17577	-1.82322e-10	3.91614e-05	-2.20546	-1.82322e-10
2455688	rs75784032	3.96051e-21	-1.2827	-1.82322e-10	1.99308e-05	-2.16173	-1.82322e-10	4.21735e-05	-2.13136	-1.82322e-10
2455755	rs2238068	1.85322e-20	-3.62673e-10	0.260442	9.78784e-05	-3.62673e-10	-0.570273	0.000201053	-3.62673e-10	-0.569581
2456062	rs2238069	1.75621e-16	9.61322	-0.196204	0.000102024	0.435207	-0.963997	0.00011952	-0.122281	-0.967382
2456115	rs2238070	5.45673e-16	10.7851	-0.234391	0.000117865	0.5978	-0.98226	0.000133493	0.00640998	-0.985509
2456416	rs2238071	1.39882e-16	9.50669	-0.317205	9.20832e-05	0.384496	-1.0158	0.000108461	-0.167442	-1.01932
2456486	rs149117513	1.48065e-21	-2.26659	-1.82322e-10	2.46807e-05	-1.94798	-1.82322e-10	4.92647e-05	-1.97594	-1.82322e-10
2456529	rs143432125	1.48247e-21	-2.26536	-1.82322e-10	2.42715e-05	-1.9647	-1.82322e-10	4.87845e-05	-1.98574	-1.82322e-10
2456707	rs2238072	2.23544e-16	9.91567	-0.25738	0.000115378	0.580611	-0.986393	0.000128388	-0.0283405	-0.989755
2456819	rs2238073	3.17527e-20	1.80385	-1.00494	1.13236e-05	-1.65218	-1.07493	2.19544e-05	-1.71401	-1.07018
2456837	rs2238074	1.66656e-20	1.0911	-0.936823	9.20704e-06	-1.88946	-1.04457	1.73972e-05	-1.97845	-1.03839
2457702	rs118002522	4.78424e-21	-3.62673e-10	-1.09374	5.57964e-05	-3.62673e-10	-1.13229	0.000113992	-3.62673e-10	-1.13702
2457994	rs7959488	5.87998e-21	-3.62673e-10	-0.887516	6.97053e-05	-3.62673e-10	-0.909723	0.000143284	-3.62673e-10	-0.908323
2458441	rs7139329	6.83482e-22	-1.84478	-1.19484	9.64147e-06	-1.70827	-1.17966	2.23124e-05	-1.58737	-1.18064
2458571	rs75559616	6.34121e-22	-1.94515	-1.16944	6.92362e-06	-2.12503	-1.09403	1.25565e-05	-2.24898	-1.09393
2458950	rs73035417	1.10592e-21	-1.51888	-1.03951	1.36325e-05	-1.38041	-1.16114	4.18927e-05	-0.973717	-1.16432
2459357	rs117130573	2.05521e-21	-1.93869	-1.82322e-10	1.78778e-05	-2.27044	-1.82322e-10	3.6901e-05	-2.26491	-1.82322e-10
2460086	rs10848649	5.55884e-16	11.7521	-1.18286	0.000173263	1.07782	-1.07701	0.000424381	1.25423	-1.07675
2460107	rs11062196	5.00658e-16	11.6469	-1.1823	0.000164858	1.02652	-1.07544	0.000403254	1.20159	-1.07517
2460388	rs11062197	4.31299e-16	11.4926	-1.17715	0.000156571	0.951653	-1.05214	0.000382178	1.12475	-1.05201
2461223	rs7132154	3.21386e-16	11.1814	-1.16007	0.000140455	0.801969	-1.01108	0.000341472	0.971049	-1.01093
2461407	rs7133259	8.98983e-16	12.0682	-1.0183	0.0002475	1.11063	-0.753221	0.000624694	1.31589	-0.751778
2461920	rs148930286	4.34896e-21	-3.62673e-10	-1.18913	5.85794e-05	-3.62673e-10	-1.08362	0.000120939	-3.62673e-10	-1.07786
2462223	rs11612864	6.38645e-16	11.7108	-1.00274	0.000182202	0.780046	-0.728928	0.000470274	1.00761	-0.727446
2462618	rs74393498	4.8065e-21	-3.62673e-10	-1.0891	6.42172e-05	-3.62673e-10	-0.991727	0.000132593	-3.62673e-10	-0.985869
2462801	rs11833358	7.5343e-21	-3.62673e-10	-0.639604	9.30004e-05	-3.62673e-10	-0.621395	0.00019368	-3.62673e-10	-0.606945
2463054	rs7961089	5.91886e-16	11.7961	-1.16406	0.000150384	0.864423	-1.00523	0.000369157	1.04338	-1.00531
2463738	rs60656607	5.12674e-22	-2.12936	-1.19782	5.64105e-06	-2.25608	-1.16785	1.14971e-05	-2.26424	-1.16681
2463745	rs7980160	4.43638e-16	11.5312	-1.1875	0.000133377	0.927599	-1.18842	0.000260704	0.879648	-1.18941
2463873	rs7316040	6.01649e-21	-3.62673e-10	-0.864566	7.04079e-05	-3.62673e-10	-0.899693	0.000144959	-3.62673e-10	-0.8967
2463933	rs73035423	1.50888e-21	-2.2477	-1.82322e-10	2.73149e-05	-1.84657	-1.82322e-10	7.15346e-05	-1.60297	-1.82322e-10
2464014	rs61294626	9.1869e-21	0.500346	-0.941637	1.28085e-05	-1.78529	-0.8186	2.384e-05	-1.87974	-0.822049
2464037	rs10848651	4.78575e-21	-3.62673e-10	-1.09343	5.92304e-05	-3.62673e-10	-1.07256	0.000121331	-3.62673e-10	-1.07463
2464263	rs6489366	1.20829e-21	-1.79349	-0.676378	2.73816e-05	-1.03361	-0.810514	4.49345e-05	-1.25728	-0.810662
2464689	rs12310927	1.17118e-20	0.708465	-0.906938	1.30128e-05	-1.72375	-0.864319	3.48254e-05	-1.44225	-0.880556
2464764	rs12310858	8.20066e-22	-1.96071	-0.896726	7.93996e-06	-2.2287	-0.853391	1.54152e-05	-2.2679	-0.869895
2465151	rs2238075	6.2503e-22	-2.03729	-1.09173	1.77558e-05	-1.41654	-0.860749	3.0128e-05	-1.61861	-0.849086
2465273	rs79149448	8.96888e-22	-1.96425	-0.803647	9.51069e-06	-2.14627	-0.755315	1.77978e-05	-2.21925	-0.774824
2465364	rs740419	1.16482e-19	2.81522	-0.716555	2.95271e-05	-0.824881	-0.943808	2.97221e-05	-1.54263	-0.938632
2465477	rs740418	1.82962e-21	-1.84493	-0.210025	7.27669e-05	-0.518006	-0.348732	5.40527e-05	-1.53293	-0.350266
2465498	rs7956704	6.91982e-22	-2.22051	-0.806752	1.53784e-05	-1.96034	-0.46069	2.66679e-05	-2.14672	-0.442975
2465594	rs55846742	9.94634e-21	0.448987	-0.810852	1.09245e-05	-2.00004	-0.76295	2.69326e-05	-1.79752	-0.782288
2465612	rs11062198	6.87902e-22	-2.21792	-0.815257	1.5297e-05	-1.95396	-0.472383	2.64611e-05	-2.14267	-0.454808
2465625	rs11062199	6.32268e-22	-2.24219	-0.87532	1.47909e-05	-1.90393	-0.556052	2.47327e-05	-2.12551	-0.539515
2465656	rs11062200	6.86543e-22	-2.23403	-0.801128	1.68606e-05	-1.87604	-0.452977	2.79444e-05	-2.10776	-0.43517
2465891	rs2238076	1.92346e-21	-0.834684	-1.17026	6.29645e-06	-2.24465	-1.06936	1.54698e-05	-2.07671	-1.05755
2466084	rs2238077	1.17931e-20	0.735331	-0.926882	3.67396e-05	-0.384509	-1.16563	4.56601e-05	-0.884308	-1.16762
2466206	rs2239053	5.93179e-22	-2.17134	-1.00999	1.56878e-05	-1.64767	-0.75344	2.6121e-05	-1.87075	-0.739661
2466366	rs2239054	5.90797e-22	-2.16955	-1.01581	1.56174e-05	-1.64321	-0.762403	2.59771e-05	-1.86717	-0.748763
2466385	rs2239055	5.87143e-22	-2.18156	-1.00999	1.52851e-05	-1.67368	-0.75344	2.55837e-05	-1.89154	-0.739661
2467069	rs111779743	5.64694e-22	-2.20693	-1.02361	1.44909e-05	-1.71295	-0.767531	2.50683e-05	-1.89714	-0.754409
2467354	rs73607703	5.51697e-22	-2.21912	-1.0347	1.34426e-05	-1.7705	-0.785064	2.35056e-05	-1.9437	-0.77221
2467682	rs116992907	1.92164e-20	0.296692	-1.82322e-10	2.20647e-05	-2.06002	-1.82322e-10	5.613e-05	-1.84548	-1.82322e-10
2468195	rs2239056	5.68435e-22	-2.24897	-0.974969	1.3871e-05	-1.81745	-0.706754	2.51495e-05	-1.95527	-0.693042
2468297	rs2239057	6.37728e-22	-2.2708	-0.838118	1.24786e-05	-2.10426	-0.525718	2.31757e-05	-2.22092	-0.509123
2468318	rs2239058	6.83405e-22	-2.27078	-0.768954	1.31115e-05	-2.14821	-0.432296	2.47536e-05	-2.24959	-0.414592
2468358	rs80004763	7.42524e-22	-2.18646	-0.770313	1.20034e-05	-1.94878	-0.720037	2.13567e-05	-2.07147	-0.740317
2468736	rs150612453	3.52712e-21	-1.39859	-1.82322e-10	3.17071e-05	-1.69746	-1.82322e-10	6.10836e-05	-1.76091	-1.82322e-10
2469089	rs4765925	5.87892e-21	-3.62673e-10	-0.887697	6.78992e-05	-3.62673e-10	-0.935974	0.000140045	-3.62673e-10	-0.931187
2469100	rs190571689	8.89237e-21	-0.473876	-1.82322e-10	2.9454e-05	-1.77117	-1.82322e-10	5.41364e-05	-1.88164	-1.82322e-10
2469296	rs114859903	5.92897e-21	0.0406157	-0.919835	9.44812e-06	-2.01564	-0.89254	2.37455e-05	-1.79794	-0.907817
2469367	rs58081520	5.42787e-21	-0.0361283	-0.931394	9.10323e-06	-2.04071	-0.904659	2.26742e-05	-1.8323	-0.919626
2469497	rs4765675	4.0148e-20	1.76038	-0.72688	2.82254e-05	-0.82485	-0.988926	3.06866e-05	-1.46048	-0.988841
2469558	rs11062201	1.7022e-21	-1.0567	-1.07045	6.01754e-06	-2.25998	-1.09934	1.22608e-05	-2.26838	-1.09836
2469682	rs12308934	7.63485e-22	-2.24824	-0.680695	1.60346e-05	-2.00955	-0.369701	2.9161e-05	-2.15116	-0.34916
2470030	rs2370513	1.13516e-19	2.86344	-0.790563	3.21645e-05	-0.64834	-1.03479	3.06436e-05	-1.41607	-1.03465
2470495	rs73607710	5.91857e-22	-2.13702	-1.04654	1.11093e-05	-1.57359	-1.17263	1.96863e-05	-1.71931	-1.17391
2471188	rs79843979	4.47493e-21	-0.312799	-0.847779	9.74268e-06	-2.0767	-0.80078	2.35356e-05	-1.8944	-0.820233
2471266	rs10774039	1.83849e-21	-1.26086	-0.789266	6.67894e-06	-2.27065	-0.984392	1.4244e-05	-2.22225	-0.994569
2471377	rs10848652	5.71556e-20	-3.62673e-10	1.38671	0.000650947	-3.62673e-10	1.32443	0.00137293	-3.62673e-10	1.35155
2472261	rs11062202	5.34203e-21	-3.62673e-10	-0.983465	6.38779e-05	-3.62673e-10	-0.997025	0.000131984	-3.62673e-10	-0.990474
2472452	rs2238078	2.38532e-20	1.64444	-1.1316	1.18008e-05	-1.55811	-1.12772	1.97943e-05	-1.76064	-1.12712
2472797	rs1860006	3.90273e-19	4.19603	-0.888257	2.88876e-05	-0.712967	-1.07762	3.25381e-05	-1.30862	-1.08212
2472971	rs140683151	1.4773e-21	-2.26886	-1.82322e-10	2.18177e-05	-2.07128	-1.82322e-10	4.26092e-05	-2.12108	-1.82322e-10
2473358	rs2238079	2.73866e-20	1.77343	-1.12245	1.25838e-05	-1.50248	-1.11911	2.09314e-05	-1.71341	-1.11849
2473761	rs11062203	2.89753e-19	4.13241	-1.12245	2.37984e-05	-0.865274	-1.11911	3.89413e-05	-1.09261	-1.11849
2473764	rs2283303	3.45368e-19	4.29639	-1.11085	2.60195e-05	-0.787895	-1.10726	4.23039e-05	-1.02167	-1.1066
2473971	rs2283304	2.98846e-19	4.17425	-1.13339	2.40004e-05	-0.845634	-1.1303	3.92051e-05	-1.07462	-1.12973
2474661	rs12425203	1.53895e-18	5.81986	-1.14007	4.4767e-05	-0.156071	-1.19646	4.41189e-05	-0.889086	-1.19718
2475403	rs11062204	3.0031e-17	8.68869	-1.03778	0.000121998	0.812043	-1.16204	0.000109211	-0.0150761	-1.1648
2475676	rs6489367	8.3359e-22	-1.73272	-1.10836	8.07754e-06	-1.8722	-1.19271	1.39783e-05	-2.04184	-1.19381
2475850	rs6489368	1.44361e-21	-1.13785	-1.15408	1.04778e-05	-1.60731	-1.19743	1.62035e-05	-1.89093	-1.19699
2476138	rs6489369	2.77284e-19	4.11162	-1.14565	2.64621e-05	-0.73416	-1.14413	4.62316e-05	-0.896148	-1.14334
2476193	rs6489370	2.89113e-19	4.1534	-1.14565	2.7011e-05	-0.713627	-1.14413	4.71383e-05	-0.876724	-1.14334
2476638	rs117806059	4.86761e-22	-2.2182	-1.16086	1.1788e-05	-1.58811	-1.09881	2.00572e-05	-1.77767	-1.09689
2477049	rs1860004	3.39905e-19	4.32774	-1.15815	2.44705e-05	-0.801252	-1.15528	3.91741e-05	-1.05051	-1.15463
2477473	rs3891781	3.55006e-19	4.37003	-1.15696	2.97209e-05	-0.60606	-1.15609	5.15573e-05	-0.774849	-1.15561
2477478	rs3891780	3.73582e-19	4.4196	-1.15553	3.47799e-05	-0.456938	-1.14802	6.14456e-05	-0.608001	-1.147
2477490	rs10774040	3.00766e-19	4.19991	-1.15265	2.98734e-05	-0.612133	-1.1449	5.2052e-05	-0.777066	-1.14384
2478749	rs76120911	6.93777e-21	-3.62673e-10	-0.72209	8.62533e-05	-3.62673e-10	-0.69671	0.000173361	-3.62673e-10	-0.717773
2478858	rs112595974	3.40324e-21	-1.43434	-1.82322e-10	1.86399e-05	-2.2287	-1.82322e-10	4.34972e-05	-2.10045	-1.82322e-10
2478990	rs78846371	5.1537e-21	-3.62673e-10	-1.01935	6.02252e-05	-3.62673e-10	-1.05591	0.00012449	-3.62673e-10	-1.04892
2479518	rs111790437	3.05629e-21	-1.54187	-1.82322e-10	1.91435e-05	-2.20203	-1.82322e-10	4.44481e-05	-2.07883	-1.82322e-10
2479962	rs11062206	3.29552e-19	4.27534	-1.13667	2.88002e-05	-0.653299	-1.14032	5.00992e-05	-0.819612	-1.13953
2480889	rs7296567	1.41668e-21	-1.13574	-1.17501	1.08222e-05	-1.58452	-1.18788	1.65559e-05	-1.88054	-1.18587
2481607	rs880342	5.53052e-19	4.77495	-1.11857	3.73493e-05	-0.400326	-1.13336	6.40756e-05	-0.579511	-1.13358
2481916	rs886899	7.25984e-22	-1.83923	-1.14007	7.29328e-06	-1.96946	-1.19758	1.29499e-05	-2.11424	-1.19783
2481936	rs886898	8.45662e-22	-1.6407	-1.186	6.55171e-06	-2.109	-1.16528	1.25344e-05	-2.1828	-1.16188
2482330	rs1108385	4.85363e-19	4.64827	-1.12244	3.52768e-05	-0.46532	-1.12545	6.07574e-05	-0.641286	-1.12498
2482943	rs10466899	4.52585e-22	-2.26971	-1.18214	7.27932e-06	-1.97104	-1.19792	1.40771e-05	-2.03074	-1.19787
2483988	rs2283305	5.47579e-21	-3.62673e-10	-0.958733	6.42607e-05	-3.62673e-10	-0.99105	0.000132865	-3.62673e-10	-0.983817
2485054	rs150675643	1.95052e-21	-1.99097	-1.82322e-10	4.342e-05	-1.38308	-1.82322e-10	8.54217e-05	-1.42555	-1.82322e-10
2486431	rs2238081	3.71982e-19	4.39847	-1.13869	3.0709e-05	-0.591806	-1.13764	5.32369e-05	-0.761336	-1.13706
2486711	rs2238082	5.29523e-21	-3.62673e-10	-0.992264	6.21798e-05	-3.62673e-10	-1.02397	0.000128583	-3.62673e-10	-1.01658
2486859	rs142606367	2.74866e-21	-1.64796	-1.82322e-10	1.95284e-05	-2.18213	-1.82322e-10	4.16863e-05	-2.14298	-1.82322e-10
2487001	rs2238083	3.65038e-20	2.07325	-1.13491	1.59734e-05	-1.25176	-1.13131	2.74556e-05	-1.43009	-1.13049
2487326	rs117802326	2.10534e-20	0.387993	-1.82322e-10	4.09304e-05	-1.44213	-1.82322e-10	8.56478e-05	-1.42291	-1.82322e-10
2487538	rs73035462	1.76306e-20	0.210563	-1.82322e-10	2.17774e-05	-2.07313	-1.82322e-10	4.19548e-05	-2.13656	-1.82322e-10
2489314	rs4765676	4.26627e-19	4.58834	-1.1915	2.92838e-05	-0.58914	-1.18783	5.09486e-05	-0.753841	-1.18849
2489390	rs2283306	3.95578e-19	4.42021	-1.09894	3.20693e-05	-0.590588	-1.09551	5.62407e-05	-0.748019	-1.09549
2490815	rs61907797	8.34383e-21	-0.537547	-1.82322e-10	3.25981e-05	-1.66974	-1.82322e-10	5.8275e-05	-1.80798	-1.82322e-10
2490979	rs112886650	3.49507e-21	-1.40772	-1.82322e-10	1.96775e-05	-2.17452	-1.82322e-10	4.66536e-05	-2.0304	-1.82322e-10
2491749	rs2239059	2.97015e-20	1.80094	-1.06881	1.46039e-05	-1.38769	-1.08502	2.56268e-05	-1.54484	-1.08467
2491911	rs2239060	4.38095e-19	4.50166	-1.07829	3.33586e-05	-0.549653	-1.09703	5.83906e-05	-0.709037	-1.09696
2492501	rs74905168	5.03737e-21	0.154258	-1.19644	6.48356e-06	-2.1312	-1.15353	1.23482e-05	-2.20316	-1.15648
2493591	rs7961557	5.52136e-19	4.85259	-1.19787	3.43367e-05	-0.419917	-1.19787	6.06218e-05	-0.570593	-1.1979
2494658	rs117089958	1.01758e-19	1.96352	-1.82322e-10	6.03929e-05	-1.05313	-1.82322e-10	0.000153474	-0.839619	-1.82322e-10
2494716	rs11062209	5.28502e-19	4.75088	-1.13991	2.67066e-05	-0.732537	-1.13655	4.80001e-05	-0.866618	-1.13533
2494926	rs4370987	1.51785e-18	5.86265	-1.19667	5.99507e-05	0.137213	-1.19769	7.47236e-05	-0.361963	-1.19739
2496833	rs10848654	6.67639e-19	4.96787	-1.12319	2.50896e-05	-0.807674	-1.12387	4.46963e-05	-0.949608	-1.12365
2497746	rs12581153	5.76349e-21	-3.62673e-10	-0.907527	6.8723e-05	-3.62673e-10	-0.923914	0.00014225	-3.62673e-10	-0.915564
2498822	rs74389391	4.50461e-21	-3.62673e-10	-1.15397	5.25907e-05	-3.62673e-10	-1.19146	0.000108066	-3.62673e-10	-1.19041
2498947	rs4765677	5.40375e-21	-3.62673e-10	-0.971977	6.456e-05	-3.62673e-10	-0.986404	0.000133499	-3.62673e-10	-0.979059
2499168	rs753076	7.90132e-22	-2.07839	-0.816238	2.14826e-05	-1.47054	-0.616212	2.66356e-05	-1.97921	-0.61169
2499217	rs753077	7.35956e-21	-3.62673e-10	-0.663069	0.000124171	-3.62673e-10	-0.33234	0.000260072	-3.62673e-10	-0.312191
2499312	rs11062210	8.8022e-20	2.77519	-0.956672	1.5433e-05	-1.43656	-0.980931	2.8892e-05	-1.52865	-0.980938
2499322	rs753078	1.33509e-17	8.03271	-1.19244	0.000348157	1.83866	-1.14	0.000508382	1.49679	-1.13871
2499565	rs10160993	3.19336e-19	4.24312	-1.13595	1.53769e-05	-1.27544	-1.14568	5.08634e-05	-0.796478	-1.14753
2499626	rs2887780	9.38452e-22	-1.95613	-0.766469	2.94609e-05	-1.2213	-0.549632	3.61485e-05	-1.74117	-0.544348
2499747	rs73037239	1.49822e-21	-2.25479	-1.82322e-10	1.793e-05	-2.26752	-1.82322e-10	5.43161e-05	-1.87833	-1.82322e-10
2499849	rs740417	3.78003e-16	11.3791	-1.19549	0.000439543	2.12834	-1.1966	0.00083314	2.04732	-1.19527
2499892	rs740416	3.25924e-16	11.2321	-1.19673	0.000290142	1.71169	-1.19532	0.000655916	1.80642	-1.19354
2500203	rs7968680	3.55836e-21	-0.354429	-1.03534	4.64032e-05	-0.331892	-0.984739	4.58986e-05	-1.07476	-0.971951
2500314	rs7967959	6.1599e-22	-2.24414	-0.899458	6.61469e-06	-2.27041	-0.994295	2.11291e-05	-1.83096	-0.991537
2500431	rs10491964	3.65634e-17	8.81979	-0.972059	0.000565945	1.96166	-0.777162	0.00075297	1.51855	-0.767674
2500761	rs61539622	2.78877e-21	-1.58505	-0.0484174	2.47205e-05	-2.26161	0.315241	5.13633e-05	-2.21077	0.276543
2501439	rs7296821	9.63332e-17	10.013	-1.19653	0.000323911	1.82222	-1.19574	0.000207062	0.654109	-1.19424
2501548	rs76604410	1.58972e-21	-2.19551	-1.82322e-10	5.55558e-05	-1.13661	-1.82322e-10	0.000123623	-1.05592	-1.82322e-10
2502058	rs4441076	7.50179e-17	9.7624	-1.19599	0.000278991	1.67381	-1.19663	0.000189828	0.568381	-1.19541
2502213	rs112653186	6.01997e-20	1.4386	-1.82322e-10	4.5944e-05	-1.32658	-1.82322e-10	0.000113934	-1.13753	-1.82322e-10
2502512	rs2239061	3.27713e-21	-0.338047	-1.13405	4.45457e-05	-0.257887	-1.0996	4.20887e-05	-1.04051	-1.09286
2502572	rs2239062	1.5298e-16	10.4758	-1.19684	0.000288133	1.70514	-1.19571	0.000208964	0.663199	-1.19419
2502674	rs75056630	2.08466e-21	-1.92446	-1.82322e-10	0.000147234	-0.161975	-1.82322e-10	0.000337595	-0.0513041	-1.82322e-10
2502872	rs55902113	1.39546e-21	-1.88598	-0.439868	1.59488e-05	-2.24475	-0.139862	3.17346e-05	-2.24357	-0.17218
2502996	rs56151937	1.7352e-21	-1.68198	-0.425965	1.6498e-05	-2.22548	-0.125285	3.1455e-05	-2.26881	-0.155784
2503081	rs77351772	4.97736e-21	-3.62673e-10	-1.05417	5.96586e-05	-3.62673e-10	-1.06536	0.000122917	-3.62673e-10	-1.06164
2503709	rs7980523	1.5256e-21	-1.84044	-0.396244	1.71299e-05	-2.22474	-0.0884339	3.31273e-05	-2.25126	-0.121534
2503983	rs7955376	1.52893e-21	-2.2345	-1.82322e-10	1.78999e-05	-2.2692	-1.82322e-10	6.79656e-05	-1.65415	-1.82322e-10
2503985	rs2238084	5.47625e-21	0.167947	-1.1266	4.43196e-05	-0.270412	-1.09216	4.92327e-05	-0.891191	-1.0854
2503992	rs7973812	1.56724e-21	-1.81921	-0.390545	1.63869e-05	-2.23344	-0.124074	3.23381e-05	-2.24013	-0.156774
2504717	rs1122785	1.51847e-21	-2.24137	-1.82322e-10	1.78782e-05	-2.27042	-1.82322e-10	6.42711e-05	-1.71004	-1.82322e-10
2505036	rs1122784	1.68469e-21	-1.85255	-0.284942	1.85282e-05	-2.23192	-0.00278157	3.66508e-05	-2.23442	-0.0372929
2506038	rs59241311	4.36194e-21	-1.26484	0.0786831	2.78438e-05	-2.23626	0.408872	6.03184e-05	-2.14233	0.368816
2506715	rs140811693	3.04508e-21	-1.54554	-1.82322e-10	2.90849e-05	-1.78378	-1.82322e-10	6.33705e-05	-1.72415	-1.82322e-10
2506853	rs75390555	5.64615e-22	-2.2092	-1.02149	7.57263e-06	-2.09861	-1.03085	1.48438e-05	-2.14803	-1.02754
2507060	rs79744129	4.20423e-21	-1.38339	0.160407	3.1227e-05	-2.21377	0.501052	6.65717e-05	-2.13223	0.457358
2507194	rs78170230	1.48113e-21	-2.26626	-1.82322e-10	1.98552e-05	-2.16553	-1.82322e-10	3.9515e-05	-2.19647	-1.82322e-10
2507652	rs61907805	4.22402e-21	-1.40112	0.182836	3.18783e-05	-2.2182	0.526124	6.77669e-05	-2.13918	0.482107
2507848	rs55909860	2.22545e-21	-1.85911	-1.82322e-10	2.59669e-05	-1.89718	-1.82322e-10	5.32809e-05	-1.89757	-1.82322e-10
2508143	rs61907806	5.43564e-21	-1.20169	0.235594	3.41945e-05	-2.20695	0.585019	7.61616e-05	-2.08055	0.540252
2508207	rs73037254	1.56961e-21	-2.20824	-1.82322e-10	1.79308e-05	-2.26748	-1.82322e-10	7.10975e-05	-1.6091	-1.82322e-10
2508288	rs73037256	1.58508e-21	-2.19843	-1.82322e-10	1.79529e-05	-2.26624	-1.82322e-10	7.13123e-05	-1.60608	-1.82322e-10
2508296	rs61907807	5.7066e-21	-1.17213	0.254683	3.49787e-05	-2.20556	0.6063	7.79644e-05	-2.07816	0.561265
2508571	rs7301013	2.11325e-21	-1.70974	-0.201098	2.0614e-05	-2.22147	0.0934461	3.91024e-05	-2.26235	0.055389
2508780	rs11062213	8.29417e-21	-0.543517	-1.82322e-10	0.000233069	0.297335	-1.82322e-10	0.000249966	-0.351825	-1.82322e-10
2509239	rs73037258	1.53285e-21	-2.23194	-1.82322e-10	1.78708e-05	-2.27083	-1.82322e-10	6.37553e-05	-1.7181	-1.82322e-10
2509272	rs57722549	5.2794e-21	-1.30755	0.312287	3.62062e-05	-2.2352	0.670435	7.86862e-05	-2.13228	0.624601
2509306	rs11837034	1.94326e-21	-1.73611	-0.258591	1.91599e-05	-2.22907	0.0278904	3.67896e-05	-2.25875	-0.00918075
2509608	rs11836545	2.0231e-21	-1.75334	-0.201098	2.03618e-05	-2.23379	0.0934461	3.93517e-05	-2.256	0.055389
2509650	rs11837126	2.09469e-21	-1.72193	-0.197738	2.059e-05	-2.22646	0.0972699	3.94935e-05	-2.25617	0.0591561
2509930	rs7308786	2.78737e-20	0.668615	-1.82322e-10	7.58358e-05	-0.825428	-1.82322e-10	0.000173225	-0.718562	-1.82322e-10
2510115	rs79955641	6.18289e-21	-3.62673e-10	-0.837284	7.32472e-05	-3.62673e-10	-0.860159	0.000151	-3.62673e-10	-0.855873
2510990	rs79978243	4.35725e-21	-3.62673e-10	-1.18723	5.23557e-05	-3.62673e-10	-1.19594	0.000107509	-3.62673e-10	-1.19558
2511023	rs61907810	1.64402e-21	-1.88005	-0.281874	1.8477e-05	-2.23874	0.00127237	3.6726e-05	-2.23428	-0.035391
2511162	rs2370515	1.71634e-21	-1.86529	-0.253584	1.91671e-05	-2.23441	0.0336092	3.77502e-05	-2.23861	-0.00354904
2511311	rs733782	4.1834e-21	-1.52567	0.297721	3.5139e-05	-2.24892	0.65423	7.29691e-05	-2.19171	0.608597
2511831	rs2239063	5.4591e-17	9.24242	-0.993865	0.000427122	1.73134	-0.828272	0.000812547	1.64779	-0.820764
2511977	rs73037262	1.49712e-21	-2.25553	-1.82322e-10	1.85322e-05	-2.23449	-1.82322e-10	4.0001e-05	-2.18425	-1.82322e-10
2512039	rs73037264	1.66344e-21	-2.15018	-1.82322e-10	1.81385e-05	-2.25596	-1.82322e-10	9.75237e-05	-1.29306	-1.82322e-10
2512157	rs146409612	2.42387e-21	-1.7737	-1.82322e-10	2.12777e-05	-2.09634	-1.82322e-10	3.77115e-05	-2.24318	-1.82322e-10
2512604	rs11829249	1.98309e-21	-1.80441	-0.170004	2.14662e-05	-2.21632	0.128804	4.1118e-05	-2.24693	0.0902255
2512845	rs117507095	3.90681e-20	-3.62673e-10	1.00624	0.000333121	-3.62673e-10	0.654506	0.00068808	-3.62673e-10	0.660755
2512876	rs4562883	1.98985e-21	-1.80441	-0.166605	2.15492e-05	-2.21632	0.132666	4.12748e-05	-2.24693	0.0940311
2513028	rs7294604	2.00587e-21	-1.79639	-0.166605	2.16089e-05	-2.21356	0.132666	4.12016e-05	-2.24871	0.0940311
2513288	rs7136865	1.98985e-21	-1.80441	-0.166605	2.15492e-05	-2.21632	0.132666	4.12748e-05	-2.24693	0.0940311
2513309	rs758117	4.0854e-17	8.90349	-0.944799	0.000374543	1.53255	-0.760847	0.000714047	1.45111	-0.753312
2513322	rs73037269	1.50578e-21	-2.24976	-1.82322e-10	1.78965e-05	-2.2694	-1.82322e-10	6.33807e-05	-1.72399	-1.82322e-10
2513893	rs10774041	5.12771e-21	0.0123775	-1.03679	3.93356e-05	-0.493842	-0.988027	4.56942e-05	-1.07402	-0.977163
2514021	rs11837370	4.28921e-21	-1.48042	0.277457	3.47921e-05	-2.23628	0.631672	7.30093e-05	-2.16888	0.586319
2514027	rs34729625	4.28921e-21	-1.48042	0.277457	3.47921e-05	-2.23628	0.631672	7.30093e-05	-2.16888	0.586319
2514030	rs77663948	1.64285e-20	-3.62673e-10	0.139946	0.000235217	-3.62673e-10	0.306509	0.000484397	-3.62673e-10	0.309755
2514112	rs12823424	4.40408e-17	8.96427	-0.93047	0.000434999	1.66343	-0.74208	0.000829265	1.58177	-0.734385
2514231	rs714278	4.34016e-21	-1.48042	0.289265	3.52525e-05	-2.23628	0.644818	7.39633e-05	-2.16888	0.599301
2514266	rs719024	3.85721e-21	-0.212376	-1.09675	3.17543e-05	-0.644759	-1.05121	3.9235e-05	-1.16155	-1.04203
2514270	rs714277	3.23325e-17	8.62929	-0.904535	0.000369381	1.46623	-0.708405	0.000705837	1.38667	-0.700433
2514716	rs61291672	4.77506e-21	-1.40112	0.305456	3.65278e-05	-2.2182	0.662271	7.73404e-05	-2.13918	0.614249
2514858	rs11831085	2.05155e-21	-1.74601	-0.194467	2.13226e-05	-2.19522	0.100992	3.95644e-05	-2.25804	0.0628233
2514989	rs11831557	4.26701e-21	-1.4635	0.255343	3.40682e-05	-2.23267	0.607036	7.16932e-05	-2.16275	0.561991
2515144	rs2159059	2.05033e-21	-1.74853	-0.192539	2.1349e-05	-2.19618	0.103186	3.96658e-05	-2.25765	0.0649844
2515259	rs73037273	1.48831e-21	-2.26143	-1.82322e-10	1.8004e-05	-2.2634	-1.82322e-10	5.91594e-05	-1.79292	-1.82322e-10
2515830	rs59679560	2.26577e-21	-1.76292	-0.0782351	2.43588e-05	-2.1939	0.232795	4.49892e-05	-2.25945	0.192722
2517066	rs80246065	2.05454e-20	0.363566	-1.82322e-10	4.91909e-05	-1.25829	-1.82322e-10	8.30992e-05	-1.45312	-1.82322e-10
2517133	rs59656744	6.12102e-20	-3.62673e-10	1.45524	0.000888418	-3.62673e-10	1.63544	0.0018084	-3.62673e-10	1.62705
2517337	rs73037278	1.64559e-21	-2.16097	-1.82322e-10	1.80704e-05	-2.25972	-1.82322e-10	7.53096e-05	-1.55154	-1.82322e-10
2517887	rs35407591	4.8324e-18	5.09906	0.724973	0.000571612	0.0679845	1.12648	0.000493489	-0.803844	1.13219
2518352	rs4765929	7.03652e-18	5.47138	0.728418	0.000754866	0.358894	1.11365	0.000617729	-0.566706	1.11961
2518470	rs12422833	5.01326e-18	5.17524	0.685536	0.000571395	0.110986	1.0831	0.000488903	-0.769747	1.08876
2519129	rs10774042	4.91458e-18	5.13359	0.707301	0.000569099	0.0874568	1.1026	0.000489015	-0.788414	1.10766
2519141	rs11062217	4.96664e-18	5.17524	0.676192	0.000565549	0.110986	1.07281	0.000483894	-0.769747	1.07846
2519358	rs11062218	5.42257e-18	5.26306	0.676192	0.000594417	0.16077	1.07281	0.000503428	-0.730172	1.07846
2519464	rs11611146	1.44239e-18	5.81258	-1.19759	4.96393e-05	-0.0530707	-1.19614	7.06285e-05	-0.419672	-1.19605
2519641	rs76374143	4.43623e-21	-3.62673e-10	-1.16926	5.82607e-05	-3.62673e-10	-1.08907	0.000119475	-3.62673e-10	-1.09004
2519701	rs140430898	4.5845e-21	-3.62673e-10	-1.13639	5.50232e-05	-3.62673e-10	-1.14624	0.00011309	-3.62673e-10	-1.14497
2520358	rs116846988	5.80608e-21	-3.62673e-10	-0.900164	7.49428e-05	-3.62673e-10	-0.837274	0.000153534	-3.62673e-10	-0.839227
2520453	rs58017093	5.15093e-18	5.10009	0.787773	0.000601536	0.0500149	1.19547	0.000520107	-0.82039	1.20127
2520538	rs35167730	5.92686e-18	5.18649	0.84169	0.000677491	0.0986068	1.26579	0.000580154	-0.781923	1.27207
2520880	rs2887781	6.86383e-18	5.31492	0.860031	0.000735078	0.17124	1.27474	0.000619896	-0.724233	1.28063
2521489	rs112557053	2.45506e-21	-1.76092	-1.82322e-10	2.73475e-05	-1.84537	-1.82322e-10	5.36118e-05	-1.89138	-1.82322e-10
2521579	rs55935819	5.16453e-18	5.23681	0.653691	0.000554061	0.0898369	1.07344	0.000473716	-0.790875	1.07833
2521652	rs56144200	6.10369e-18	5.21817	0.839404	0.000654543	0.0778156	1.25212	0.000574966	-0.776833	1.25799
2521664	rs78185506	6.22979e-21	-3.62673e-10	-0.829728	8.3064e-05	-3.62673e-10	-0.734388	0.000170629	-3.62673e-10	-0.733662
2521812	rs17223841	6.35877e-18	5.24936	0.849161	0.000681871	0.108019	1.26282	0.000595365	-0.752681	1.2687
2522077	rs35124400	6.34921e-18	5.25958	0.83744	0.000668472	0.101026	1.24997	0.000584454	-0.75831	1.25584
2522864	rs77476038	1.69169e-20	0.169241	-1.82322e-10	4.77451e-05	-1.28812	-1.82322e-10	9.96277e-05	-1.27171	-1.82322e-10
2522981	rs7311607	6.70284e-18	5.30109	0.850129	0.000702022	0.124348	1.27562	0.000610698	-0.739674	1.28113
2523003	rs144317663	1.85212e-20	-3.62673e-10	0.259845	0.000170736	-3.62673e-10	-0.0138821	0.000347904	-3.62673e-10	-0.0212246
2523256	rs758116	2.45671e-21	-0.785071	-0.975177	9.21151e-06	-2.13668	-0.796867	1.82572e-05	-2.18115	-0.787447
2523355	rs7312105	7.69496e-18	5.45259	0.836664	0.000795794	0.259124	1.26622	0.000727966	-0.55531	1.27241
2523370	rs7312107	7.14004e-18	5.41068	0.80372	0.000751365	0.235166	1.23273	0.00069118	-0.575029	1.24028
2523697	rs34533190	4.47147e-18	4.83592	0.910479	0.000677995	0.0142603	1.35088	0.000628796	-0.785693	1.35635
2523772	rs16929368	6.42078e-18	5.19456	0.913669	0.000750473	0.112381	1.35432	0.000704274	-0.67576	1.35978
2524149	rs115270812	8.0307e-21	-0.575799	-1.82322e-10	5.69193e-05	-1.11236	-1.82322e-10	8.66489e-05	-1.41129	-1.82322e-10
2524247	rs12425032	1.50662e-21	-2.2492	-1.82322e-10	2.35722e-05	-1.99393	-1.82322e-10	7.86913e-05	-1.50762	-1.82322e-10
2524259	rs117540283	4.70075e-22	-2.26329	-1.15064	7.40354e-06	-1.96093	-1.19111	1.42172e-05	-2.0276	-1.1911
2524334	rs112259837	2.14227e-21	-1.8972	-1.82322e-10	1.78983e-05	-2.26929	-1.82322e-10	3.80452e-05	-2.23438	-1.82322e-10
2525420	rs369263554	4.31094e-21	-3.62673e-10	-1.19791	5.2522e-05	-3.62673e-10	-1.19277	0.0001078	-3.62673e-10	-1.19287
2525473	rs11062222	2.034e-21	-2.21493	0.265864	2.11115e-05	-2.25636	0.15218	6.27555e-05	-1.87272	0.138812
2526767	rs11062223	1.4765e-21	-2.26939	-1.82322e-10	4.91252e-05	-1.25963	-1.82322e-10	6.59155e-05	-1.68478	-1.82322e-10
2526946	rs117713732	6.93649e-21	-0.722274	-1.82322e-10	0.000115962	-0.400736	-1.82322e-10	0.000261284	-0.307541	-1.82322e-10
2527362	rs61907848	1.62913e-21	-2.17102	-1.82322e-10	2.35657e-05	-1.9942	-1.82322e-10	5.36655e-05	-1.89038	-1.82322e-10
2527367	rs34992881	4.48046e-22	-2.26955	-1.19238	5.65135e-06	-2.26098	-1.16112	1.21487e-05	-2.21311	-1.16282
2528404	rs34621387	4.7417e-22	-2.26664	-1.13862	6.27495e-06	-2.26034	-1.05709	1.33205e-05	-2.21438	-1.06947
2528984	rs1009281	4.60866e-22	-2.26844	-1.16528	5.91808e-06	-2.27037	-1.10561	1.3594e-05	-2.14674	-1.11679
2529512	rs112010728	1.4806e-21	-2.26662	-1.82322e-10	1.84834e-05	-2.23713	-1.82322e-10	3.74834e-05	-2.24925	-1.82322e-10
2529528	rs2239064	4.69599e-22	-2.265	-1.14995	6.22127e-06	-2.24671	-1.07931	1.28525e-05	-2.22848	-1.09114
2529593	rs73040095	1.48547e-21	-2.26334	-1.82322e-10	1.80763e-05	-2.2594	-1.82322e-10	3.67223e-05	-2.26977	-1.82322e-10
2530892	rs2283307	5.13248e-22	-2.20701	-1.11905	6.26759e-06	-2.25961	-1.059	1.32109e-05	-2.22191	-1.0702
2532135	rs147922246	2.73115e-20	-3.62673e-10	0.648238	0.00039161	-3.62673e-10	0.816267	0.000809028	-3.62673e-10	0.822683
2532167	rs2239065	6.90138e-22	-2.23469	-0.79524	8.80574e-06	-2.26845	-0.710141	1.93885e-05	-2.17484	-0.733635
2532616	rs147738868	1.67347e-21	-2.14417	-1.82322e-10	1.79412e-05	-2.2669	-1.82322e-10	3.66864e-05	-2.27074	-1.82322e-10
2533178	rs994901	6.57806e-22	-2.26209	-0.815822	9.99632e-06	-2.21013	-0.641656	2.88022e-05	-1.86456	-0.648134
2533420	rs994900	7.62979e-22	-1.77355	-1.15604	8.5631e-06	-1.91661	-1.08992	2.24729e-05	-1.67982	-1.08102
2533504	rs994899	7.69428e-22	-1.77482	-1.14636	8.36257e-06	-1.95555	-1.07469	2.13455e-05	-1.74712	-1.06519
2533884	rs73042103	2.35089e-20	0.49831	-1.82322e-10	0.000166772	-0.0373725	-1.82322e-10	0.516032	7.28077	-1.82322e-10
2533945	rs2239066	6.61711e-22	-1.9367	-1.13529	8.62165e-06	-1.93634	-1.06338	2.12097e-05	-1.76525	-1.05344
2534260	rs141729224	2.37842e-21	-1.79263	-1.82322e-10	2.34378e-05	-1.99965	-1.82322e-10	5.13884e-05	-1.93374	-1.82322e-10
2534466	rs2239068	7.50719e-22	-1.81557	-1.13022	7.78643e-06	-2.0469	-1.05471	1.94173e-05	-1.86291	-1.04408
2534662	rs146251352	4.32519e-21	-3.62673e-10	-1.19461	5.23701e-05	-3.62673e-10	-1.19566	0.000107519	-3.62673e-10	-1.19548
2535094	rs2239071	6.45717e-22	-2.26351	-0.832958	9.57434e-06	-2.21318	-0.681728	2.95599e-05	-1.79522	-0.691516
2535158	rs2239072	7.57195e-22	-1.98712	-0.950085	7.69818e-06	-2.19724	-0.915776	1.44223e-05	-2.26782	-0.936557
2535417	rs16929388	1.55415e-21	-2.21814	-1.82322e-10	1.79053e-05	-2.2689	-1.82322e-10	3.67154e-05	-2.26995	-1.82322e-10
2535989	rs11062225	1.91338e-21	-0.829799	-1.1804	1.47476e-05	-1.33636	-1.12655	4.16982e-05	-1.02345	-1.11925
2536036	rs75907886	2.18915e-21	-1.87556	-1.82322e-10	2.02834e-05	-2.14419	-1.82322e-10	4.40316e-05	-2.08824	-1.82322e-10
2536295	rs4765678	1.40193e-21	-1.14166	-1.17956	1.66064e-05	-1.21299	-1.13122	4.12555e-05	-1.02877	-1.1246
2536730	rs147478858	2.46571e-21	-1.75659	-1.82322e-10	0.000127154	-0.308602	-1.82322e-10	0.000212665	-0.513432	-1.82322e-10
2537361	rs2887782	1.48312e-21	-1.43953	-0.825391	1.20664e-05	-1.87329	-0.790287	1.78432e-05	-2.17702	-0.814513
2537396	rs4575333	1.46764e-21	-1.45386	-0.821554	1.19956e-05	-1.88318	-0.786273	1.78274e-05	-2.18179	-0.81062
2538087	rs10735008	1.57818e-21	-1.06392	-1.13888	1.81383e-05	-1.19986	-1.05611	4.41984e-05	-1.0379	-1.04656
2538356	rs142460009	9.88953e-21	-3.62673e-10	-0.367594	0.000146783	-3.62673e-10	-0.165042	0.00030236	-3.62673e-10	-0.161533
2538500	rs2239073	7.34797e-22	-2.26937	-0.697857	1.18042e-05	-2.18461	-0.500939	3.48987e-05	-1.8081	-0.512598
2538549	rs2239074	1.58623e-21	-1.34174	-0.855975	1.21499e-05	-1.83411	-0.822566	1.7643e-05	-2.15684	-0.84597
2538941	rs2239075	1.60467e-21	-1.03925	-1.1469	1.94922e-05	-1.1138	-1.07019	4.89663e-05	-0.921472	-1.06055
2539307	rs2283308	1.89859e-21	-0.967995	-1.04996	3.08528e-05	-0.73964	-0.985133	7.80719e-05	-0.541357	-0.974164
2539760	rs57906526	6.00006e-22	-1.97808	-1.19181	9.40613e-06	-1.72023	-1.19241	2.86694e-05	-1.32552	-1.1918
2539938	rs11613063	9.52409e-22	-2.26245	-0.445382	1.01878e-05	-2.2373	-0.595512	2.0089e-05	-2.27084	-0.602142
2539955	rs73042126	6.19896e-22	-1.93991	-1.19736	6.10122e-06	-2.15039	-1.19512	1.48724e-05	-1.97805	-1.19559
2540195	rs1548649	2.0385e-20	1.31037	-0.954644	0.000255669	1.37719	-0.987303	0.000534561	1.3923	-0.984004
2540449	rs77506370	1.48561e-21	-2.26324	-1.82322e-10	2.30343e-05	-2.01701	-1.82322e-10	4.43691e-05	-2.08061	-1.82322e-10
2541008	rs1860097	5.45485e-21	0.174467	-1.13703	6.04856e-05	0.123882	-1.17548	0.000159338	0.374972	-1.17709
2541534	rs16929401	5.77754e-22	-2.0528	-1.15487	5.78515e-06	-2.23264	-1.16607	1.28714e-05	-2.15109	-1.16705
2541799	rs78992368	2.30492e-21	-1.82402	-1.82322e-10	2.1775e-05	-2.07324	-1.82322e-10	4.53843e-05	-2.05798	-1.82322e-10
2541826	rs77768770	5.1416e-22	-2.13274	-1.19155	5.88185e-06	-2.185	-1.19712	1.12276e-05	-2.25769	-1.19709
2543100	rs10774043	4.70079e-21	0.0321229	-1.14346	5.96968e-05	0.0876603	-1.15238	0.000139067	0.213772	-1.15197
2543900	rs150147450	3.16111e-21	-1.50815	-1.82322e-10	3.41737e-05	-1.62254	-1.82322e-10	6.05814e-05	-1.76916	-1.82322e-10
2543974	rs2239076	6.02372e-21	0.329722	-1.19309	9.85815e-05	0.626189	-1.1893	0.000243794	0.810933	-1.18776
2544245	rs4765930	3.48027e-21	-0.401683	-1.01028	3.13356e-05	-0.749863	-0.959381	6.95832e-05	-0.674419	-0.956209
2544264	rs147447290	5.10018e-21	-3.62673e-10	-1.02979	5.9759e-05	-3.62673e-10	-1.06368	0.000122615	-3.62673e-10	-1.0641
2544393	rs73042133	2.47501e-21	-1.75282	-1.82322e-10	3.55638e-05	-1.58267	-1.82322e-10	7.59042e-05	-1.54368	-1.82322e-10
2544631	rs118181172	1.47444e-21	-2.27079	-1.82322e-10	1.86636e-05	-2.22743	-1.82322e-10	3.94814e-05	-2.19732	-1.82322e-10
2544724	rs11062228	3.42711e-20	2.03132	-1.15609	0.00168658	3.39047	-1.11402	0.00490364	3.73349	-1.1089
2544786	rs11062229	5.52438e-22	-2.08487	-1.16762	7.44277e-06	-1.96843	-1.17832	1.59137e-05	-1.92546	-1.18051
2545286	rs111915616	5.5904e-22	-2.22894	-1.01166	6.51264e-06	-2.25484	-1.02541	1.31892e-05	-2.26607	-1.02768
2545352	rs17801205	1.8618e-21	-2.03752	-1.82322e-10	1.82503e-05	-2.24982	-1.82322e-10	3.70562e-05	-2.26072	-1.82322e-10
2545579	rs2239077	3.8294e-21	-2.20949	0.893124	4.87157e-05	-2.27085	1.00285	0.000100344	-2.27084	1.0063
2546469	rs79033574	1.89802e-21	-2.01826	-1.82322e-10	2.11401e-05	-2.10283	-1.82322e-10	4.49554e-05	-2.06748	-1.82322e-10
2546519	rs7960297	9.77403e-22	-1.97736	-0.704563	2.41755e-05	-1.33644	-0.632223	4.59267e-05	-1.44117	-0.604938
2546537	rs149071036	7.79161e-21	-3.62673e-10	-0.606023	8.50218e-05	-3.62673e-10	-0.711091	0.000175642	-3.62673e-10	-0.704705
2546742	rs17801211	6.99293e-22	-2.08106	-0.935694	1.5895e-05	-1.40618	-0.981813	3.45203e-05	-1.35937	-0.972238
2546766	rs16927947	6.46484e-22	-2.08748	-1.00779	1.36232e-05	-1.55024	-0.991984	2.9124e-05	-1.5198	-0.98179
2547600	rs111856877	2.15493e-21	-1.89131	-1.82322e-10	1.79028e-05	-2.26904	-1.82322e-10	3.74662e-05	-2.24971	-1.82322e-10
2547940	rs74059849	4.57863e-22	-2.26535	-1.17491	6.17153e-06	-2.1863	-1.14775	1.39704e-05	-2.08941	-1.1468
2547975	rs2239078	4.64291e-22	-2.2582	-1.16812	6.43168e-06	-2.16256	-1.13021	1.472e-05	-2.05532	-1.12863
2547982	rs76668488	1.74781e-21	-2.10071	-1.82322e-10	2.93618e-05	-1.77431	-1.82322e-10	6.07192e-05	-1.76689	-1.82322e-10
2548274	rs7313403	5.08324e-22	-2.24649	-1.08921	6.40591e-06	-2.17163	-1.12515	1.28268e-05	-2.19555	-1.12607
2548490	rs1860102	4.74019e-22	-2.25574	-1.14984	6.64876e-06	-2.15557	-1.104	1.52537e-05	-2.0455	-1.10283
2549018	rs4765679	4.67131e-22	-2.22841	-1.1918	6.76e-06	-2.12548	-1.11749	1.38435e-05	-2.12937	-1.11597
2549392	rs61907855	3.03476e-21	-1.54894	-1.82322e-10	6.50643e-05	-0.978622	-1.82322e-10	0.00013048	-1.00193	-1.82322e-10
2550359	rs56287959	5.2805e-22	-2.23967	-1.05796	6.0618e-06	-2.17424	-1.17776	1.19524e-05	-2.21373	-1.1785
2550490	rs10774044	4.72153e-22	-2.24394	-1.16558	6.55584e-06	-2.14842	-1.12522	1.50201e-05	-2.03908	-1.12468
2550818	rs2239079	8.4008e-22	-1.96861	-0.864721	1.88596e-05	-1.26302	-0.953956	3.33642e-05	-1.42556	-0.940113
2550914	rs12578811	4.94795e-22	-2.19948	-1.1632	7.1586e-06	-2.064	-1.12168	1.65377e-05	-1.94639	-1.12112
2551019	rs11062230	4.88931e-22	-2.18492	-1.18968	6.75494e-06	-2.06091	-1.18281	1.38749e-05	-2.06099	-1.18208
2551252	rs117849931	2.06387e-21	-1.93449	-1.82322e-10	3.1589e-05	-1.70119	-1.82322e-10	7.64838e-05	-1.53607	-1.82322e-10
2551368	rs10491965	4.65854e-22	-2.24909	-1.17387	6.39781e-06	-2.1597	-1.13834	1.45966e-05	-2.05471	-1.13765
2551767	rs10774045	4.82406e-22	-2.23615	-1.15189	6.83321e-06	-2.13237	-1.09984	1.5753e-05	-2.01718	-1.09894
2552087	rs2283309	7.97914e-22	-2.02567	-0.859154	1.74605e-05	-1.36968	-0.924375	3.12397e-05	-1.52299	-0.908473
2552092	rs10774046	4.74003e-22	-2.24241	-1.1632	6.60052e-06	-2.14517	-1.12168	1.5141e-05	-2.03462	-1.12112
2552191	rs10774047	4.7554e-22	-2.23998	-1.16239	6.64187e-06	-2.14012	-1.12048	1.52642e-05	-2.02772	-1.11992
2552648	rs10848655	5.13689e-22	-2.19787	-1.12734	6.02274e-06	-2.16165	-1.1968	1.19028e-05	-2.1994	-1.19697
2552898	rs1860091	4.83758e-22	-2.18852	-1.19672	6.80584e-06	-2.07689	-1.15933	1.41114e-05	-2.06801	-1.15816
2552989	rs10848656	4.7394e-22	-2.24909	-1.15666	6.56473e-06	-2.1597	-1.11258	1.49795e-05	-2.05471	-1.11175
2553040	rs61907856	1.70174e-21	-2.12742	-1.82322e-10	3.55794e-05	-1.58223	-1.82322e-10	6.40543e-05	-1.71342	-1.82322e-10
2553068	rs1860092	4.72526e-22	-2.25112	-1.15762	6.52527e-06	-2.16435	-1.11397	1.48618e-05	-2.06121	-1.11314
2553141	rs4765932	5.19266e-22	-2.21718	-1.09723	5.92816e-06	-2.1856	-1.18868	1.17672e-05	-2.21849	-1.18934
2553231	rs1076341	5.17246e-22	-2.18938	-1.12892	6.08411e-06	-2.15132	-1.197	1.20011e-05	-2.191	-1.19715
2553238	rs1076342	5.1829e-22	-2.18938	-1.12691	6.08562e-06	-2.15132	-1.19675	1.20039e-05	-2.191	-1.19692
2553576	rs1076343	5.19425e-22	-2.20049	-1.11362	6.01711e-06	-2.16486	-1.19454	1.18975e-05	-2.20199	-1.19484
2553988	rs1076344	5.12891e-22	-2.2107	-1.11606	6.24648e-06	-2.12682	-1.19516	1.22013e-05	-2.17617	-1.19543
2554214	rs1076345	5.00797e-22	-2.22173	-1.12889	5.7882e-06	-2.2011	-1.19708	1.14955e-05	-2.23397	-1.19722
2554278	rs1076346	1.7458e-21	-2.10186	-1.82322e-10	3.70459e-05	-1.54184	-1.82322e-10	6.77704e-05	-1.65702	-1.82322e-10
2554689	rs2239080	7.86709e-22	-2.05014	-0.848823	1.8436e-05	-1.29746	-0.942234	3.22333e-05	-1.47154	-0.928611
2554849	rs117826032	1.48625e-21	-2.26282	-1.82322e-10	2.91718e-05	-1.78079	-1.82322e-10	6.41061e-05	-1.71261	-1.82322e-10
2555054	rs11833023	5.00448e-22	-2.23494	-1.11638	5.78262e-06	-2.20392	-1.19522	1.13789e-05	-2.2459	-1.19549
2556297	rs12313442	5.52851e-22	-2.21187	-1.03987	6.46237e-06	-2.11604	-1.17196	1.30973e-05	-2.12727	-1.17347
2556354	rs147180611	1.58692e-21	-2.19728	-1.82322e-10	1.84495e-05	-2.23896	-1.82322e-10	3.84953e-05	-2.22261	-1.82322e-10
2556799	rs11062232	5.09131e-22	-2.23313	-1.10099	6.51347e-06	-2.12639	-1.15373	1.50111e-05	-2.00912	-1.15524
2557099	rs4765680	5.1849e-22	-2.20173	-1.11417	5.71238e-06	-2.21772	-1.19364	1.13861e-05	-2.24688	-1.19387
2557196	rs4765681	1.00678e-21	-2.17964	-0.472666	2.08921e-05	-1.67661	-0.438017	4.15057e-05	-1.73653	-0.410786
2558005	rs7303824	4.48466e-22	-2.27051	-1.19048	6.42428e-06	-2.09691	-1.197	1.49399e-05	-1.97233	-1.19679
2558186	rs1544514	5.65118e-22	-2.23528	-0.994506	5.91516e-06	-2.22891	-1.14757	1.16474e-05	-2.26949	-1.14858
2558298	rs1544515	5.17434e-22	-2.26723	-1.05071	5.91971e-06	-2.1982	-1.17752	1.17109e-05	-2.23425	-1.17838
2558300	rs1544516	5.16828e-22	-2.26633	-1.05279	5.93819e-06	-2.19431	-1.17828	1.17346e-05	-2.23147	-1.17914
2558475	rs4765933	5.17877e-22	-2.27006	-1.04703	5.75473e-06	-2.22785	-1.17613	1.14691e-05	-2.25646	-1.17703
2558567	rs4765682	5.75773e-22	-2.25278	-0.958333	9.57262e-06	-1.76803	-1.12706	1.69736e-05	-1.9128	-1.12869
2558952	rs117738512	2.79427e-21	-1.6315	-1.82322e-10	2.54024e-05	-1.91916	-1.82322e-10	5.74502e-05	-1.82223	-1.82322e-10
2558953	rs117010860	3.08541e-21	-1.53239	-1.82322e-10	2.76779e-05	-1.83336	-1.82322e-10	6.00207e-05	-1.77846	-1.82322e-10
2559459	rs11062234	5.92317e-22	-2.01926	-1.16353	1.18389e-05	-1.49695	-1.18565	3.30878e-05	-1.18762	-1.18636
2559746	rs4765684	1.55248e-21	-1.96383	-0.255391	2.98321e-05	-1.39303	-0.365383	6.97561e-05	-1.2904	-0.337741
2559828	rs4765934	1.41157e-21	-1.95915	-0.355213	2.61142e-05	-1.41485	-0.476667	5.74346e-05	-1.37068	-0.451819
2559953	rs145357750	1.99761e-21	-1.96712	-1.82322e-10	1.98204e-05	-2.16729	-1.82322e-10	4.03189e-05	-2.17633	-1.82322e-10
2559998	rs4765685	1.43931e-21	-2.01425	-0.280652	1.86778e-05	-1.76609	-0.460569	3.50185e-05	-1.88543	-0.431847
2560083	rs4765686	1.68216e-21	-2.01683	-0.122162	2.09221e-05	-1.81455	-0.298647	3.99912e-05	-1.91644	-0.268053
2560116	rs4765687	1.61042e-21	-2.0303	-0.152279	2.08451e-05	-1.7887	-0.328185	3.93103e-05	-1.90515	-0.296519
2560221	rs77234923	1.48036e-21	-2.26678	-1.82322e-10	1.91348e-05	-2.20249	-1.82322e-10	4.37895e-05	-2.09376	-1.82322e-10
2560533	rs2239081	4.6823e-22	-2.25595	-1.16191	5.91793e-06	-2.18834	-1.18767	1.41037e-05	-2.03852	-1.18819
2561164	rs74062378	4.94604e-22	-2.22682	-1.13625	6.39397e-06	-2.12627	-1.17237	1.49343e-05	-1.99629	-1.1732
2561253	rs10848658	1.95579e-21	-2.07357	0.0852907	2.44198e-05	-1.8309	-0.12771	4.69955e-05	-1.92937	-0.0937271
2561313	rs10744563	1.85197e-21	-2.05864	0.0158196	2.23235e-05	-1.85729	-0.19107	4.28822e-05	-1.95659	-0.158101
2561409	rs2239082	1.8048e-21	-2.10739	0.0387687	2.12688e-05	-1.9266	-0.170158	4.12517e-05	-2.01661	-0.136851
2561715	rs7316661	1.25185e-21	-2.049	-0.385445	1.64995e-05	-1.81092	-0.539744	3.10714e-05	-1.92565	-0.511216
2561951	rs7135609	1.12747e-21	-2.09278	-0.446309	1.39267e-05	-1.90361	-0.616582	2.67733e-05	-1.9965	-0.589243
2562404	rs4765688	5.5944e-22	-2.24521	-0.994678	1.22593e-05	-1.60236	-1.04535	2.00064e-05	-1.84053	-1.03657
2562482	rs61909374	9.9052e-22	-2.07668	-0.591913	8.7846e-06	-2.27064	-0.710361	1.83139e-05	-2.26543	-0.70006
2562541	rs10774048	2.23711e-21	-1.9445	0.0906195	5.5304e-05	-1.66528	0.524125	8.43161e-05	-2.0266	0.588019
2563347	rs4765935	5.15924e-20	-0.158396	1.4427	0.00106084	-0.0916501	1.90447	0.00329692	0.149096	2.0785
2563415	rs7314292	6.75879e-22	-2.21175	-0.839058	9.27986e-06	-2.10592	-0.820237	1.7499e-05	-2.20593	-0.805076
2563476	rs4765936	6.6651e-22	-2.15704	-0.907731	7.31107e-06	-2.26458	-0.900029	1.54303e-05	-2.26077	-0.876046
2563622	rs117831375	1.51781e-21	-2.2418	-1.82322e-10	2.09612e-05	-2.11133	-1.82322e-10	4.57176e-05	-2.05067	-1.82322e-10
2563657	rs6489371	2.47809e-20	-0.740015	1.29102	0.000255783	-1.17729	1.56762	0.000567088	-1.23076	1.69813
2564084	rs73042163	1.50042e-21	-2.25333	-1.82322e-10	1.80221e-05	-2.2624	-1.82322e-10	3.67048e-05	-2.27024	-1.82322e-10
2564110	rs55674974	7.33908e-22	-2.02998	-0.938459	1.02296e-05	-2.04513	-0.783588	2.59924e-05	-1.86576	-0.749588
2565500	rs10774049	1.46364e-21	-2.07903	-0.199115	2.7129e-05	-1.9087	0.0553093	6.60359e-05	-1.85646	0.173512
2565708	rs758229	2.30828e-21	-1.88061	0.0580468	4.33558e-05	-1.72417	0.339614	0.000109898	-1.64119	0.467594
2565724	rs35917745	6.0542e-22	-2.26823	-0.892675	8.29555e-06	-2.27049	-0.767787	1.76205e-05	-2.24991	-0.75418
2565920	rs758230	2.35869e-21	-1.82655	0.0255895	4.80677e-05	-1.59487	0.313486	0.000121162	-1.51455	0.438527
2566301	rs758231	5.60027e-21	-0.932408	-0.00384785	5.66437e-05	-1.1766	0.0593849	0.00013103	-1.05136	0.0536411
2566355	rs118011132	4.39873e-21	-3.62673e-10	-1.17776	5.45058e-05	-3.62673e-10	-1.15569	0.000111807	-3.62673e-10	-1.15637
2566664	rs56229649	1.67978e-21	-2.14041	-1.82322e-10	1.86657e-05	-2.22731	-1.82322e-10	3.96408e-05	-2.19329	-1.82322e-10
2567241	rs140773017	1.80984e-21	-2.06583	-1.82322e-10	2.17482e-05	-2.07447	-1.82322e-10	4.54493e-05	-2.05655	-1.82322e-10
2567899	rs149231460	1.72128e-21	-2.116	-1.82322e-10	5.64754e-05	-1.12019	-1.82322e-10	5.10247e-05	-1.94084	-1.82322e-10
2569458	rs2283310	8.88673e-22	-1.71043	-1.06666	8.60474e-06	-1.9202	-1.08149	1.54645e-05	-2.06498	-1.06962
2570204	rs75581963	1.80315e-21	-2.06953	-1.82322e-10	1.79206e-05	-2.26805	-1.82322e-10	3.72825e-05	-2.25463	-1.82322e-10
2570414	rs73042168	5.71887e-21	-1.17358	0.258282	5.01015e-05	-1.50589	0.265944	0.000113955	-1.40231	0.264963
2570535	rs4765937	7.55023e-22	-2.13748	-0.802599	1.22351e-05	-1.96912	-0.680571	3.40211e-05	-1.69409	-0.652075
2570633	rs11062236	6.15041e-21	-0.842552	-1.82322e-10	2.40196e-05	-1.97513	-1.82322e-10	5.95236e-05	-1.78678	-1.82322e-10
2570803	rs2098027	7.18739e-22	-2.14437	-0.844954	1.05825e-05	-2.05833	-0.736466	3.12703e-05	-1.72149	-0.708997
2570982	rs74334859	2.1661e-21	-1.88614	-1.82322e-10	4.6307e-05	-1.31871	-1.82322e-10	9.96957e-05	-1.27103	-1.82322e-10
2571437	rs758232	3.58918e-21	-1.46608	0.0849311	0.00014527	-0.657797	0.482393	0.000440379	-0.401608	0.616094
2572536	rs7965296	2.34641e-20	-0.918554	1.41496	0.000540624	-0.676166	1.81489	0.00168394	-0.462335	2.01807
2572717	rs73042171	7.08642e-21	-0.769044	0.0681544	6.33632e-05	-1.07676	0.0716446	0.000150766	-0.920459	0.0630391
2573043	rs2239083	2.13818e-20	-0.82266	1.22613	0.000432359	-0.755016	1.67027	0.00145446	-0.456457	1.8657
2573903	rs16929444	1.14242e-21	-2.20156	-0.324363	1.41526e-05	-2.05993	-0.444164	2.65765e-05	-2.17396	-0.419164
2573910	rs73042174	1.07676e-20	-0.764942	0.482414	0.00010752	-0.949239	0.472914	0.00026004	-0.78054	0.468223
2573993	rs61909376	1.48635e-21	-1.20369	-1.05906	9.19808e-06	-1.80147	-1.13353	1.89156e-05	-1.79642	-1.13674
2574045	rs16929447	1.62864e-21	-1.31782	-0.853501	1.70999e-05	-1.47178	-0.843152	2.98344e-05	-1.65393	-0.823559
2574613	rs4765938	1.87289e-21	-1.99046	-0.0411248	3.41903e-05	-1.86401	0.241948	8.91367e-05	-1.76591	0.382933
2575394	rs12582478	4.41191e-21	-3.62673e-10	-1.17476	5.26207e-05	-3.62673e-10	-1.19089	0.000107945	-3.62673e-10	-1.19153
2575495	rs2238085	6.14474e-21	-3.62673e-10	-0.843473	7.42427e-05	-3.62673e-10	-0.846659	0.000153998	-3.62673e-10	-0.836209
2575941	rs10848659	7.86234e-22	-2.0799	-0.819673	1.19742e-05	-1.90967	-0.761569	3.13278e-05	-1.70466	-0.723981
2576031	rs61909377	1.7836e-21	-2.08044	-1.82322e-10	1.84897e-05	-2.23678	-1.82322e-10	3.919e-05	-2.20473	-1.82322e-10
2576855	rs61909378	4.99097e-21	-1.05144	-1.82322e-10	3.24671e-05	-1.67377	-1.82322e-10	7.03946e-05	-1.61904	-1.82322e-10
2576970	rs147848965	8.91633e-21	-0.471186	-1.82322e-10	0.000191994	0.103463	-1.82322e-10	0.000215825	-0.498683	-1.82322e-10
2577104	rs2239084	4.37958e-20	-0.64859	1.76906	0.00125835	-0.26083	2.24439	0.00445311	0.0699231	2.45828
2577869	rs57301462	5.13623e-21	-3.62673e-10	-1.02275	5.95146e-05	-3.62673e-10	-1.06778	0.000122628	-3.62673e-10	-1.064
2577906	rs78731760	1.94442e-21	-1.99411	-1.82322e-10	1.81764e-05	-2.25387	-1.82322e-10	3.8253e-05	-2.22893	-1.82322e-10
2578174	rs12316582	6.89111e-21	-1.82005	1.09121	8.99986e-05	-1.7668	1.11259	0.000146159	-2.01525	1.1268
2578509	rs61909380	8.7239e-22	-1.68357	-1.11202	7.15158e-06	-2.01971	-1.16695	1.51342e-05	-1.98654	-1.16966
2578920	rs7971379	3.21763e-20	-0.71241	1.52457	0.000880785	-0.323593	1.95041	0.00289835	-0.0615645	2.16031
2579478	rs117778746	1.47558e-21	-2.27002	-1.82322e-10	1.79239e-05	-2.26786	-1.82322e-10	3.66855e-05	-2.27077	-1.82322e-10
2579615	rs10848660	9.17473e-22	-2.22979	-0.515408	1.33137e-05	-2.12191	-0.443289	2.60155e-05	-2.19345	-0.421014
2579980	rs11836925	1.29023e-21	-2.19593	-0.208317	1.71092e-05	-2.08883	-0.22555	3.29423e-05	-2.176	-0.202393
2580756	rs61909382	9.85282e-22	-1.62477	-1.04913	7.52038e-06	-2.01703	-1.11936	1.5918e-05	-1.98144	-1.12426
2580971	rs10848661	3.26709e-20	-0.699825	1.52724	0.000714766	-0.53903	1.95699	0.00248861	-0.219547	2.16588
2580998	rs10848662	3.40105e-20	-0.646168	1.51377	0.000804981	-0.394157	1.93098	0.0026876	-0.113585	2.13684
2581124	rs147398171	4.42595e-21	-3.62673e-10	-1.17158	5.38172e-05	-3.62673e-10	-1.1684	0.000110478	-3.62673e-10	-1.16834
2581140	rs2370517	8.94702e-22	-1.67413	-1.0962	6.76677e-06	-2.08963	-1.15235	1.45767e-05	-2.03766	-1.15606
2581768	rs758233	1.18945e-21	-1.53355	-0.952027	1.12269e-05	-1.82759	-0.908094	2.27979e-05	-1.85396	-0.89252
2582063	rs758234	6.66409e-20	-0.186249	1.7265	0.00143489	-0.0773248	2.19217	0.00528337	0.291973	2.4072
2582397	rs4765939	8.27241e-22	-2.09288	-0.755854	1.2285e-05	-1.9516	-0.694015	3.26166e-05	-1.7352	-0.653132
2582812	rs7968723	3.11976e-20	-0.582893	1.36417	0.000870405	-0.209063	1.82402	0.00300531	0.108293	2.02669
2583568	rs61909383	4.72944e-22	-2.26692	-1.14093	8.73949e-06	-1.81401	-1.17213	1.65944e-05	-1.89715	-1.16694
2583736	rs2283311	2.49558e-20	-0.626363	1.1844	0.000497074	-0.573771	1.62851	0.00174258	-0.234653	1.82462
2584460	rs11062240	1.14981e-21	-1.56716	-0.952311	1.31265e-05	-1.62462	-0.954739	2.48378e-05	-1.72202	-0.938761
2584491	rs2283312	9.60636e-22	-2.12841	-0.570819	1.66613e-05	-1.9227	-0.418217	4.28275e-05	-1.7465	-0.369475
2584793	rs2283313	3.14088e-20	-0.559748	1.34776	0.000827179	-0.22466	1.78868	0.00264248	0.0168044	1.98952
2584844	rs75585048	1.78479e-21	-2.07977	-1.82322e-10	1.79011e-05	-2.26914	-1.82322e-10	3.71779e-05	-2.25744	-1.82322e-10
2585216	rs2239085	3.08489e-20	-0.479768	1.2498	0.000865501	-0.0343882	1.6437	0.00279855	0.220356	1.84335
2585232	rs73042186	1.47602e-21	-2.26972	-1.82322e-10	1.79689e-05	-2.26536	-1.82322e-10	3.74236e-05	-2.25085	-1.82322e-10
2585304	rs73044401	5.69292e-21	-0.919846	-1.82322e-10	5.90248e-05	-1.07604	-1.82322e-10	0.00014224	-0.915638	-1.82322e-10
2585426	rs10848663	2.99501e-20	-0.518502	1.25896	0.000856531	-0.0776952	1.67659	0.00275924	0.174637	1.87492
2585572	rs2283314	2.26364e-20	-0.541595	1.00208	0.000512993	-0.31189	1.39815	0.00178722	0.0284654	1.5868
2586085	rs2239086	9.26622e-21	-1.06939	0.636699	0.000236311	-0.681766	0.992916	0.000835909	-0.302381	1.15775
2586586	rs11062241	8.73631e-22	-1.61229	-1.18188	1.3353e-05	-1.3665	-1.19576	3.28388e-05	-1.18541	-1.19612
2586645	rs2239087	4.39009e-21	-1.63762	0.457904	9.70196e-05	-1.27449	0.695408	0.000232708	-1.25987	0.836498
2587130	rs146943479	1.98431e-21	-1.9738	-1.82322e-10	1.7909e-05	-2.26869	-1.82322e-10	3.70038e-05	-2.26213	-1.82322e-10
2587205	rs1860093	9.41522e-21	-1.9685	1.55175	0.000216073	-1.7813	2.00292	0.000590033	-1.69133	2.19835
2587318	rs1860094	8.69537e-21	-2.03205	1.53577	0.000202617	-1.82835	1.98567	0.000544174	-1.75447	2.18058
2588381	rs188025332	5.94098e-21	-3.62673e-10	-0.877197	7.5033e-05	-3.62673e-10	-0.83607	0.000154078	-3.62673e-10	-0.835692
2588495	rs2283315	8.9631e-21	-2.10079	1.63483	0.000209467	-1.90785	2.09842	0.000559544	-1.84115	2.29513
2588573	rs73046207	1.71168e-21	-2.12159	-1.82322e-10	1.96254e-05	-2.17717	-1.82322e-10	4.62823e-05	-2.03839	-1.82322e-10
2589571	rs2283316	9.43335e-21	-2.04454	1.62972	0.000221854	-1.84488	2.09291	0.000589228	-1.78379	2.28945
2589620	rs11062242	2.69934e-21	-1.66606	-1.82322e-10	1.80365e-05	-2.2616	-1.82322e-10	3.72297e-05	-2.25604	-1.82322e-10
2589724	rs76506963	4.33186e-21	-3.62673e-10	-1.19307	5.33153e-05	-3.62673e-10	-1.17778	0.000109591	-3.62673e-10	-1.17639
2589825	rs2239088	9.11898e-21	-2.0861	1.63739	0.000217449	-1.87321	2.10118	0.000576055	-1.81491	2.29797
2589988	rs2239089	6.07427e-22	-2.27045	-0.887147	8.18346e-06	-2.23779	-0.81409	1.82841e-05	-2.19489	-0.772228
2590190	rs4765941	1.28741e-20	-1.97075	1.8669	0.000304148	-1.7577	2.32121	0.000814305	-1.6966	2.52578
2590193	rs4765942	1.24584e-20	-1.9948	1.85812	0.00029633	-1.77433	2.31181	0.000782552	-1.72669	2.5161
2590414	rs4765944	1.27559e-20	-1.97781	1.86473	0.000313696	-1.75163	2.34606	0.000828921	-1.70294	2.54992
2590662	rs4765945	1.70546e-20	-1.80725	1.9846	0.000441659	-1.53838	2.47492	0.00114718	-1.51049	2.6824
2590704	rs4765946	1.74705e-20	-1.77422	1.97567	0.000455917	-1.49701	2.46532	0.00118481	-1.46835	2.67254
2590769	rs10848664	2.09296e-20	-1.78536	2.16745	0.000509962	-1.51093	2.59126	0.00133123	-1.48252	2.80323
2591029	rs1860095	1.51335e-20	-1.79637	1.85421	0.000389174	-1.52472	2.33474	0.00100714	-1.49657	2.53828
2591553	rs4765947	5.69505e-22	-2.27084	-0.951217	8.18447e-06	-2.21293	-0.838827	1.97298e-05	-2.0912	-0.799819
2591559	rs4765948	1.90527e-20	-1.77318	2.06132	0.000468139	-1.52716	2.52193	0.00124836	-1.47182	2.72826
2591560	rs4765689	2.16138e-20	-1.71781	2.13207	0.000529888	-1.47881	2.59748	0.00144057	-1.40622	2.80587
2591879	rs61477807	2.41231e-21	-1.42768	-0.350811	2.70289e-05	-1.50274	-0.354355	4.89661e-05	-1.64812	-0.333905
2592456	rs7135220	1.20114e-20	-1.83842	1.66521	0.000268646	-1.69178	2.13118	0.000732305	-1.6058	2.32885
2593379	rs77649050	1.82774e-21	-2.05599	-1.82322e-10	1.90841e-05	-2.20515	-1.82322e-10	3.91992e-05	-2.20449	-1.82322e-10
2593436	rs77402701	2.23202e-21	-1.85616	-1.82322e-10	1.85849e-05	-2.23165	-1.82322e-10	3.71564e-05	-2.25802	-1.82322e-10
2594552	rs887000	8.9428e-21	-1.96394	1.49572	0.000193699	-1.83591	1.94821	0.000539513	-1.72294	2.14045
2595011	rs887001	5.837e-22	-2.24574	-0.9517	7.75156e-06	-2.26775	-0.838357	1.69237e-05	-2.24556	-0.798876
2595635	rs61909400	1.62848e-21	-2.17142	-1.82322e-10	2.12981e-05	-2.09538	-1.82322e-10	4.56595e-05	-2.05194	-1.82322e-10
2597091	rs143631980	1.47776e-21	-2.26854	-1.82322e-10	1.81968e-05	-2.25275	-1.82322e-10	3.9731e-05	-2.19102	-1.82322e-10
2597269	rs148090570	1.48227e-21	-2.2655	-1.82322e-10	1.78994e-05	-2.26923	-1.82322e-10	3.78529e-05	-2.23944	-1.82322e-10
2597284	rs34472488	3.67275e-21	-1.35813	-1.82322e-10	2.49748e-05	-1.93613	-1.82322e-10	6.84414e-05	-1.64717	-1.82322e-10
2598281	rs58843321	5.15717e-22	-2.22474	-1.09653	5.72468e-06	-2.26783	-1.14139	1.35712e-05	-2.11484	-1.15037
2598615	rs17801265	7.57962e-22	-1.73959	-1.19661	1.08812e-05	-1.56904	-1.19793	1.86389e-05	-1.75005	-1.19785
2598803	rs2239090	2.02799e-21	-2.24209	0.290067	3.0072e-05	-2.26556	0.515154	6.38166e-05	-2.23586	0.518721
2598949	rs4765949	2.337e-20	-3.62673e-10	0.492384	0.000283912	-3.62673e-10	0.494667	0.00059921	-3.62673e-10	0.522462
2599799	rs61532099	2.10371e-20	-3.62673e-10	0.387219	0.000249789	-3.62673e-10	0.366618	0.000530482	-3.62673e-10	0.400634
2601030	rs16929462	6.59265e-21	-3.62673e-10	-0.773114	6.71001e-05	-3.62673e-10	-0.947813	0.000137402	-3.62673e-10	-0.950243
2601094	rs7136808	1.94653e-20	-3.62673e-10	0.309564	0.000238894	-3.62673e-10	0.322021	0.000506376	-3.62673e-10	0.354129
2601191	rs56936279	1.49737e-21	-2.25536	-1.82322e-10	1.7917e-05	-2.26825	-1.82322e-10	3.84704e-05	-2.22326	-1.82322e-10
2601300	rs7305879	1.50688e-20	-2.07917	2.13272	0.000192583	-2.09841	2.20494	0.000448378	-2.02381	2.2563
2601363	rs7306916	3.18503e-20	-1.70673	2.50871	0.000417302	-1.76809	2.6479	0.00113325	-1.5399	2.6996
2601679	rs2239091	1.36327e-20	-1.72816	1.68157	0.000197577	-1.891	2.02313	0.000460474	-1.75684	2.01595
2601742	rs16929470	4.72719e-22	-2.27082	-1.1375	6.50285e-06	-2.20861	-1.07315	1.38137e-05	-2.16654	-1.08095
2601743	rs16929471	2.06763e-21	-1.69173	-0.240935	2.39362e-05	-1.73748	-0.24112	5.5898e-05	-1.64331	-0.206311
2602179	rs1541452	1.53564e-21	-1.76149	-0.468636	1.96088e-05	-1.88756	-0.290463	4.38904e-05	-1.77814	-0.313318
2602307	rs56412831	1.49261e-21	-2.25855	-1.82322e-10	1.79451e-05	-2.26668	-1.82322e-10	3.87053e-05	-2.21717	-1.82322e-10
2603396	rs73046231	1.66079e-21	-2.15178	-1.82322e-10	3.30647e-05	-1.65553	-1.82322e-10	7.09194e-05	-1.61161	-1.82322e-10
2605005	rs61258923	3.72322e-21	-1.58999	0.24551	4.46926e-05	-1.59947	0.245283	0.000107419	-1.48438	0.287963
2605008	rs2239092	3.69169e-21	-1.6069	0.253917	4.25947e-05	-1.65596	0.253689	0.000100939	-1.55512	0.296492
2605037	rs17801271	6.06597e-21	-0.856376	-1.82322e-10	9.74149e-05	-0.575019	-1.82322e-10	0.00012525	-1.04284	-1.82322e-10
2605277	rs2108705	3.97463e-21	-1.62381	0.344671	4.58884e-05	-1.67222	0.344436	0.000108746	-1.57268	0.388547
2605386	rs1015287	9.38658e-22	-1.77962	-0.942752	1.13913e-05	-1.86975	-0.851397	2.60499e-05	-1.74389	-0.869243
2605721	rs12319670	5.03732e-21	-1.61494	0.572741	5.56473e-05	-1.66369	0.528724	0.000131698	-1.56347	0.570828
2605757	rs12310992	4.85344e-21	-1.61494	0.535555	5.3641e-05	-1.66369	0.492006	0.000126893	-1.56347	0.533662
2605842	rs76364239	1.56356e-21	-2.21211	-1.82322e-10	2.80528e-05	-1.81991	-1.82322e-10	7.09589e-05	-1.61105	-1.82322e-10
2606001	rs142074745	5.91044e-21	-0.882349	-1.82322e-10	9.46825e-05	-0.60347	-1.82322e-10	0.000122256	-1.06703	-1.82322e-10
2606220	rs16929482	2.69841e-20	-1.98697	2.62315	0.000298129	-2.19188	2.73541	0.000642107	-2.1999	2.7915
2606283	rs16929486	3.98242e-20	-1.7406	2.766	0.000398783	-2.04389	2.87831	0.000855667	-2.05764	2.93637
2606373	rs73046236	5.6865e-22	-2.23976	-0.983796	8.78831e-06	-2.08488	-0.895698	1.90581e-05	-2.0161	-0.909562
2606629	rs142243642	1.66299e-21	-2.15045	-1.82322e-10	1.98596e-05	-2.16531	-1.82322e-10	3.70871e-05	-2.25988	-1.82322e-10
2608483	rs1004207	6.2685e-22	-2.14548	-0.98064	9.43075e-06	-2.02345	-0.886571	2.00838e-05	-1.97803	-0.895213
2608522	rs73046238	2.61103e-21	-1.69932	-1.82322e-10	3.23085e-05	-1.67867	-1.82322e-10	7.33895e-05	-1.57737	-1.82322e-10
2608617	rs740502	3.27396e-21	-2.14823	0.675156	4.56405e-05	-2.124	0.7908	9.89978e-05	-2.02791	0.749853
2608902	rs79346899	1.22366e-20	-3.62673e-10	-0.154636	0.000179165	-3.62673e-10	0.0343107	0.000371719	-3.62673e-10	0.0449884
2609084	rs10848665	1.40678e-21	-1.25518	-1.06259	1.99763e-05	-1.24585	-0.913609	3.79673e-05	-1.3191	-0.917322
2609274	rs10848666	1.36466e-21	-2.17072	-0.177448	1.60758e-05	-2.18898	-0.187704	3.39159e-05	-2.15375	-0.195514
2609392	rs7953393	5.26521e-22	-2.11168	-1.18885	5.99097e-06	-2.17031	-1.19344	1.36655e-05	-2.06411	-1.19416
2609562	rs2239093	4.90067e-22	-2.21615	-1.15613	6.36044e-06	-2.13379	-1.17011	1.32701e-05	-2.11756	-1.17007
2609701	rs72653433	4.60138e-21	-3.62673e-10	-1.13271	5.83093e-05	-3.62673e-10	-1.08824	0.000119041	-3.62673e-10	-1.09368
2609727	rs72653434	4.76856e-21	-2.25486	1.15784	7.50133e-05	-2.06673	1.2304	0.000136637	-2.18274	1.22691
2610003	rs72653435	2.42719e-21	-2.26513	0.492788	5.43355e-05	-1.81258	0.653764	9.28034e-05	-1.99807	0.655406
2610415	rs60106275	4.37417e-21	-1.56282	0.37947	0.000119018	-0.791925	0.417203	0.000154217	-1.26996	0.435168
2610538	rs2239094	7.95866e-21	-1.93579	1.35098	0.000115738	-1.81455	1.41188	0.000219424	-1.89657	1.41443
2610641	rs2283318	3.58365e-21	-1.66128	0.278591	4.85905e-05	-1.65391	0.383334	7.90766e-05	-1.88333	0.380599
2611005	rs2239095	8.77073e-22	-2.25988	-0.530357	1.37929e-05	-2.04051	-0.489341	2.57894e-05	-2.17045	-0.452735
2611020	rs7976352	9.11296e-22	-2.26593	-0.486025	1.41104e-05	-2.0634	-0.443689	2.64033e-05	-2.19372	-0.405937
2611305	rs12367192	5.1483e-21	-1.0204	-1.82322e-10	4.02802e-05	-1.45814	-1.82322e-10	0.000109026	-1.18157	-1.82322e-10
2611407	rs4765950	5.54848e-22	-2.21786	-1.03028	6.68114e-06	-2.20525	-1.04946	1.28541e-05	-2.26952	-1.04997
2612154	rs117327754	1.19724e-20	-3.62673e-10	-0.176468	0.000154543	-3.62673e-10	-0.113529	0.000317304	-3.62673e-10	-0.113292
2612241	rs2238086	8.91348e-22	-1.94375	-0.830337	2.09611e-05	-1.31159	-0.799743	3.19757e-05	-1.63599	-0.772187
2612349	rs56073310	3.92677e-21	-1.29125	-1.82322e-10	6.29069e-05	-1.01234	-1.82322e-10	0.000318427	-0.109757	-1.82322e-10
2612428	rs77858125	5.88951e-21	-3.62673e-10	-0.885898	7.20157e-05	-3.62673e-10	-0.877115	0.000149051	-3.62673e-10	-0.86886
2612770	rs188552974	2.21164e-20	-3.62673e-10	0.437251	0.000317958	-3.62673e-10	0.607922	0.00065282	-3.62673e-10	0.60815
2613329	rs11608740	3.17934e-21	-2.26857	0.766173	4.17955e-05	-2.25248	0.83127	8.38466e-05	-2.26281	0.818649
2613421	rs17223925	5.32535e-21	-0.986592	-1.82322e-10	4.13951e-05	-1.43084	-1.82322e-10	0.000112523	-1.15	-1.82322e-10
2613431	rs72653436	1.34622e-21	-2.1978	-0.16397	2.90914e-05	-1.69086	-0.0926992	5.64674e-05	-1.75228	-0.0872096
2613521	rs1008832	1.24171e-20	-2.12906	1.98907	0.000201538	-2.03395	2.18593	0.000361029	-2.17571	2.19152
2613716	rs2238087	1.36267e-21	-2.18787	-0.161755	2.94092e-05	-1.66345	-0.109244	5.69744e-05	-1.72634	-0.104206
2614456	rs151028221	4.83285e-21	-1.08363	-1.82322e-10	0.000108608	-0.466249	-1.82322e-10	0.000190305	-0.624525	-1.82322e-10
2614797	rs11615711	5.94262e-22	-2.16212	-1.01738	6.99251e-06	-2.17185	-1.03731	1.30464e-05	-2.26679	-1.03785
2615134	rs7977039	5.99028e-22	-2.15895	-1.01256	7.04565e-06	-2.16882	-1.03277	1.3114e-05	-2.26616	-1.03331
2615319	rs11615798	2.22094e-21	-1.86114	-1.82322e-10	2.46617e-05	-1.94875	-1.82322e-10	5.53195e-05	-1.86003	-1.82322e-10
2615556	rs1860098	6.01133e-22	-2.17083	-0.997179	7.2314e-06	-2.15734	-1.01823	1.34179e-05	-2.25777	-1.01879
2616028	rs67382090	1.23235e-21	-2.16971	-0.280431	2.84515e-05	-1.6185	-0.187297	5.49727e-05	-1.68064	-0.185672
2616075	rs189438858	2.33177e-21	-1.81244	-1.82322e-10	2.57539e-05	-1.90541	-1.82322e-10	5.8084e-05	-1.81126	-1.82322e-10
2616128	rs11062247	1.68797e-21	-1.99712	-0.138426	3.86572e-05	-1.45291	-0.0463559	5.7983e-05	-1.76704	-0.0459663
2616188	rs11062248	1.71042e-21	-1.9839	-0.138426	3.9546e-05	-1.43018	-0.0463559	5.90286e-05	-1.74916	-0.0459663
2616824	rs76753568	1.72376e-21	-2.11456	-1.82322e-10	2.14279e-05	-2.0893	-1.82322e-10	4.93177e-05	-1.97487	-1.82322e-10
2617460	rs55824460	6.78824e-22	-1.94517	-1.10129	2.23627e-05	-0.948398	-1.09821	2.75766e-05	-1.47081	-1.08538
2617656	rs7299060	6.44937e-22	-2.14884	-0.948836	7.82194e-06	-2.13407	-0.962998	1.43166e-05	-2.24545	-0.966288
2617898	rs7136999	2.51677e-21	-1.7474	0.0113082	4.35291e-05	-1.51884	0.13827	6.78044e-05	-1.79478	0.138258
2618240	rs73046254	8.12331e-22	-1.97815	-0.888765	2.65117e-05	-1.01575	-0.860657	3.36122e-05	-1.523	-0.83526
2618582	rs73046256	1.7242e-20	0.188275	-1.82322e-10	0.00039581	0.826937	-1.82322e-10	0.00105469	1.08785	-1.82322e-10
2618665	rs73250496	2.65583e-21	-1.68231	-1.82322e-10	4.16946e-05	-1.42363	-1.82322e-10	5.57334e-05	-1.85257	-1.82322e-10
2618781	rs2283319	8.41935e-22	-1.9979	-0.833223	2.57886e-05	-1.05701	-0.847053	3.16667e-05	-1.55477	-0.863113
2619110	rs2283320	9.76618e-22	-1.99393	-0.688804	2.99695e-05	-1.04865	-0.705168	3.66191e-05	-1.54835	-0.724236
2619194	rs12426658	3.34228e-21	-1.45242	-1.82322e-10	6.28739e-05	-1.01287	-1.82322e-10	7.29749e-05	-1.58304	-1.82322e-10
2619429	rs117405685	1.48053e-21	-2.26667	-1.82322e-10	1.79725e-05	-2.26516	-1.82322e-10	3.6704e-05	-2.27027	-1.82322e-10
2619477	rs2239097	5.93871e-21	-1.89561	1.01803	0.000110143	-1.63536	1.18315	0.000174231	-1.89787	1.18511
2619505	rs11062250	9.25464e-22	-2.22348	-0.513048	1.81952e-05	-1.78197	-0.470867	3.57606e-05	-1.83479	-0.461513
2619637	rs58753065	6.64508e-22	-2.21867	-0.849113	8.03569e-06	-2.20128	-0.868827	1.53283e-05	-2.27074	-0.872712
2619696	rs55703629	6.4703e-22	-2.21646	-0.877974	7.83361e-06	-2.19873	-0.896843	1.49091e-05	-2.27062	-0.900558
2619743	rs60906495	2.17903e-21	-2.2532	0.373008	2.72459e-05	-2.22836	0.379266	5.36095e-05	-2.25185	0.36043
2619861	rs56343862	9.00419e-22	-2.02302	-0.740948	2.72099e-05	-1.09397	-0.756444	3.26868e-05	-1.6117	-0.774482
2620221	rs11609685	6.21905e-22	-2.2174	-0.916638	7.62185e-06	-2.2259	-0.897075	1.48935e-05	-2.26981	-0.902413
2620445	rs66986059	8.08309e-22	-2.25953	-0.612354	9.6936e-06	-2.26737	-0.615162	2.0295e-05	-2.23777	-0.625005
2620969	rs74505996	1.47507e-21	-2.27036	-1.82322e-10	1.81213e-05	-2.25691	-1.82322e-10	3.68464e-05	-2.26639	-1.82322e-10
2620999	rs55851225	1.01681e-21	-1.99449	-0.647908	2.18549e-05	-1.40322	-0.66636	2.87393e-05	-1.82809	-0.686798
2621192	rs10848668	2.09051e-21	-2.22725	0.305594	2.81586e-05	-2.15759	0.341439	5.50261e-05	-2.18833	0.322985
2621912	rs2239098	2.37241e-21	-1.98618	0.191015	3.90663e-05	-1.80889	0.320147	7.99292e-05	-1.82422	0.33221
2622254	rs143490559	2.0334e-21	-1.94936	-1.82322e-10	3.51523e-05	-1.59431	-1.82322e-10	9.68651e-05	-1.29983	-1.82322e-10
2622386	rs2239099	2.39333e-21	-1.98451	0.198124	4.00479e-05	-1.67432	0.210397	8.77149e-05	-1.59175	0.192696
2622393	rs2239100	2.50363e-21	-2.12258	0.381253	4.31756e-05	-1.80294	0.414219	9.1486e-05	-1.75266	0.395694
2622479	rs2239101	7.74131e-22	-1.72941	-1.18568	8.77932e-06	-1.78601	-1.19559	1.74032e-05	-1.82107	-1.19543
2622484	rs79195534	4.31169e-21	-3.62673e-10	-1.19774	5.26528e-05	-3.62673e-10	-1.19028	0.000108123	-3.62673e-10	-1.18988
2622516	rs7306685	4.32692e-21	-3.62673e-10	-1.19421	5.32061e-05	-3.62673e-10	-1.17983	0.000109283	-3.62673e-10	-1.17921
2622864	rs2239102	2.25415e-21	-1.49882	-0.347474	4.45027e-05	-0.87829	-0.480159	8.6148e-05	-0.919546	-0.497538
2622988	rs2283321	1.90753e-21	-1.55712	-0.456145	3.5911e-05	-1.00475	-0.568206	6.82993e-05	-1.06444	-0.584814
2623000	rs118060704	1.90482e-21	-2.01468	-1.82322e-10	2.61245e-05	-1.89113	-1.82322e-10	4.76657e-05	-2.00894	-1.82322e-10
2623145	rs2239103	1.77739e-21	-1.56562	-0.518301	3.35328e-05	-1.01608	-0.625392	6.37934e-05	-1.0755	-0.642002
2623543	rs2239104	1.6017e-21	-1.62968	-0.558324	3.09666e-05	-1.06077	-0.660325	5.74275e-05	-1.14562	-0.677005
2623665	rs2239105	1.05912e-21	-2.18245	-0.419185	1.26554e-05	-2.0881	-0.527818	2.19897e-05	-2.23755	-0.545023
2624050	rs78856369	2.02544e-21	-1.95328	-1.82322e-10	2.68625e-05	-1.86327	-1.82322e-10	6.66863e-05	-1.67315	-1.82322e-10
2625126	rs73046268	8.68849e-22	-1.60444	-1.19522	1.10451e-05	-1.56805	-1.18396	2.14002e-05	-1.62627	-1.18348
2625433	rs11614380	4.59077e-21	-1.13502	-1.82322e-10	9.2846e-05	-0.623057	-1.82322e-10	0.000620669	0.557647	-1.82322e-10
2626878	rs2239106	1.24623e-21	-1.46338	-0.975562	2.58614e-05	-0.865006	-1.03624	4.92477e-05	-0.932308	-1.04398
2626946	rs80208136	6.46419e-21	-3.62673e-10	-0.792792	7.60938e-05	-3.62673e-10	-0.822031	0.000155278	-3.62673e-10	-0.827936
2627929	rs11609100	9.00363e-22	-1.57266	-1.19136	1.14993e-05	-1.53543	-1.17628	2.22525e-05	-1.59502	-1.17568
2628611	rs2239107	1.20883e-21	-1.47175	-0.997667	2.51661e-05	-0.8613	-1.0672	4.818e-05	-0.9233	-1.07491
2628620	rs2239108	1.20481e-21	-1.47175	-1.001	2.51246e-05	-0.8613	-1.06885	4.80911e-05	-0.9233	-1.07675
2628811	rs2239109	1.15865e-21	-1.49714	-1.01468	2.38038e-05	-0.905317	-1.07884	4.55547e-05	-0.968187	-1.08605
2629143	rs2239110	1.0288e-21	-1.63252	-0.998155	2.02011e-05	-1.07778	-1.07048	3.89159e-05	-1.13477	-1.07698
2630732	rs118020744	2.10775e-21	-1.91345	-1.82322e-10	2.17307e-05	-2.07527	-1.82322e-10	4.08411e-05	-2.16346	-1.82322e-10
2630733	rs11062252	5.36042e-22	-2.24074	-1.04187	8.49434e-06	-2.11294	-0.901664	1.72159e-05	-2.14002	-0.887303
2631571	rs4765951	4.6239e-22	-2.23486	-1.19556	6.09669e-06	-2.14833	-1.19792	1.25187e-05	-2.14813	-1.19779
2631737	rs75392488	7.60043e-22	-1.7538	-1.17965	1.29421e-05	-1.43783	-1.15569	1.95894e-05	-1.74349	-1.15468
2632246	rs12426831	2.76474e-21	-1.64212	-1.82322e-10	5.14444e-05	-1.2135	-1.82322e-10	7.24841e-05	-1.58978	-1.82322e-10
2632567	rs74481870	2.78471e-21	-1.63492	-1.82322e-10	3.86184e-05	-1.50027	-1.82322e-10	7.63464e-05	-1.53787	-1.82322e-10
2632709	rs11062253	1.22834e-21	-1.56848	-0.88493	2.45685e-05	-0.9732	-0.979331	4.41748e-05	-1.09645	-0.988549
2632812	rs75933123	1.69809e-21	-2.12957	-1.82322e-10	2.6624e-05	-1.87219	-1.82322e-10	6.89361e-05	-1.63997	-1.82322e-10
2634014	rs2283322	1.28944e-21	-1.51487	-0.889995	2.79564e-05	-0.839457	-0.983895	4.87507e-05	-0.993719	-0.992712
2634066	rs2239111	6.44402e-21	0.268005	-1.06392	0.000212376	1.29084	-1.08648	0.000280939	0.85683	-1.09184
2634888	rs78947940	5.47185e-21	-3.62673e-10	-0.959453	6.54546e-05	-3.62673e-10	-0.972642	0.000133626	-3.62673e-10	-0.978102
2635190	rs12231350	1.21986e-21	-1.55929	-0.901049	2.60515e-05	-0.900828	-0.993095	4.55942e-05	-1.05165	-1.00172
2635669	rs117580147	2.09227e-21	-1.92082	-1.82322e-10	2.66646e-05	-1.87066	-1.82322e-10	6.51772e-05	-1.69604	-1.82322e-10
2637626	rs78061975	4.83385e-21	-3.62673e-10	-1.08343	5.69986e-05	-3.62673e-10	-1.11097	0.000116705	-3.62673e-10	-1.11351
2638138	rs11615662	6.4816e-21	-0.790103	-1.82322e-10	0.000110036	-0.453189	-1.82322e-10	0.000667084	0.629765	-1.82322e-10
2638295	rs117993773	2.34999e-21	-1.80466	-1.82322e-10	2.35789e-05	-1.99365	-1.82322e-10	5.27364e-05	-1.90785	-1.82322e-10
2638754	rs2238088	6.62021e-22	-2.26768	-0.803849	1.11123e-05	-2.13603	-0.609922	2.26542e-05	-2.161	-0.591807
2638957	rs10848670	6.83892e-21	-0.0544073	-0.682033	0.000310609	1.2671	-0.68256	0.0003028	0.520884	-0.680963
2639011	rs73252713	4.70997e-22	-2.23446	-1.17752	5.58757e-06	-2.24232	-1.19114	1.12384e-05	-2.26342	-1.19039
2639256	rs1990240	6.53849e-21	-0.0750737	-0.706291	0.000295009	1.24097	-0.707965	0.000288538	0.497684	-0.706007
2639383	rs72653437	1.20962e-21	-2.24644	-0.222326	2.0129e-05	-2.19485	0.0430106	4.35311e-05	-2.18539	0.0857137
2640101	rs75550215	4.69183e-22	-2.23879	-1.17705	5.61203e-06	-2.23822	-1.19086	1.12659e-05	-2.26127	-1.1901
2640383	rs77106855	4.85005e-21	-3.62673e-10	-1.08008	5.75441e-05	-3.62673e-10	-1.10145	0.000117935	-3.62673e-10	-1.10301
2640593	rs2283323	7.56247e-21	0.108497	-0.74437	0.000336227	1.41108	-0.74729	0.000341091	0.703836	-0.744837
2641204	rs1076340	1.52771e-21	-2.2353	-1.82322e-10	2.41395e-05	-1.97015	-1.82322e-10	4.52057e-05	-2.06193	-1.82322e-10
2641319	rs113333605	1.92562e-21	-2.00382	-1.82322e-10	2.37149e-05	-1.9879	-1.82322e-10	5.2318e-05	-1.91581	-1.82322e-10
2641594	rs139079052	7.54042e-21	-3.62673e-10	-0.638792	8.83019e-05	-3.62673e-10	-0.673237	0.000179996	-3.62673e-10	-0.680217
2641608	rs73046278	1.34791e-20	-0.057927	-1.82322e-10	0.000193403	0.110778	-1.82322e-10	0.000644159	0.594794	-1.82322e-10
2641677	rs12227580	4.66263e-22	-2.24753	-1.17455	5.67801e-06	-2.22802	-1.18938	1.13496e-05	-2.25542	-1.18855
2641793	rs2239112	4.65279e-22	-2.24841	-1.17578	5.67116e-06	-2.2268	-1.19181	1.1331e-05	-2.25469	-1.19093
2642361	rs77117943	1.47585e-21	-2.26984	-1.82322e-10	1.92128e-05	-2.19842	-1.82322e-10	3.81199e-05	-2.23241	-1.82322e-10
2642553	rs117968441	1.48244e-21	-2.26538	-1.82322e-10	2.40523e-05	-1.97377	-1.82322e-10	5.26834e-05	-1.90885	-1.82322e-10
2642710	rs1990239	7.06634e-21	0.0311547	-0.734883	0.000298933	1.28406	-0.737833	0.000292372	0.54023	-0.735354
2642867	rs117233079	1.48249e-21	-2.26535	-1.82322e-10	1.96912e-05	-2.17383	-1.82322e-10	3.8828e-05	-2.21401	-1.82322e-10
2643605	rs117455208	1.50122e-21	-2.25279	-1.82322e-10	2.01257e-05	-2.152	-1.82322e-10	3.94158e-05	-2.19898	-1.82322e-10
2643877	rs75120762	4.60571e-22	-2.24928	-1.18508	5.65933e-06	-2.22556	-1.19513	1.12974e-05	-2.25393	-1.19465
2644486	rs150448611	1.48988e-21	-2.26037	-1.82322e-10	1.83863e-05	-2.24239	-1.82322e-10	3.95694e-05	-2.1951	-1.82322e-10
2644578	rs11615270	1.03911e-21	-1.7277	-0.893	1.24609e-05	-1.6969	-0.934503	2.49701e-05	-1.72421	-0.931266
2644749	rs138429004	1.4875e-21	-2.26197	-1.82322e-10	3.47545e-05	-1.60569	-1.82322e-10	5.4945e-05	-1.86682	-1.82322e-10
2644967	rs7963955	7.4108e-21	0.0846989	-0.74083	0.000322475	1.36005	-0.738026	0.000309759	0.600525	-0.73788
2645402	rs2239113	7.61985e-21	0.152009	-0.780322	0.000335081	1.44351	-0.783133	0.00031941	0.674791	-0.781466
2645408	rs2239114	7.47251e-21	0.128019	-0.775857	0.00032672	1.41379	-0.778684	0.00031246	0.648333	-0.777007
2646104	rs11062257	4.58502e-22	-2.25589	-1.18297	5.77939e-06	-2.2056	-1.1941	1.13873e-05	-2.24711	-1.19354
2646485	rs2283324	3.62295e-21	-1.12457	-0.247211	5.61142e-05	-0.872959	-0.253651	9.45476e-05	-1.06718	-0.256871
2646687	rs73046287	1.17054e-20	-0.199016	-1.82322e-10	0.000159488	-0.0820276	-1.82322e-10	0.00121496	1.22931	-1.82322e-10
2646718	rs11062258	5.46525e-22	-2.07313	-1.19012	5.40386e-06	-2.27041	-1.19648	1.11045e-05	-2.26964	-1.19616
2646783	rs11062260	1.17376e-21	-2.24815	-0.250712	1.35991e-05	-2.24771	-0.296286	2.74779e-05	-2.26557	-0.294202
2646966	rs2108704	1.00942e-21	-1.45785	-1.19184	1.87928e-05	-1.03485	-1.18567	2.48377e-05	-1.47569	-1.1851
2647063	rs2239115	9.67234e-22	-1.72043	-0.971954	1.18771e-05	-1.68942	-0.989965	2.37718e-05	-1.71691	-0.987738
2647138	rs2239116	2.18365e-21	-1.0075	-0.87057	5.51996e-05	-0.275444	-0.867599	4.56805e-05	-1.18359	-0.867886
2647471	rs4765952	7.05127e-21	0.104841	-0.810703	0.00027143	1.26636	-0.816656	0.000270709	0.544249	-0.816356
2647941	rs11062261	1.77344e-21	-1.76585	-0.320302	3.21082e-05	-1.3584	-0.326489	5.53478e-05	-1.52993	-0.329582
2648073	rs4765953	8.55541e-22	-1.74418	-1.07092	9.7006e-06	-1.77564	-1.10617	1.97581e-05	-1.78574	-1.10385
2648078	rs4765954	1.91278e-21	-0.824862	-1.18565	4.83879e-05	-0.0838092	-1.19094	6.0153e-05	-0.58523	-1.19103
2648160	rs4765693	8.0521e-21	0.172436	-0.745574	0.000321541	1.34874	-0.72961	0.000317411	0.617788	-0.730743
2648347	rs11062262	5.24636e-21	-0.53501	-0.466526	0.000158021	0.33633	-0.427601	0.000157409	-0.385408	-0.428898
2648349	rs11062263	5.2898e-21	-0.520015	-0.473274	0.00015984	0.354699	-0.434527	0.000158785	-0.369782	-0.435818
2648372	rs12320775	5.35313e-21	-0.520015	-0.461374	0.000161804	0.354699	-0.422314	0.000160734	-0.369782	-0.423616
2649036	rs10848672	3.09569e-21	-1.06295	-0.466109	0.000240491	0.74148	-0.412797	0.000297662	0.224021	-0.401213
2649074	rs11062266	5.61633e-21	-0.446833	-0.486559	0.000169062	0.404042	-0.427777	0.000168692	-0.317731	-0.427344
2649516	rs73236436	5.44188e-21	-0.446833	-0.518112	0.00016012	0.404042	-0.482119	0.000159628	-0.317731	-0.482576
2649634	rs12833174	8.63043e-21	0.296662	-0.800437	0.000404182	1.62821	-0.780348	0.000396721	0.890998	-0.780916
2649890	rs7134785	3.16414e-21	-1.08669	-0.420498	6.197e-05	-0.601029	-0.42632	0.000101685	-0.822044	-0.42923
2649980	rs4394887	7.59419e-22	-1.7476	-1.18667	1.33559e-05	-1.37639	-1.18565	2.51512e-05	-1.46266	-1.18558
2650026	rs4275682	7.78542e-22	-1.73179	-1.17761	1.37694e-05	-1.35576	-1.17579	2.58992e-05	-1.44305	-1.17589
2650030	rs12318263	5.66155e-21	-0.417222	-0.50815	0.000167667	0.439876	-0.471897	0.000166284	-0.287094	-0.472358
2650149	rs77005317	2.38926e-21	-1.78809	-1.82322e-10	3.96711e-05	-1.47338	-1.82322e-10	7.81392e-05	-1.51466	-1.82322e-10
2650264	rs11062267	1.04131e-20	0.475262	-0.791271	0.000461585	1.75162	-0.770954	0.000428993	0.959817	-0.771528
2651288	rs7314373	5.52477e-21	-0.416414	-0.533415	0.000163535	0.440854	-0.497823	0.000162166	-0.286258	-0.498276
2651290	rs7314375	5.55923e-21	-0.416414	-0.527197	0.000164582	0.440854	-0.491441	0.000163203	-0.286258	-0.491896
2651408	rs2239117	1.03181e-20	0.475262	-0.800437	0.00045727	1.75162	-0.780348	0.000424984	0.959817	-0.780916
2652280	rs10848673	1.15346e-20	0.426785	-0.6405	0.00049803	1.69291	-0.636245	0.000467333	0.907218	-0.633327
2652450	rs117846661	1.53447e-21	-2.23089	-1.82322e-10	1.87861e-05	-2.22088	-1.82322e-10	3.72997e-05	-2.25417	-1.82322e-10
2654302	rs11062268	5.32794e-21	-0.389414	-0.596691	0.000158328	0.473483	-0.562814	0.000156269	-0.25833	-0.563245
2654535	rs56840597	4.35352e-21	-3.62673e-10	-1.18809	5.25015e-05	-3.62673e-10	-1.19316	0.000107758	-3.62673e-10	-1.19327
2654981	rs9738570	1.03194e-21	-1.4398	-1.18783	1.9393e-05	-1.01262	-1.17647	2.55221e-05	-1.45783	-1.17577
2655409	rs73046302	9.6189e-22	-1.63869	-1.05924	1.15586e-05	-1.62729	-1.07928	2.40419e-05	-1.61872	-1.07463
2655697	rs11062269	4.9172e-21	-0.474819	-0.591513	0.000143543	0.37013	-0.557492	0.000143816	-0.346694	-0.557925
2656887	rs10848674	1.23696e-20	0.652038	-0.795867	0.000627542	2.06348	-0.775664	0.00059053	1.2841	-0.776235
2657390	rs7298483	5.84693e-21	-0.340922	-0.552233	0.000143509	0.32954	-0.517142	0.000148702	-0.353616	-0.517588
2658150	rs11062271	1.11508e-20	0.604457	-0.852019	0.000555284	2.00549	-0.840011	0.000525502	1.23161	-0.840407
2658435	rs191616786	2.29304e-21	-1.82919	-1.82322e-10	2.24527e-05	-2.04259	-1.82322e-10	4.99196e-05	-1.96274	-1.82322e-10
2658488	rs12298268	5.27848e-21	-0.375017	-0.620415	0.000157222	0.490865	-0.587204	0.000154792	-0.243441	-0.587626
2658515	rs12298278	5.35531e-21	-0.360566	-0.620415	0.000159988	0.508301	-0.587204	0.000157123	-0.228498	-0.587626
2658589	rs12302903	5.71167e-21	-0.300759	-0.6158	0.000172757	0.580343	-0.582458	0.000167938	-0.166674	-0.582882
2659082	rs11062272	1.25357e-20	0.74551	-0.875996	0.000314295	1.42086	-0.82453	0.000339656	0.781742	-0.826959
2659600	rs117426474	4.38692e-21	-3.62673e-10	-1.18044	5.57778e-05	-3.62673e-10	-1.13262	0.000114011	-3.62673e-10	-1.13685
2659622	rs12304811	1.33386e-20	0.799883	-0.86829	0.000389734	1.62861	-0.817145	0.000401059	0.940027	-0.819069
2659848	rs10848675	4.53933e-22	-2.27075	-1.17813	6.68483e-06	-2.06355	-1.19061	1.29029e-05	-2.12563	-1.19007
2659926	rs77367745	1.02781e-21	-1.55405	-1.07759	1.16336e-05	-1.59084	-1.10926	2.3639e-05	-1.60267	-1.10758
2659942	rs79331677	1.22913e-21	-1.26559	-1.18718	2.40062e-05	-0.800165	-1.17552	3.03534e-05	-1.28543	-1.17482
2660096	rs1034934	4.5566e-22	-2.26992	-1.17516	6.82583e-06	-2.04452	-1.18877	1.3136e-05	-2.10964	-1.18816
2660753	rs2239118	1.59656e-20	0.940143	-0.828777	0.000409419	1.63586	-0.77512	0.000433868	0.977521	-0.777932
2661160	rs1034936	1.26255e-20	0.616579	-0.739933	0.000481524	1.74134	-0.718388	0.000451378	0.958151	-0.718996
2662063	rs7304997	4.62009e-22	-2.24927	-1.18197	6.77989e-06	-2.04717	-1.19287	1.24737e-05	-2.15712	-1.19241
2662556	rs2238089	2.76417e-21	-1.25228	-0.390046	4.05129e-05	-1.06669	-0.385683	6.77215e-05	-1.2672	-0.390544
2662694	rs10744564	2.17545e-21	-1.55032	-0.331516	5.53247e-05	-0.762874	-0.377905	8.67615e-05	-1.02978	-0.380211
2662745	rs2370595	2.16374e-21	-1.55621	-0.331016	5.47539e-05	-0.771407	-0.379744	8.60059e-05	-1.03752	-0.381218
2662815	rs75456223	4.8041e-21	-3.62673e-10	-1.0896	5.70089e-05	-3.62673e-10	-1.11079	0.000116874	-3.62673e-10	-1.11206
2663185	rs4765955	2.15182e-21	-1.57897	-0.313789	5.38686e-05	-0.804446	-0.363005	8.4876e-05	-1.06746	-0.364495
2663640	rs4765956	2.20432e-21	-1.55436	-0.314294	5.59316e-05	-0.76872	-0.361148	8.77588e-05	-1.03508	-0.363478
2663784	rs4765957	2.19336e-21	-1.57725	-0.296387	5.49246e-05	-0.801945	-0.346092	8.65183e-05	-1.0652	-0.347597
2664109	rs4765958	2.99858e-20	0.741654	-1.82322e-10	0.000424138	0.89606	-1.82322e-10	0.0016322	1.52454	-1.82322e-10
2664277	rs7298036	4.86488e-22	-2.2699	-1.10971	6.12252e-06	-2.20259	-1.13944	1.21842e-05	-2.23509	-1.13792
2664658	rs77287851	2.66055e-21	-1.35148	-0.329058	3.85682e-05	-1.17477	-0.326797	6.50575e-05	-1.36565	-0.332227
2664937	rs733993	4.52051e-22	-2.26472	-1.18831	6.56878e-06	-2.07558	-1.19609	1.27694e-05	-2.13028	-1.19581
2665122	rs117459005	4.66289e-21	-3.62673e-10	-1.11943	5.51624e-05	-3.62673e-10	-1.14372	0.000113431	-3.62673e-10	-1.14196
2665410	rs887333	2.46973e-21	-1.55344	-0.201524	3.51943e-05	-1.39644	-0.196679	6.06503e-05	-1.56595	-0.202077
2665821	rs140903845	2.7934e-21	-1.63181	-1.82322e-10	4.57161e-05	-1.33155	-1.82322e-10	7.43194e-05	-1.56478	-1.82322e-10
2665940	rs117791272	2.73362e-21	-1.65344	-1.82322e-10	4.45311e-05	-1.35781	-1.82322e-10	7.26481e-05	-1.58752	-1.82322e-10
2666348	rs2370596	2.29464e-20	1.0347	-0.560606	0.000719358	2.00115	-0.576791	0.000929305	1.54119	-0.579901
2666407	rs4765959	3.99878e-21	-0.0830734	-1.19001	6.63008e-05	0.233467	-1.19326	0.000105329	-0.0228389	-1.19322
2666459	rs2370597	2.2442e-21	-1.58914	-0.261578	4.67228e-05	-0.999938	-0.309829	8.12144e-05	-1.16383	-0.312228
2666460	rs2370598	2.25807e-21	-1.58914	-0.255418	4.70039e-05	-0.999938	-0.303829	8.17025e-05	-1.16383	-0.306237
2666509	rs2370599	2.2442e-21	-1.58914	-0.261578	4.67228e-05	-0.999938	-0.309829	8.12144e-05	-1.16383	-0.312228
2666536	rs2370600	2.34122e-21	-1.58337	-0.225029	4.86792e-05	-0.992055	-0.276691	8.46414e-05	-1.15647	-0.278256
2666858	rs151146787	4.39787e-21	-3.62673e-10	-1.17795	5.55715e-05	-3.62673e-10	-1.13633	0.000115393	-3.62673e-10	-1.1248
2667284	rs7307271	3.03695e-21	-1.26939	-0.278827	4.44572e-05	-1.0853	-0.274174	7.44116e-05	-1.28418	-0.279358
2667399	rs720722	2.15871e-20	1.00799	-0.594961	0.000692255	1.97078	-0.584821	0.000896323	1.5125	-0.587347
2667744	rs720721	2.10763e-20	0.98404	-0.594961	0.000673651	1.94353	-0.584821	0.000873558	1.48677	-0.587347
2667930	rs4765960	2.02962e-20	0.98404	-0.632675	0.000647598	1.94353	-0.624264	0.000840362	1.48677	-0.62609
2667954	rs929490	5.91214e-21	-0.717798	-0.164264	0.00018263	0.24437	-0.190906	0.000245893	-0.174371	-0.193886
2668472	rs4765961	1.54124e-21	-1.08781	-1.13867	2.06561e-05	-0.977671	-1.14832	3.89104e-05	-1.0637	-1.14819
2668570	rs1006564	5.76931e-21	-0.729862	-0.176656	0.000179537	0.22901	-0.192627	0.000242214	-0.188391	-0.194937
2669334	rs79778780	1.67164e-21	-2.14526	-1.82322e-10	2.49244e-05	-1.93815	-1.82322e-10	4.37992e-05	-2.09353	-1.82322e-10
2669553	rs4503598	2.48856e-21	-1.59812	-0.149244	3.53e-05	-1.44584	-0.144274	6.11361e-05	-1.61024	-0.149812
2669622	rs148081350	1.83004e-21	-2.05473	-1.82322e-10	1.93072e-05	-2.19352	-1.82322e-10	4.16209e-05	-2.14455	-1.82322e-10
2669632	rs4765962	5.94843e-21	-0.659217	-0.216726	0.000188744	0.318772	-0.23238	0.000252677	-0.106396	-0.234643
2670580	rs929492	1.4892e-21	-1.1434	-1.11744	1.96273e-05	-1.05117	-1.12591	3.75379e-05	-1.12223	-1.12557
2670920	rs10848676	1.34714e-21	-1.26427	-1.09682	1.62831e-05	-1.25754	-1.10634	3.2053e-05	-1.2998	-1.10596
2670921	rs11062277	1.36729e-21	-1.25276	-1.09347	1.61914e-05	-1.26729	-1.10223	3.2084e-05	-1.30252	-1.10227
2671017	rs10732594	6.31427e-21	-0.592333	-0.223925	0.000195697	0.363453	-0.240885	0.00026424	-0.0537641	-0.24253
2671735	rs74460986	9.31641e-22	-1.55018	-1.1797	2.11537e-05	-0.91766	-1.18453	3.45687e-05	-1.14625	-1.18395
2671903	rs11062278	1.31921e-21	-1.26427	-1.11777	1.59765e-05	-1.25754	-1.12534	3.14369e-05	-1.2998	-1.12537
2672374	rs11062279	1.30195e-21	-1.27632	-1.11889	1.57679e-05	-1.26963	-1.12639	3.10285e-05	-1.31163	-1.12661
2673202	rs73035639	1.23878e-21	-1.4406	-1.00435	1.30459e-05	-1.57306	-1.01247	2.95996e-05	-1.47454	-1.01085
2673233	rs12321187	1.18725e-21	-1.35643	-1.131	1.55322e-05	-1.27319	-1.13789	2.98953e-05	-1.33736	-1.13809
2673258	rs76584852	9.35945e-21	-3.62673e-10	-0.422683	0.000121606	-3.62673e-10	-0.353216	0.000247899	-3.62673e-10	-0.360129
2674054	rs10744565	5.76024e-21	-0.760135	-0.147955	0.000179088	0.231317	-0.197437	0.000311259	0.0655063	-0.198032
2674893	rs75184661	4.62932e-22	-2.23404	-1.1952	5.73638e-06	-2.21329	-1.19388	1.27236e-05	-2.13616	-1.19353
2675110	rs12818233	1.01318e-20	-0.343387	-1.82322e-10	0.000101934	-0.529673	-1.82322e-10	0.000317648	-0.112207	-1.82322e-10
2675802	rs2283325	3.30679e-21	-1.51503	0.0519424	6.64818e-05	-1.11357	0.156497	0.000130415	-1.16014	0.157706
2676683	rs2370602	7.79053e-22	-1.83909	-1.06965	6.09479e-06	-2.25913	-1.08743	1.24125e-05	-2.26863	-1.08581
2677377	rs79468509	1.62301e-21	-2.01385	-0.160941	6.01656e-05	-0.998087	-0.0588107	0.0001005	-1.20356	-0.059434
2677430	rs77523650	7.24328e-22	-1.9261	-1.05548	2.00237e-05	-1.10816	-1.04892	3.99703e-05	-1.1371	-1.04791
2677916	rs143248073	1.1442e-20	-3.62673e-10	-0.221783	0.000193601	-3.62673e-10	0.1118	0.000414256	-3.62673e-10	0.153333
2678474	rs58752720	1.75816e-21	-1.99931	-0.0954981	6.77717e-05	-0.965976	0.0281214	0.0001127	-1.17414	0.0257163
2680793	rs75384169	7.49905e-22	-1.89744	-1.04944	2.34182e-05	-0.957746	-1.04274	4.66885e-05	-0.987937	-1.04171
2683227	rs78488802	7.70158e-22	-1.87364	-1.04659	2.45507e-05	-0.913425	-1.03983	4.8922e-05	-0.944125	-1.0388
2683332	rs2238090	1.02776e-21	-1.93881	-0.692877	1.27176e-05	-2.01183	-0.599179	2.62584e-05	-2.00411	-0.601053
2683650	rs11608641	3.40754e-21	-1.43308	-1.82322e-10	5.99595e-05	-1.06033	-1.82322e-10	0.000233796	-0.418703	-1.82322e-10
2683904	rs75302420	4.95878e-21	-3.62673e-10	-1.05791	6.28417e-05	-3.62673e-10	-1.01338	0.000129402	-3.62673e-10	-1.01022
2683997	rs10744566	5.75624e-22	-2.12179	-1.08958	6.41489e-06	-2.18951	-1.10586	1.30038e-05	-2.20352	-1.10439
2684189	rs117358463	1.6493e-21	-2.15872	-1.82322e-10	2.85522e-05	-1.80226	-1.82322e-10	7.52274e-05	-1.55264	-1.82322e-10
2684413	rs79622047	5.81076e-22	-2.01179	-1.19016	6.72394e-06	-2.06178	-1.18655	1.39579e-05	-2.05086	-1.18624
2684702	rs956451	1.48409e-21	-2.26427	-1.82322e-10	3.28526e-05	-1.66197	-1.82322e-10	6.45616e-05	-1.70553	-1.82322e-10
2685132	rs4765700	8.51512e-22	-1.68024	-1.13957	7.12067e-06	-2.05957	-1.13142	1.48259e-05	-2.0456	-1.13117
2685897	rs74968248	7.52204e-22	-1.9083	-1.03552	2.11117e-05	-1.07565	-1.02852	4.21278e-05	-1.10499	-1.02745
2686087	rs76898329	7.40568e-22	-1.9261	-1.03331	2.04827e-05	-1.10816	-1.02626	4.08894e-05	-1.1371	-1.02518
2686894	rs78876954	5.76094e-21	0.0972036	-1.00517	0.000575322	2.19038	-0.989454	0.000828926	1.8323	-0.985316
2687325	rs138502882	6.48584e-22	-1.97562	-1.11642	1.54016e-05	-1.3044	-1.11512	3.08181e-05	-1.33097	-1.11408
2687764	rs1034937	7.21857e-22	-2.2285	-0.756502	1.0498e-05	-2.05787	-0.744948	1.91022e-05	-2.179	-0.744353
2688133	rs74792936	5.31985e-22	-2.09882	-1.19139	6.83907e-06	-2.03621	-1.19513	1.50234e-05	-1.96848	-1.19506
2689322	rs117485870	1.48042e-21	-2.26674	-1.82322e-10	2.20992e-05	-2.05846	-1.82322e-10	4.27243e-05	-2.11838	-1.82322e-10
2690263	rs7299658	5.96007e-22	-2.02433	-1.15225	6.29598e-06	-2.16604	-1.14805	1.42845e-05	-2.06466	-1.14932
2690381	rs7310458	5.81429e-22	-2.24932	-0.952015	7.19288e-06	-2.26664	-0.914267	1.4723e-05	-2.2656	-0.91814
2690385	rs7311355	5.85965e-22	-2.23742	-0.956145	7.3686e-06	-2.25414	-0.902628	1.50806e-05	-2.25285	-0.906889
2690630	rs77955861	4.48125e-22	-2.26828	-1.19348	5.71725e-06	-2.21826	-1.19225	1.22683e-05	-2.17381	-1.19232
2690702	rs11832738	5.77309e-22	-2.25136	-0.957086	7.11747e-06	-2.26751	-0.923934	1.45916e-05	-2.26658	-0.926122
2691260	rs2071641	5.64174e-22	-2.2293	-1.00216	6.82373e-06	-2.26541	-0.968185	1.40073e-05	-2.2615	-0.972069
2691285	rs76673798	4.32888e-21	-3.62673e-10	-1.19376	5.2463e-05	-3.62673e-10	-1.19389	0.000107663	-3.62673e-10	-1.19415
2691475	rs75386905	6.30412e-22	-1.96944	-1.15101	1.09197e-05	-1.62015	-1.14329	2.54426e-05	-1.49259	-1.14413
2692186	rs3751254	7.37793e-22	-1.83755	-1.12561	1.63719e-05	-1.2373	-1.12113	4.2015e-05	-1.01436	-1.12076
2694638	rs215976	6.11171e-22	-1.96564	-1.18581	6.62862e-06	-2.10246	-1.16014	1.24933e-05	-2.18772	-1.16024
2695136	rs56291949	1.50079e-21	-2.25308	-1.82322e-10	2.02398e-05	-2.14635	-1.82322e-10	4.09858e-05	-2.15992	-1.82322e-10
2695553	rs117839316	7.98073e-21	-3.62673e-10	-0.58204	9.49999e-05	-3.62673e-10	-0.600123	0.000193563	-3.62673e-10	-0.60755
2696155	rs74437603	7.0652e-21	0.492416	-1.19631	4.85806e-05	-0.0752586	-1.19552	0.000149525	0.330076	-1.19576
2696217	rs215977	4.1033e-21	-0.0493797	-1.1979	2.66536e-05	-0.682149	-1.18893	5.83117e-05	-0.618264	-1.18908
2697381	rs11062282	6.46631e-22	-2.2138	-0.881254	8.36017e-06	-2.21576	-0.814755	1.66507e-05	-2.24298	-0.81772
2698554	rs78598192	2.04907e-21	-1.94168	-1.82322e-10	4.33975e-05	-1.3836	-1.82322e-10	0.000113452	-1.14177	-1.82322e-10
2698982	rs77189734	1.63445e-21	-2.16776	-1.82322e-10	2.80237e-05	-1.82095	-1.82322e-10	7.35037e-05	-1.57581	-1.82322e-10
2699182	rs112760332	3.38388e-21	-1.44005	-1.82322e-10	8.39264e-05	-0.724059	-1.82322e-10	0.000114053	-1.13648	-1.82322e-10
2699492	rs2283326	1.78169e-21	-1.16545	-0.916062	1.47608e-05	-1.56308	-0.898939	3.45313e-05	-1.42694	-0.904345
2700212	rs10848677	2.62428e-21	-0.49734	-1.19692	2.05987e-05	-0.932817	-1.19595	6.55703e-05	-0.493399	-1.19663
2702590	rs77802779	1.25594e-20	-0.128598	-1.82322e-10	0.000104185	-0.50783	-1.82322e-10	0.000282331	-0.230071	-1.82322e-10
2702699	rs117244626	1.85039e-21	-2.04367	-1.82322e-10	2.28035e-05	-2.02709	-1.82322e-10	6.25458e-05	-1.73725	-1.82322e-10
2703391	rs215979	1.62891e-21	-2.17116	-1.82322e-10	2.14924e-05	-2.0863	-1.82322e-10	3.91067e-05	-2.20686	-1.82322e-10
2703545	rs79204708	7.61341e-21	-3.62673e-10	-0.629159	0.00011912	-3.62673e-10	-0.373866	0.000245513	-3.62673e-10	-0.3698
2704012	rs76092333	5.0061e-21	-3.62673e-10	-1.04841	6.19032e-05	-3.62673e-10	-1.02843	0.000127181	-3.62673e-10	-1.02754
2704247	rs215980	1.84986e-21	-2.04396	-1.82322e-10	2.53169e-05	-1.92253	-1.82322e-10	4.35248e-05	-2.09982	-1.82322e-10
2704434	rs113964858	4.0038e-21	-1.27183	-1.82322e-10	0.000134175	-0.254852	-1.82322e-10	0.000145808	-0.89086	-1.82322e-10
2705356	rs215981	2.87077e-21	-0.416625	-1.18786	2.29528e-05	-0.869274	-1.15128	4.58608e-05	-0.895603	-1.15194
2706013	rs3829329	6.50937e-22	-2.24764	-0.840777	1.09615e-05	-2.13048	-0.629127	2.05583e-05	-2.22233	-0.627561
2706047	rs215982	1.65444e-21	-2.15561	-1.82322e-10	2.19477e-05	-2.06534	-1.82322e-10	3.96015e-05	-2.19428	-1.82322e-10
2706260	rs56269265	1.78077e-20	0.22056	-1.82322e-10	0.000553655	1.16254	-1.82322e-10	0.0013049	1.30073	-1.82322e-10
2706720	rs215983	1.62645e-21	-2.17267	-1.82322e-10	2.14483e-05	-2.08835	-1.82322e-10	3.90595e-05	-2.20807	-1.82322e-10
2706893	rs542898718	2.27365e-21	-1.83768	-1.82322e-10	5.12427e-05	-1.21743	-1.82322e-10	0.000136717	-0.955236	-1.82322e-10
2706912	rs215984	2.42767e-21	-0.618787	-1.15335	2.25022e-05	-0.949238	-1.09115	4.31902e-05	-1.0154	-1.09214
2707208	rs150851057	5.53601e-21	-0.947796	-1.82322e-10	0.000112454	-0.431458	-1.82322e-10	0.000254073	-0.33553	-1.82322e-10
2707525	rs215985	1.63069e-21	-2.17006	-1.82322e-10	2.15245e-05	-2.08481	-1.82322e-10	3.91411e-05	-2.20598	-1.82322e-10
2707821	rs7311147	9.88212e-22	-1.47327	-1.19766	8.65433e-06	-1.79808	-1.19786	1.76862e-05	-1.80264	-1.19773
2707852	rs75844502	1.91399e-21	-2.00988	-1.82322e-10	1.91722e-05	-2.20054	-1.82322e-10	4.45786e-05	-2.0759	-1.82322e-10
2708428	rs112325709	3.33255e-21	-1.45533	-1.82322e-10	4.82788e-05	-1.27701	-1.82322e-10	8.19624e-05	-1.46689	-1.82322e-10
2708731	rs151156434	4.32845e-21	-3.62673e-10	-1.19386	5.3059e-05	-3.62673e-10	-1.18259	0.00010894	-3.62673e-10	-1.18236
2709053	rs12833113	6.50118e-21	-0.787087	-1.82322e-10	9.00058e-05	-0.654125	-1.82322e-10	0.000237103	-0.404656	-1.82322e-10
2709880	rs215986	1.70787e-21	-1.00652	-1.1173	1.70733e-05	-1.21234	-1.10415	3.1462e-05	-1.31478	-1.10959
2710056	rs68075360	6.41615e-22	-2.26137	-0.841465	1.03457e-05	-2.16867	-0.648751	1.97527e-05	-2.24353	-0.646325
2710223	rs215987	8.81025e-22	-1.61044	-1.1753	8.69421e-06	-1.82325	-1.16809	1.83253e-05	-1.79374	-1.17113
2710757	rs80198737	2.83076e-20	-3.62673e-10	0.684062	0.000408674	-3.62673e-10	0.858919	0.000847566	-3.62673e-10	0.869218
2711321	rs76195134	4.35655e-21	-3.62673e-10	-1.18739	5.40766e-05	-3.62673e-10	-1.1636	0.00011101	-3.62673e-10	-1.16353
2713343	rs215988	2.6261e-21	-0.524603	-1.16897	2.2415e-05	-0.930042	-1.11423	4.29368e-05	-0.998238	-1.11518
2713866	rs215989	2.94189e-21	-0.539932	-1.04008	2.69788e-05	-0.94347	-0.915477	5.17421e-05	-1.01132	-0.91556
2713878	rs117279365	1.48653e-21	-2.26263	-1.82322e-10	1.79018e-05	-2.2691	-1.82322e-10	3.71038e-05	-2.25943	-1.82322e-10
2714753	rs41276704	1.56787e-21	-2.20935	-1.82322e-10	1.86509e-05	-2.2281	-1.82322e-10	3.76754e-05	-2.24414	-1.82322e-10
2715300	rs215990	2.74873e-21	-0.632931	-1.015	2.67127e-05	-0.991558	-0.877302	5.12206e-05	-1.05896	-0.878044
2715449	rs215991	2.62218e-21	-0.5942	-1.10086	2.3621e-05	-0.993635	-0.998228	4.38035e-05	-1.09493	-0.998509
2715687	rs758560	4.62773e-21	0.0704216	-1.19743	4.60746e-05	-0.126787	-1.19695	0.000124122	0.145218	-1.19711
2715958	rs215992	6.82221e-22	-2.25466	-0.786809	8.59695e-06	-2.27061	-0.73198	1.77483e-05	-2.25431	-0.742548
2716018	rs123263	2.71036e-21	-0.730026	-0.931961	2.47648e-05	-1.05785	-0.886729	4.72672e-05	-1.12147	-0.895864
2716476	rs215993	2.49679e-21	-0.798375	-0.945688	2.46063e-05	-1.0494	-0.901592	4.69427e-05	-1.11372	-0.910505
2717160	rs215994	2.75921e-21	-0.721371	-0.922753	2.69595e-05	-0.979183	-0.880481	5.13296e-05	-1.04535	-0.889536
2717505	rs215995	3.07704e-21	-0.498364	-1.03674	3.00886e-05	-0.841306	-0.908545	5.76463e-05	-0.910149	-0.908677
2718022	rs2239119	1.19417e-20	-3.62673e-10	-0.179036	0.000202436	-3.62673e-10	0.156427	0.000417296	-3.62673e-10	0.160644
2718562	rs2239120	1.93862e-21	-0.895935	-1.10116	1.55175e-05	-1.33655	-1.07548	3.39521e-05	-1.26712	-1.08108
2719194	rs145577382	1.93483e-20	0.303535	-1.82322e-10	0.000596172	1.23653	-1.82322e-10	0.00147577	1.42378	-1.82322e-10
2719297	rs215996	4.2056e-21	-0.325178	-0.897476	3.9079e-05	-0.641543	-0.84687	7.45458e-05	-0.707491	-0.854245
2719934	rs55641425	4.38627e-21	0.000994835	-1.18158	4.36863e-05	-0.193203	-1.18376	0.000117295	0.0746832	-1.18314
2720444	rs806142	4.19578e-21	-0.391548	-0.833443	4.07028e-05	-0.676663	-0.771039	7.70398e-05	-0.750264	-0.778566
2720736	rs216006	6.12348e-21	0.0444988	-0.891438	5.72101e-05	-0.273259	-0.834009	0.000107388	-0.355751	-0.840956
2720853	rs117621166	1.94086e-21	-1.99594	-1.82322e-10	3.28318e-05	-1.6626	-1.82322e-10	7.89311e-05	-1.50458	-1.82322e-10
2720938	rs34766864	3.85629e-21	-1.30937	-1.82322e-10	4.93694e-05	-1.25467	-1.82322e-10	0.000119035	-1.09373	-1.82322e-10
2720988	rs216007	4.17817e-21	-0.358019	-0.871177	4.02966e-05	-0.645771	-0.811961	7.62445e-05	-0.720089	-0.819116
2721137	rs216008	2.92725e-21	-0.70541	-0.879597	2.90284e-05	-0.964607	-0.821117	5.53578e-05	-1.03115	-0.828186
2722264	rs2238091	1.64292e-21	-2.03794	-0.124655	2.455e-05	-1.89566	-0.0576324	6.29708e-05	-1.6728	-0.0576796
2722387	rs73038815	9.30225e-20	1.87377	-1.82322e-10	0.0023929	2.62626	-1.82322e-10	0.00562939	2.76261	-1.82322e-10
2722533	rs216009	1.45518e-21	-1.08624	-1.19769	2.34638e-05	-0.800615	-1.19793	3.32306e-05	-1.17183	-1.19786
2722863	rs7138132	4.51119e-21	-3.62673e-10	-1.15251	5.2265e-05	-3.62673e-10	-1.19767	0.000107263	-3.62673e-10	-1.19787
2723266	rs2238092	8.63984e-22	-1.80062	-1.00465	1.18015e-05	-1.70631	-0.979457	2.60985e-05	-1.6333	-0.977971
2723567	rs11609212	1.54418e-21	-2.22458	-1.82322e-10	1.9009e-05	-2.20908	-1.82322e-10	4.0055e-05	-2.1829	-1.82322e-10
2724022	rs887334	9.10816e-22	-1.76646	-0.986029	1.06764e-05	-1.76946	-1.01651	2.39119e-05	-1.68136	-1.01742
2725027	rs12809239	1.57191e-21	-2.20678	-1.82322e-10	1.78789e-05	-2.27038	-1.82322e-10	3.79673e-05	-2.23642	-1.82322e-10
2726013	rs758561	9.51614e-22	-1.82591	-0.88276	1.08634e-05	-1.97172	-0.796874	2.43413e-05	-1.88602	-0.794954
2726106	rs758562	2.20656e-21	-1.00153	-0.866105	1.35681e-05	-1.76398	-0.782298	3.01184e-05	-1.69149	-0.776523
2727005	rs216012	4.32913e-21	-3.62673e-10	-1.1937	5.24042e-05	-3.62673e-10	-1.19501	0.000107677	-3.62673e-10	-1.19402
2727018	rs2532614	4.33096e-21	-3.62673e-10	-1.19328	5.23868e-05	-3.62673e-10	-1.19534	0.000107635	-3.62673e-10	-1.19441
2727019	rs2532615	4.33427e-21	-3.62673e-10	-1.19252	5.23596e-05	-3.62673e-10	-1.19586	0.000107569	-3.62673e-10	-1.19502
2727465	rs146840592	2.26401e-21	-1.84193	-1.82322e-10	2.05517e-05	-2.13106	-1.82322e-10	4.34824e-05	-2.10079	-1.82322e-10
2727626	rs11062284	2.63622e-21	-0.944595	-0.745131	1.62892e-05	-1.72777	-0.635723	3.63105e-05	-1.65282	-0.628223
2728077	rs116089252	4.49165e-21	-3.62673e-10	-1.15685	5.74704e-05	-3.62673e-10	-1.10273	0.000118584	-3.62673e-10	-1.09753
2728434	rs115723788	4.46974e-21	-3.62673e-10	-1.16174	5.64015e-05	-3.62673e-10	-1.1215	0.000116029	-3.62673e-10	-1.11931
2728854	rs10774050	3.51979e-21	-0.788451	-0.612217	2.4935e-05	-1.50547	-0.432254	5.20542e-05	-1.50274	-0.418131
2729039	rs2239121	5.99569e-21	-0.333851	-0.534178	3.52234e-05	-1.24805	-0.344238	7.56575e-05	-1.2181	-0.328836
2729054	rs112902288	1.48321e-21	-2.26486	-1.82322e-10	1.83193e-05	-2.24604	-1.82322e-10	3.73197e-05	-2.25363	-1.82322e-10
2729089	rs57888716	4.70857e-21	-3.62673e-10	-1.10969	6.05195e-05	-3.62673e-10	-1.05103	0.000124605	-3.62673e-10	-1.048
2729632	rs216013	5.01527e-21	-0.319574	-0.727009	3.00266e-05	-1.18033	-0.571589	6.53332e-05	-1.13473	-0.558918
2729713	rs2239122	6.11281e-21	-0.40347	-0.445213	3.66357e-05	-1.30209	-0.250885	7.82845e-05	-1.27744	-0.235358
2729722	rs2239123	5.86288e-21	-0.434483	-0.455946	3.54198e-05	-1.32439	-0.262336	7.56771e-05	-1.30003	-0.246647
2730039	rs2283329	1.35748e-20	-3.62673e-10	-0.0508539	0.000181802	-3.62673e-10	0.0489207	0.00037082	-3.62673e-10	0.0425664
2730244	rs34935905	3.03186e-21	-0.715869	-0.834023	2.98855e-05	-0.897369	-0.859255	4.91064e-05	-1.11988	-0.859282
2730588	rs56084590	1.53642e-21	-2.22961	-1.82322e-10	1.93511e-05	-2.19125	-1.82322e-10	4.10205e-05	-2.15908	-1.82322e-10
2730939	rs116790827	4.76404e-21	-3.62673e-10	-1.09797	6.20216e-05	-3.62673e-10	-1.02652	0.000127741	-3.62673e-10	-1.02315
2731653	rs74053892	4.34053e-21	-3.62673e-10	-1.19107	5.37584e-05	-3.62673e-10	-1.1695	0.000110491	-3.62673e-10	-1.16822
2732440	rs11611281	1.49724e-21	-2.25545	-1.82322e-10	1.89533e-05	-2.21202	-1.82322e-10	4.47564e-05	-2.07192	-1.82322e-10
2732719	rs1076390	7.56704e-21	0.100711	-0.735979	5.97497e-05	-0.380733	-0.683101	0.000142628	-0.23646	-0.676448
2733102	rs11615651	1.66976e-21	-2.14639	-1.82322e-10	1.90783e-05	-2.20545	-1.82322e-10	3.97845e-05	-2.18967	-1.82322e-10
2733282	rs116907264	1.73684e-21	-2.107	-1.82322e-10	2.15457e-05	-2.08382	-1.82322e-10	4.07899e-05	-2.16472	-1.82322e-10
2734450	rs7968633	1.57928e-21	-1.00674	-1.19537	1.86503e-05	-1.03063	-1.19751	2.90323e-05	-1.30717	-1.19757
2735215	rs11062286	6.33538e-21	-0.81292	-1.82322e-10	2.73539e-05	-1.84514	-1.82322e-10	5.56939e-05	-1.85328	-1.82322e-10
2735234	rs75547259	2.41837e-21	-1.77598	-1.82322e-10	6.35051e-05	-1.00288	-1.82322e-10	0.000121562	-1.07273	-1.82322e-10
2736078	rs216016	6.20321e-21	-0.834004	-1.82322e-10	2.6789e-05	-1.86601	-1.82322e-10	5.55647e-05	-1.8556	-1.82322e-10
2736261	rs216017	7.00939e-21	-0.71182	-1.82322e-10	3.17377e-05	-1.69649	-1.82322e-10	6.45099e-05	-1.70633	-1.82322e-10
2736551	rs12813847	7.51087e-20	1.65987	-1.82322e-10	0.000103258	-0.516768	-1.82322e-10	0.000207039	-0.540243	-1.82322e-10
2736618	rs12813888	6.91432e-21	-0.43949	-0.285986	7.71877e-05	-0.702969	-0.10479	0.000180206	-0.576409	-0.102644
2737059	rs758563	5.63669e-21	-0.929773	-1.82322e-10	4.40472e-05	-1.36874	-1.82322e-10	8.51301e-05	-1.42897	-1.82322e-10
2737198	rs740731	1.19058e-21	-2.21144	-0.27319	1.43308e-05	-2.26385	-0.227736	2.98868e-05	-2.25108	-0.224649
2737295	rs98545	1.11368e-20	-0.343889	0.0950709	9.78879e-05	-0.736384	0.166208	0.00023346	-0.593459	0.173318
2739704	rs11062287	6.31727e-21	-0.815783	-1.82322e-10	8.63467e-05	-0.695628	-1.82322e-10	0.000146309	-0.887429	-1.82322e-10
2740229	rs10161253	9.63598e-21	-0.393566	-1.82322e-10	5.46052e-05	-1.15387	-1.82322e-10	0.000110672	-1.16658	-1.82322e-10
2740895	rs77345767	9.00923e-22	-2.02568	-0.737723	9.72842e-06	-2.06967	-0.809278	2.14111e-05	-1.99876	-0.81048
2741217	rs12821981	5.45948e-21	-0.961717	-1.82322e-10	0.000126133	-0.316664	-1.82322e-10	0.00034327	-0.0346322	-1.82322e-10
2741270	rs78463148	8.81603e-22	-2.04368	-0.741404	9.5391e-06	-2.08594	-0.81266	2.09378e-05	-2.01774	-0.813856
2741794	rs11062288	1.7185e-21	-2.25653	0.138905	2.61599e-05	-2.2487	0.358928	5.53247e-05	-2.22732	0.367391
2744323	rs77780135	1.57709e-21	-1.02118	-1.18231	1.72193e-05	-1.12983	-1.17814	3.23058e-05	-1.2184	-1.17951
2744694	rs79439196	2.10014e-21	-1.91707	-1.82322e-10	1.99529e-05	-2.16062	-1.82322e-10	4.18404e-05	-2.13929	-1.82322e-10
2745202	rs4765966	2.31696e-21	-1.03995	-0.778859	2.53223e-05	-1.24347	-0.678846	6.09291e-05	-1.10794	-0.655497
2745431	rs61216358	5.71984e-22	-2.25371	-0.964008	7.27577e-06	-2.26888	-0.900569	1.4931e-05	-2.26896	-0.90075
2745878	rs78114799	5.48859e-21	-3.62673e-10	-0.956399	6.85033e-05	-3.62673e-10	-0.927117	0.00014105	-3.62673e-10	-0.924034
2746765	rs35240807	1.74481e-21	-1.06759	-1.03484	2.06929e-05	-1.18238	-0.94183	5.07095e-05	-1.01868	-0.928362
2748600	rs216025	8.7837e-22	-2.23444	-0.554318	1.28071e-05	-2.26525	-0.338749	2.67759e-05	-2.26183	-0.32382
2749127	rs216026	1.22138e-21	-1.66912	-0.789976	1.10463e-05	-2.05997	-0.691928	2.31896e-05	-2.03795	-0.691494
2749537	rs2238094	1.66416e-21	-1.11261	-1.03713	1.9749e-05	-1.22518	-0.945717	4.82024e-05	-1.06461	-0.933128
2749812	rs2238095	8.80423e-22	-2.2354	-0.551019	1.27182e-05	-2.26994	-0.341022	2.65854e-05	-2.26575	-0.327037
2749913	rs2238096	1.57454e-21	-1.20357	-1.00154	1.85659e-05	-1.38232	-0.850353	4.77125e-05	-1.16366	-0.8443
2750893	rs2239124	7.46813e-22	-1.96411	-0.986902	1.19011e-05	-1.76121	-0.916152	2.51501e-05	-1.73241	-0.915885
2750919	rs77524167	4.76144e-21	-3.62673e-10	-1.09852	5.43964e-05	-3.62673e-10	-1.1577	0.000111906	-3.62673e-10	-1.15549
2751009	rs2239125	1.61888e-21	-1.11122	-1.06612	2.21506e-05	-1.11779	-0.938345	5.42238e-05	-0.94682	-0.933211
2751121	rs75808668	1.58237e-21	-2.20014	-1.82322e-10	1.7893e-05	-2.26959	-1.82322e-10	3.89144e-05	-2.21179	-1.82322e-10
2751125	rs75047029	1.67953e-21	-2.14056	-1.82322e-10	2.30812e-05	-2.01498	-1.82322e-10	4.7871e-05	-2.00464	-1.82322e-10
2751312	rs11613210	7.69881e-22	-1.95146	-0.969131	1.23466e-05	-1.74494	-0.895673	2.61034e-05	-1.71569	-0.895396
2751498	rs61473768	1.15936e-21	-1.72894	-0.782259	1.13129e-05	-2.05042	-0.677633	2.33869e-05	-2.04675	-0.674225
2751583	rs1420725	1.06808e-21	-2.25147	-0.341739	1.80164e-05	-2.26729	0.00457106	3.78903e-05	-2.25658	0.0181222
2751809	rs118096133	1.67187e-21	-2.14513	-1.82322e-10	2.32318e-05	-2.00848	-1.82322e-10	4.81895e-05	-1.99801	-1.82322e-10
2751983	rs12227672	1.52997e-21	-1.23287	-1.00095	2.15375e-05	-1.23909	-0.845114	5.23461e-05	-1.07704	-0.838234
2752187	rs1362643	1.62313e-21	-1.16453	-1.01019	2.26914e-05	-1.17095	-0.861067	5.54095e-05	-1.00382	-0.854575
2752520	rs10848678	1.1022e-21	-1.7793	-0.782466	1.13654e-05	-2.03469	-0.68874	2.29889e-05	-2.05261	-0.68553
2752523	rs10848679	1.09744e-21	-1.7793	-0.786793	1.14266e-05	-2.03469	-0.683366	2.31182e-05	-2.05261	-0.679919
2752575	rs112028072	2.34586e-21	-1.80642	-1.82322e-10	4.52144e-05	-1.34258	-1.82322e-10	0.000128603	-1.01642	-1.82322e-10
2752687	rs2239126	1.50615e-21	-1.33915	-0.910365	1.90311e-05	-1.4279	-0.780026	4.61026e-05	-1.27873	-0.763553
2752745	rs12422549	1.07143e-21	-1.7793	-0.810775	1.10141e-05	-2.03469	-0.720132	2.22762e-05	-2.05261	-0.717023
2753132	rs77408394	2.29407e-21	-1.82874	-1.82322e-10	1.80676e-05	-2.25988	-1.82322e-10	3.82643e-05	-2.22863	-1.82322e-10
2753372	rs2238097	1.46401e-21	-1.22912	-1.04876	2.01893e-05	-1.23535	-0.913489	4.90385e-05	-1.07302	-0.907521
2753411	rs2238098	1.47843e-21	-1.18878	-1.07931	2.01364e-05	-1.19513	-0.956343	4.90345e-05	-1.02979	-0.95084
2754073	rs117339786	7.58754e-21	-3.62673e-10	-0.632562	0.000100518	-3.62673e-10	-0.54366	0.000207715	-3.62673e-10	-0.536982
2754127	rs2238099	1.50429e-21	-1.20411	-1.04663	1.79488e-05	-1.29923	-0.967238	4.37655e-05	-1.13953	-0.954772
2754197	rs1003306	8.11904e-22	-2.1913	-0.676145	1.10676e-05	-2.25899	-0.490988	2.27457e-05	-2.27079	-0.477984
2754531	rs117660151	2.08521e-21	-1.9242	-1.82322e-10	1.90808e-05	-2.20531	-1.82322e-10	4.15356e-05	-2.1466	-1.82322e-10
2754782	rs216029	1.30116e-21	-1.48638	-0.909441	1.19388e-05	-1.86337	-0.810839	2.32859e-05	-1.91551	-0.809795
2755355	rs104629	1.50682e-21	-1.18315	-1.06592	1.56108e-05	-1.40477	-1.00127	4.00273e-05	-1.19106	-0.992532
2756743	rs216031	1.37875e-21	-1.41398	-0.923913	1.23857e-05	-1.81074	-0.826714	2.40827e-05	-1.86626	-0.825397
2756995	rs216032	1.33877e-21	-1.4752	-0.892125	1.18443e-05	-1.8983	-0.783852	2.34289e-05	-1.93759	-0.781589
2757113	rs141240869	4.67447e-21	-3.62673e-10	-1.11695	5.37806e-05	-3.62673e-10	-1.16909	0.000110602	-3.62673e-10	-1.16721
2757123	rs216033	1.29242e-21	-1.47845	-0.924099	1.12267e-05	-1.89517	-0.840535	2.26085e-05	-1.91668	-0.838147
2757136	rs216034	1.37379e-21	-1.46675	-0.874746	1.21313e-05	-1.88709	-0.771115	2.43947e-05	-1.90884	-0.769948
2757177	rs216035	1.45577e-21	-1.45496	-0.828574	1.30511e-05	-1.87894	-0.706194	2.62406e-05	-1.90091	-0.70493
2757371	rs216036	1.18285e-21	-1.63188	-0.859265	1.15698e-05	-1.96522	-0.74038	2.33764e-05	-1.98252	-0.738908
2757756	rs2239127	8.53783e-22	-1.7369	-1.08025	8.01113e-06	-1.99549	-1.07768	1.58276e-05	-2.03124	-1.08016
2757769	rs2239128	9.16907e-22	-1.67923	-1.06659	8.52898e-06	-1.94665	-1.06387	1.68246e-05	-1.98381	-1.06649
2757782	rs2239129	1.24695e-21	-1.33619	-1.10217	9.91893e-06	-1.76152	-1.09803	1.95975e-05	-1.79753	-1.10022
2758605	rs117530530	2.41921e-21	-1.77563	-1.82322e-10	1.85144e-05	-2.23545	-1.82322e-10	3.80148e-05	-2.23517	-1.82322e-10
2758719	rs216039	1.69116e-21	-1.21574	-0.91792	1.25745e-05	-1.79721	-0.825116	2.62595e-05	-1.78224	-0.822889
2758740	rs216040	1.58203e-21	-1.2688	-0.931561	1.19482e-05	-1.83253	-0.840883	2.49363e-05	-1.81812	-0.838703
2758937	rs216041	1.71141e-21	-1.20226	-0.919493	1.2532e-05	-1.78817	-0.83755	2.62035e-05	-1.77305	-0.834207
2759141	rs740727	9.15757e-22	-2.00447	-0.742604	1.13745e-05	-2.24811	-0.47451	2.32224e-05	-2.25746	-0.470575
2759303	rs740728	1.09366e-21	-1.43052	-1.13902	1.71889e-05	-1.25814	-1.0516	4.19519e-05	-1.0859	-1.05072
2759709	rs16929809	7.46273e-22	-2.14383	-0.807906	1.01685e-05	-2.26915	-0.565557	2.09216e-05	-2.26984	-0.562533
2759797	rs12826579	1.42274e-21	-1.42235	-0.884137	1.14628e-05	-1.93193	-0.782963	2.38834e-05	-1.91924	-0.780722
2759831	rs887332	1.36068e-21	-1.44695	-0.904129	1.11405e-05	-1.94741	-0.796003	2.3205e-05	-1.93502	-0.793764
2760508	rs216044	5.98531e-22	-2.17515	-0.997197	7.48986e-06	-2.27079	-0.869661	1.5512e-05	-2.26934	-0.862196
2760708	rs216045	4.99644e-22	-2.23671	-1.11622	6.40892e-06	-2.27035	-1.02596	1.32803e-05	-2.26591	-1.02096
2760898	rs56180838	1.88544e-21	-2.02491	-1.82322e-10	4.20173e-05	-1.41592	-1.82322e-10	6.5931e-05	-1.68454	-1.82322e-10
2760970	rs1990322	5.68084e-22	-2.20966	-1.01489	7.19502e-06	-2.27065	-0.909956	1.48656e-05	-2.26998	-0.904126
2761087	rs45616033	3.25922e-21	-1.47758	-1.82322e-10	6.39576e-05	-0.995778	-1.82322e-10	0.000189116	-0.630791	-1.82322e-10
2761526	rs73247415	2.2222e-21	-1.86057	-1.82322e-10	1.85293e-05	-2.23465	-1.82322e-10	3.80098e-05	-2.23531	-1.82322e-10
2761638	rs138102415	4.88634e-21	-1.07263	-1.82322e-10	4.50108e-05	-1.3471	-1.82322e-10	0.000139841	-0.932644	-1.82322e-10
2761891	rs758559	6.03558e-22	-2.20121	-0.962774	8.25031e-06	-2.26987	-0.77388	1.70082e-05	-2.27076	-0.768697
2762316	rs79293558	3.13308e-21	-1.51705	-1.82322e-10	0.000114286	-0.415293	-1.82322e-10	0.000161596	-0.788049	-1.82322e-10
2762842	rs41276708	4.39667e-21	-1.17822	-1.82322e-10	0.000161352	-0.0704081	-1.82322e-10	0.00040456	0.129648	-1.82322e-10
2763515	rs11062295	1.19511e-21	-2.15018	-0.330654	1.75337e-05	-2.23132	-0.0585527	3.56218e-05	-2.25067	-0.049522
2763539	rs12305678	6.19273e-22	-2.06322	-1.07506	8.13066e-06	-2.02251	-1.03584	2.04529e-05	-1.82792	-1.02711
2763992	rs3794292	1.14801e-21	-1.54866	-0.972374	1.22059e-05	-1.75211	-0.899964	2.90734e-05	-1.615	-0.888324
2765178	rs10848680	1.35946e-21	-2.14072	-0.211261	2.23246e-05	-2.23244	0.184133	4.52208e-05	-2.25156	0.189966
2765860	rs216047	1.08549e-21	-2.14347	-0.433568	1.67101e-05	-2.24282	-0.0951635	3.39494e-05	-2.25863	-0.0896468
2766253	rs11062296	1.03116e-21	-1.61081	-1.01758	1.21619e-05	-1.74566	-0.910028	2.87653e-05	-1.60942	-0.904564
2766700	rs216048	1.89571e-21	-1.39091	-0.628565	1.78845e-05	-1.84432	-0.425748	3.64188e-05	-1.85139	-0.426676
2766711	rs216049	1.53518e-21	-1.60251	-0.627912	1.56797e-05	-1.95605	-0.445582	3.19406e-05	-1.96268	-0.446591
2766825	rs216050	1.17629e-21	-2.16579	-0.330909	1.89801e-05	-2.25272	0.0421139	3.87566e-05	-2.2648	0.048955
2766899	rs216051	1.91355e-21	-1.40315	-0.606962	1.80872e-05	-1.85282	-0.405972	3.68037e-05	-1.85983	-0.407728
2766942	rs216052	1.96568e-21	-1.40315	-0.580083	1.88262e-05	-1.85282	-0.365925	3.83085e-05	-1.85983	-0.367653
2766984	rs12228141	1.21705e-21	-1.44847	-1.01417	1.4131e-05	-1.5999	-0.905726	3.39879e-05	-1.44692	-0.900222
2766999	rs1894979	1.29862e-21	-2.17515	-0.222619	2.15032e-05	-2.25648	0.170684	4.3937e-05	-2.26688	0.176489
2767183	rs1894980	1.29484e-21	-2.17054	-0.23014	2.14238e-05	-2.25466	0.165168	4.37611e-05	-2.2659	0.171496
2768116	rs35862237	1.22153e-21	-1.45121	-1.00776	1.41247e-05	-1.60237	-0.903704	3.39633e-05	-1.44966	-0.89821
2768491	rs6489374	1.24881e-21	-1.53172	-0.905153	2.97437e-05	-1.00076	-0.760621	5.59854e-05	-1.08592	-0.762144
2768723	rs7136840	1.45184e-21	-2.1406	-0.145632	2.36085e-05	-2.24147	0.249078	4.7962e-05	-2.25773	0.254992
2768973	rs10848681	1.26794e-21	-1.54025	-0.881427	3.02752e-05	-1.01194	-0.731727	5.70048e-05	-1.09672	-0.7333
2769665	rs3794291	1.50565e-21	-2.12699	-0.122851	2.40563e-05	-2.23986	0.266254	4.89742e-05	-2.25447	0.272617
2769819	rs3794290	1.86534e-21	-1.40399	-0.63164	1.74299e-05	-1.85341	-0.442404	3.55077e-05	-1.8604	-0.442997
2770446	rs10161232	1.69363e-21	-2.00768	-0.124513	3.05828e-05	-1.8991	0.165541	6.7955e-05	-1.83198	0.177678
2770730	rs10161181	1.60053e-21	-2.07286	-0.115876	2.57107e-05	-2.22465	0.317552	5.22255e-05	-2.24296	0.325384
2770891	rs4765701	2.20075e-21	-1.34017	-0.530096	2.0653e-05	-1.80878	-0.31736	4.20055e-05	-1.81614	-0.319212
2771018	rs10161275	1.6931e-21	-2.05269	-0.0798189	2.63669e-05	-2.21465	0.33276	5.33865e-05	-2.23509	0.339495
2771348	rs10774051	1.73339e-21	-2.04279	-0.0662	2.68408e-05	-2.2118	0.347722	5.41408e-05	-2.23645	0.354889
2771709	rs11062298	1.84337e-21	-2.03741	-0.0100643	2.8907e-05	-2.19201	0.402093	5.80752e-05	-2.22127	0.409862
2771738	rs11062299	1.85523e-21	-2.03894	-0.0021219	2.86797e-05	-2.20912	0.411309	5.80326e-05	-2.23125	0.4191
2771756	rs10848682	1.93629e-21	-2.04599	0.0476939	3.02739e-05	-2.21273	0.469017	6.13117e-05	-2.23413	0.476947
2771806	rs12312322	2.84926e-21	-1.10859	-0.503421	2.7217e-05	-1.54772	-0.302436	5.4257e-05	-1.5767	-0.30272
2772171	rs10774052	1.8472e-21	-2.02663	-0.0187712	2.9037e-05	-2.17741	0.391985	5.79162e-05	-2.21388	0.39973
2772281	rs78065541	4.49644e-21	-3.62673e-10	-1.15578	5.7472e-05	-3.62673e-10	-1.1027	0.000117165	-3.62673e-10	-1.10957
2773098	rs1966439	2.24357e-21	-2.11616	0.265156	3.34182e-05	-2.20612	0.561221	6.7594e-05	-2.23594	0.576307
2773103	rs1966440	1.97039e-21	-2.10018	0.119346	3.15537e-05	-2.20783	0.505522	6.34731e-05	-2.23697	0.514431
2773142	rs182598276	5.84005e-21	-0.894331	-1.82322e-10	9.54546e-05	-0.595348	-1.82322e-10	0.000156366	-0.820953	-1.82322e-10
2773855	rs7315556	2.16105e-21	-2.12871	0.240237	3.66671e-05	-2.22466	0.672537	7.406e-05	-2.24896	0.68068
2773862	rs4765702	1.10813e-21	-1.50534	-1.05106	1.40601e-05	-1.54278	-0.967871	3.30592e-05	-1.41224	-0.962616
2773870	rs45555233	1.53513e-21	-1.05581	-1.17464	4.45739e-05	-0.188216	-1.16863	7.06687e-05	-0.444836	-1.17031
2774601	rs2302727	1.37743e-21	-1.44725	-0.891602	1.58583e-05	-1.5579	-0.832399	3.76052e-05	-1.42694	-0.819073
2774668	rs2302728	2.67289e-21	-2.04415	0.368241	4.05516e-05	-2.17421	0.722785	8.13766e-05	-2.21168	0.73762
2775701	rs77773628	3.29348e-21	-1.46713	-1.82322e-10	4.39717e-05	-1.37045	-1.82322e-10	8.07486e-05	-1.48181	-1.82322e-10
2776488	rs1468875	2.33059e-21	-0.660785	-1.15216	2.92165e-05	-0.733662	-1.0456	7.51397e-05	-0.506039	-1.04776
2776943	rs7295250	1.22719e-21	-2.1744	-0.279941	1.63966e-05	-2.18278	-0.174139	3.24734e-05	-2.2215	-0.171231
2776953	rs11062301	1.59014e-21	-1.24456	-0.950692	2.22279e-05	-1.21848	-0.834168	4.48431e-05	-1.23784	-0.832137
2777311	rs7306298	1.3627e-21	-1.87937	-0.470236	1.79597e-05	-2.11929	-0.146581	3.90429e-05	-2.06222	-0.146266
2777405	rs7295775	7.72584e-22	-1.79016	-1.12693	8.56999e-06	-1.94643	-1.0593	1.91387e-05	-1.86608	-1.05536
2777645	rs116896129	1.47452e-21	-2.27074	-1.82322e-10	2.08539e-05	-2.11646	-1.82322e-10	4.76035e-05	-2.01024	-1.82322e-10
2777768	rs6489375	1.29536e-21	-1.98282	-0.417459	1.80337e-05	-2.18086	-0.0808929	3.81689e-05	-2.15136	-0.079767
2778955	rs12369334	8.24657e-22	-1.71373	-1.13812	1.23105e-05	-1.51336	-1.13018	2.48249e-05	-1.52856	-1.13274
2778971	rs11062303	7.28637e-22	-1.8881	-1.08755	8.50452e-06	-1.99564	-1.01776	1.8408e-05	-1.94729	-1.01308
2780816	rs10744567	1.18864e-21	-2.05203	-0.434231	1.69746e-05	-2.21933	-0.102951	3.59104e-05	-2.19074	-0.101385
2781304	rs7138079	1.23971e-21	-2.07239	-0.371805	1.82614e-05	-2.22077	-0.028443	3.79633e-05	-2.20971	-0.0268248
2782070	rs10505724	1.10726e-21	-2.22559	-0.33159	1.62355e-05	-2.27038	-0.0964158	3.3086e-05	-2.27009	-0.103951
2782591	rs11062307	5.75041e-22	-2.02402	-1.18837	6.93479e-06	-2.06259	-1.15486	1.48889e-05	-2.01954	-1.15299
2783037	rs4765967	6.78129e-22	-1.8778	-1.16969	7.30738e-06	-2.038	-1.12711	1.63414e-05	-1.95509	-1.12435
2783476	rs7136355	1.17387e-21	-2.00355	-0.495214	1.57443e-05	-2.20972	-0.187805	3.32738e-05	-2.18226	-0.186126
2783517	rs11062308	6.5241e-22	-1.88982	-1.19633	7.71079e-06	-1.93814	-1.17324	1.6723e-05	-1.88426	-1.1721
2783972	rs2302729	2.29571e-21	-1.39012	-0.437909	2.75799e-05	-1.72717	-0.109741	6.11336e-05	-1.65278	-0.107306
2784534	rs10431348	1.09343e-21	-2.15836	-0.411391	1.47821e-05	-2.26322	-0.197359	3.03766e-05	-2.25708	-0.202401
2784662	rs2058819	6.1648e-22	-1.94901	-1.19379	7.05377e-06	-2.03281	-1.16763	1.54873e-05	-1.96707	-1.16606
2785089	rs7974589	1.27025e-21	-2.09845	-0.321409	1.89986e-05	-2.24894	0.0393012	3.95306e-05	-2.23524	0.039162
2785461	rs11062310	5.55039e-22	-2.06551	-1.18227	6.29461e-06	-2.16619	-1.14811	1.35327e-05	-2.12225	-1.14579
2785857	rs2270371	5.95899e-22	-1.9927	-1.18406	7.79737e-06	-1.95405	-1.14616	1.64612e-05	-1.92803	-1.14412
2786115	rs12818148	5.05605e-22	-2.1554	-1.18567	6.53633e-06	-2.13005	-1.14657	1.36805e-05	-2.11253	-1.14464
2786677	rs2302730	5.4976e-22	-2.07145	-1.18589	6.70039e-06	-2.09708	-1.15475	1.40566e-05	-2.07747	-1.15259
2787058	rs2302731	6.08454e-22	-1.96963	-1.18628	7.95661e-06	-1.92946	-1.15053	1.68123e-05	-1.90247	-1.14858
2787477	rs74927858	1.81243e-20	0.238184	-1.82322e-10	0.000149755	-0.144997	-1.82322e-10	0.000272931	-0.26393	-1.82322e-10
2787749	rs12829506	6.14201e-22	-1.96197	-1.18453	7.76102e-06	-1.9578	-1.14708	1.67672e-05	-1.90867	-1.14506
2787798	rs76894983	1.60905e-21	-2.18343	-1.82322e-10	2.98749e-05	-1.75698	-1.82322e-10	4.76851e-05	-2.00853	-1.82322e-10
2787850	rs4765968	5.18123e-22	-2.13137	-1.18524	6.22577e-06	-2.17177	-1.15354	1.31672e-05	-2.14408	-1.15135
2788810	rs72552065	4.06906e-21	-1.25566	-1.82322e-10	9.38405e-05	-0.612402	-1.82322e-10	0.000330332	-0.0730538	-1.82322e-10
2788879	rs1051375	2.56516e-21	-2.27084	0.553794	5.09755e-05	-2.25459	1.03194	0.000105435	-2.24581	1.03075
2789221	rs3794288	5.68247e-22	-2.20293	-1.02134	7.58018e-06	-2.20008	-0.928381	1.61028e-05	-2.17373	-0.920427
2789301	rs3794287	7.38529e-21	-3.62673e-10	-0.659579	9.25386e-05	-3.62673e-10	-0.626372	0.000192205	-3.62673e-10	-0.614586
2789787	rs12299577	5.889e-22	-2.12858	-1.05999	7.78997e-06	-2.12447	-0.976692	1.67129e-05	-2.08749	-0.96948
2789789	rs12319450	5.92414e-22	-2.12469	-1.05793	7.84116e-06	-2.12052	-0.974092	1.68314e-05	-2.08307	-0.966838
2790229	rs12319695	7.38468e-21	-3.62673e-10	-0.659662	9.03945e-05	-3.62673e-10	-0.649815	0.00018762	-3.62673e-10	-0.638732
2790551	rs3829328	5.99311e-22	-2.09155	-1.0795	7.49781e-06	-2.13779	-1.0016	1.6293e-05	-2.08761	-0.994804
2790761	rs113418864	7.2125e-21	-3.62673e-10	-0.683255	8.82677e-05	-3.62673e-10	-0.673625	0.000183161	-3.62673e-10	-0.662784
2790846	rs141610360	4.56846e-21	-3.62673e-10	-1.13989	5.36147e-05	-3.62673e-10	-1.17217	0.000110031	-3.62673e-10	-1.17239
2791130	rs10848683	1.7465e-21	-2.02845	-0.0730035	2.75493e-05	-2.17229	0.334273	5.79248e-05	-2.15307	0.339065
2791132	rs10774053	1.25569e-21	-1.97761	-0.453772	1.80542e-05	-2.14502	-0.115605	3.76893e-05	-2.12628	-0.117493
2791546	rs112910593	7.90594e-21	-3.62673e-10	-0.591456	9.68334e-05	-3.62673e-10	-0.581006	0.00020112	-3.62673e-10	-0.569251
2792415	rs35478876	5.70613e-22	-2.02415	-1.19597	7.33112e-06	-1.98768	-1.17419	1.54453e-05	-1.96305	-1.1728
2792605	rs11062314	5.87401e-22	-2.10077	-1.09035	7.89522e-06	-2.0721	-1.01564	1.67422e-05	-2.04613	-1.00909
2792661	rs4765970	5.93502e-22	-2.09205	-1.08873	7.98668e-06	-2.06268	-1.01354	1.69468e-05	-2.03612	-1.00695
2792932	rs4765971	5.72892e-22	-2.13699	-1.07913	7.53871e-06	-2.12557	-1.00837	1.60103e-05	-2.09858	-1.00135
2793204	rs4765972	5.97372e-22	-1.97651	-1.19777	7.64647e-06	-1.93679	-1.18296	1.61386e-05	-1.91008	-1.18185
2793391	rs4765973	4.37295e-21	-3.62673e-10	-1.18363	5.22699e-05	-3.62673e-10	-1.19758	0.000107312	-3.62673e-10	-1.19741
2793478	rs10848684	1.65195e-21	-2.04761	-0.109504	2.61713e-05	-2.18096	0.291624	5.47354e-05	-2.16699	0.296349
2793481	rs4765974	5.68869e-22	-2.02741	-1.19576	7.31064e-06	-1.99118	-1.17349	1.54001e-05	-1.9667	-1.17208
2794019	rs113171262	7.80513e-21	-3.62673e-10	-0.604289	9.55881e-05	-3.62673e-10	-0.59395	0.000198509	-3.62673e-10	-0.582319
2794083	rs140704334	7.26455e-21	-3.62673e-10	-0.676063	9.09798e-05	-3.62673e-10	-0.643361	0.000188934	-3.62673e-10	-0.631751
2794145	rs10848685	5.51193e-22	-2.16428	-1.09046	7.27281e-06	-2.15406	-1.01579	1.53969e-05	-2.12974	-1.00924
2794158	rs10848686	5.55506e-22	-2.15648	-1.09046	7.33236e-06	-2.14591	-1.01579	1.55354e-05	-2.12079	-1.00924
2794160	rs10848687	5.52546e-22	-2.16541	-1.08688	7.2981e-06	-2.15524	-1.01114	1.54499e-05	-2.13104	-1.00451
2794306	rs2370610	1.56172e-21	-1.8033	-0.40998	1.67153e-05	-2.01807	-0.319611	3.38346e-05	-2.04597	-0.305698
2794791	rs11062315	1.10278e-21	-2.15296	-0.408276	1.44905e-05	-2.20544	-0.27507	3.30101e-05	-2.09041	-0.285926
2795255	rs2270373	5.20859e-22	-2.25286	-1.05848	6.83369e-06	-2.26697	-0.965164	1.42742e-05	-2.25752	-0.957176
2795634	rs2270372	5.87027e-22	-2.16628	-1.02547	8.96799e-06	-2.02676	-0.933575	2.01755e-05	-1.94179	-0.926892
2796883	rs12308916	5.58947e-22	-2.1892	-1.05157	8.31743e-06	-2.07029	-0.965353	1.9069e-05	-1.96687	-0.958219
2796885	rs3794285	5.76684e-22	-2.18597	-1.02356	8.65716e-06	-2.06525	-0.930358	1.98811e-05	-1.96067	-0.922709
2797071	rs3794284	5.42013e-22	-2.19881	-1.07272	6.98675e-06	-2.22169	-0.988291	1.47929e-05	-2.19799	-0.981008
2797179	rs876503	1.75613e-21	-1.58914	-0.506819	2.34783e-05	-1.68928	-0.308646	4.81872e-05	-1.68154	-0.316516
2798350	rs58010731	5.36249e-22	-2.24118	-1.04105	6.99645e-06	-2.26076	-0.947831	1.4673e-05	-2.24726	-0.939882
2798549	rs11062317	5.01993e-22	-2.24576	-1.10248	6.44469e-06	-2.26336	-1.02739	1.34774e-05	-2.25133	-1.02081
2798766	rs11062318	5.24182e-22	-2.20592	-1.09906	6.71023e-06	-2.22753	-1.02283	1.41801e-05	-2.20514	-1.01617
2799116	rs149480144	4.76286e-21	-3.62673e-10	-1.09822	6.05555e-05	-3.62673e-10	-1.05044	0.000124712	-3.62673e-10	-1.04714
2799134	rs1861673	5.32701e-22	-2.21887	-1.07	6.83984e-06	-2.24646	-0.984775	1.44211e-05	-2.22703	-0.977431
2799643	rs117061047	1.49814e-21	-2.25485	-1.82322e-10	1.94121e-05	-2.1881	-1.82322e-10	3.74341e-05	-2.25057	-1.82322e-10
2799687	rs12367220	4.51556e-21	-1.15154	-1.82322e-10	4.31343e-05	-1.38968	-1.82322e-10	9.82475e-05	-1.28566	-1.82322e-10
2799987	rs55830098	1.21901e-21	-2.04297	-0.41806	1.5299e-05	-2.23403	-0.192183	3.10128e-05	-2.23628	-0.20247
2800649	rs11062319	4.72304e-22	-2.23514	-1.17406	5.64061e-06	-2.26509	-1.15892	1.14993e-05	-2.26958	-1.16128
2801665	rs143803992	1.78899e-21	-2.07742	-1.82322e-10	3.15971e-05	-1.70093	-1.82322e-10	9.00821e-05	-1.37243	-1.82322e-10
2803072	rs150102516	4.90009e-21	-3.62673e-10	-1.06982	6.27169e-05	-3.62673e-10	-1.01537	0.000129269	-3.62673e-10	-1.01126
2803703	rs146988619	5.1534e-21	-3.62673e-10	-1.01941	6.75125e-05	-3.62673e-10	-0.941686	0.000139285	-3.62673e-10	-0.936631
2804455	rs7316246	4.80373e-22	-2.23983	-1.15244	6.05878e-06	-2.2378	-1.11469	1.23587e-05	-2.24557	-1.11322
2804664	rs12809807	5.191e-22	-2.20046	-1.11426	8.10274e-06	-1.99314	-1.06866	1.67952e-05	-1.98465	-1.06741
2804976	rs10466907	4.9078e-22	-2.22282	-1.148	6.1773e-06	-2.22439	-1.10873	1.25876e-05	-2.23323	-1.10721
2805196	rs4765975	4.75202e-22	-2.24772	-1.15537	5.9687e-06	-2.2488	-1.11867	1.21967e-05	-2.25474	-1.11724
2805632	rs7957163	4.92027e-22	-2.21675	-1.15154	6.18488e-06	-2.21841	-1.11348	1.25952e-05	-2.22783	-1.112
2805914	rs146965892	5.2136e-21	-3.62673e-10	-1.0078	6.86791e-05	-3.62673e-10	-0.924554	0.000140642	-3.62673e-10	-0.926932
2806333	rs184753996	1.71562e-21	-2.1193	-1.82322e-10	1.89234e-05	-2.2136	-1.82322e-10	3.73355e-05	-2.25321	-1.82322e-10
2806898	rs181496343	5.31162e-21	-0.989173	-1.82322e-10	0.000210338	0.194716	-1.82322e-10	0.000533457	0.406228	-1.82322e-10
2807669	rs6489377	5.08558e-22	-2.21978	-1.11547	7.57394e-06	-2.05913	-1.07016	1.5796e-05	-2.04448	-1.06891
2808166	rs61908026	2.90975e-21	-1.591	-1.82322e-10	2.27585e-05	-2.02906	-1.82322e-10	4.67235e-05	-2.0289	-1.82322e-10
2808744	rs11062320	8.22286e-22	-1.98614	-0.868595	1.18782e-05	-1.89428	-0.785009	2.29199e-05	-1.94465	-0.796497
2808765	rs4765703	4.72129e-22	-2.25677	-1.1528	5.937e-06	-2.25761	-1.11518	1.21498e-05	-2.26211	-1.11372
2808870	rs2370611	4.74418e-22	-2.27047	-1.13426	6.00599e-06	-2.2706	-1.09064	1.23463e-05	-2.27082	-1.08898
2808982	rs4765705	4.72977e-22	-2.25594	-1.15184	5.94953e-06	-2.2568	-1.11389	1.21738e-05	-2.26145	-1.11241
2809786	rs143139599	7.66833e-21	-3.62673e-10	-0.621971	9.83368e-05	-3.62673e-10	-0.565601	0.000203887	-3.62673e-10	-0.555584
2809812	rs7307856	1.24339e-21	-2.26838	-0.17285	2.01136e-05	-2.22159	0.0689917	4.06083e-05	-2.22317	0.0539875
2809869	rs7133208	4.87686e-22	-2.24984	-1.12731	6.18085e-06	-2.25087	-1.08167	1.26379e-05	-2.25651	-1.07994
2815127	rs148307103	1.5598e-21	-2.21451	-1.82322e-10	1.79253e-05	-2.26778	-1.82322e-10	3.7152e-05	-2.25813	-1.82322e-10
2816060	rs4765980	4.78243e-22	-2.26823	-1.12848	6.06326e-06	-2.26859	-1.08317	1.24476e-05	-2.27017	-1.08145
2816550	rs12319191	4.71866e-22	-2.25461	-1.15552	5.9736e-06	-2.24777	-1.11888	1.21814e-05	-2.25579	-1.11745
2817158	rs116457375	1.55368e-21	-2.21845	-1.82322e-10	1.79434e-05	-2.26678	-1.82322e-10	3.72254e-05	-2.25616	-1.82322e-10
2817242	rs7296798	4.79925e-22	-2.26706	-1.12614	6.08815e-06	-2.26749	-1.08017	1.24934e-05	-2.26952	-1.07842
2817585	rs11062324	4.90523e-22	-2.22606	-1.14529	6.22918e-06	-2.21964	-1.10511	1.2656e-05	-2.23145	-1.10356
2817722	rs75807014	1.47436e-21	-2.27085	-1.82322e-10	1.99048e-05	-2.16304	-1.82322e-10	4.70262e-05	-2.02245	-1.82322e-10
2817942	rs10848692	5.10468e-22	-2.20856	-1.12294	6.53319e-06	-2.20102	-1.07608	1.32487e-05	-2.21494	-1.07431
2818598	rs73042734	1.37616e-20	-0.0371856	-1.82322e-10	0.000196491	0.126616	-1.82322e-10	0.000292053	-0.196215	-1.82322e-10
2819700	rs79745652	4.37773e-21	-3.62673e-10	-1.18254	5.25286e-05	-3.62673e-10	-1.19264	0.000107909	-3.62673e-10	-1.19187
2820040	rs7297891	4.72814e-22	-2.27056	-1.13756	6.02893e-06	-2.26677	-1.09066	1.23643e-05	-2.26932	-1.08902
2820925	rs117510564	4.72078e-22	-2.2681	-1.14158	6.0713e-06	-2.25438	-1.09604	1.23924e-05	-2.26163	-1.09444
2821849	rs114380658	1.54382e-21	-2.22481	-1.82322e-10	1.798e-05	-2.26474	-1.82322e-10	3.73629e-05	-2.25247	-1.82322e-10
2822328	rs12304943	4.68766e-22	-2.2677	-1.14902	6.20371e-06	-2.27084	-1.05801	1.29813e-05	-2.25367	-1.05597
2822336	rs12303503	4.67593e-22	-2.27021	-1.14902	6.21047e-06	-2.26975	-1.05801	1.30989e-05	-2.24465	-1.05597
2822461	rs1861672	4.67394e-22	-2.26434	-1.15532	6.14007e-06	-2.27035	-1.06881	1.27659e-05	-2.25952	-1.06686
2823048	rs12305266	4.70029e-22	-2.27048	-1.14355	6.27035e-06	-2.26931	-1.04886	1.32471e-05	-2.24261	-1.04676
2824274	rs11062326	4.67399e-22	-2.27048	-1.14916	6.20602e-06	-2.26931	-1.05917	1.31103e-05	-2.24261	-1.05714
2824395	rs7295730	4.74114e-22	-2.25032	-1.15506	6.19021e-06	-2.26177	-1.06926	1.26336e-05	-2.2695	-1.0673
2824699	rs1115503	4.7571e-22	-2.2481	-1.15392	6.21324e-06	-2.26093	-1.06639	1.26588e-05	-2.27038	-1.06441
2825631	rs150290733	1.6026e-21	-2.18744	-1.82322e-10	1.91372e-05	-2.20237	-1.82322e-10	3.66826e-05	-2.27085	-1.82322e-10
2825799	rs137899990	1.51897e-21	-2.24104	-1.82322e-10	1.808e-05	-2.25919	-1.82322e-10	3.69157e-05	-2.26451	-1.82322e-10
2825878	rs12320828	4.78759e-22	-2.26547	-1.13016	6.18681e-06	-2.24858	-1.083	1.26144e-05	-2.25718	-1.08114
2826063	rs12302408	4.91974e-22	-2.26727	-1.10113	7.1813e-06	-2.13006	-1.05246	1.4792e-05	-2.12793	-1.05113
2826195	rs11062327	4.65793e-22	-2.26482	-1.15826	6.09353e-06	-2.27048	-1.07629	1.26804e-05	-2.25885	-1.07424
2826791	rs116301392	1.5662e-21	-2.21041	-1.82322e-10	1.79098e-05	-2.26865	-1.82322e-10	3.70837e-05	-2.25997	-1.82322e-10
2827501	rs2098427	4.95802e-22	-2.22377	-1.13688	6.51181e-06	-2.2398	-1.04058	1.30043e-05	-2.26963	-1.03824
2828334	rs2098425	4.92827e-22	-2.23228	-1.13438	6.42322e-06	-2.2575	-1.03658	1.30411e-05	-2.27083	-1.03422
2828344	rs73042754	9.31754e-21	-0.427172	-1.82322e-10	0.000131093	-0.27809	-1.82322e-10	0.000200691	-0.571384	-1.82322e-10
2828764	rs34372482	4.96579e-22	-2.23228	-1.1268	6.50048e-06	-2.2575	-1.02463	1.31991e-05	-2.27083	-1.02218
2830508	rs12229387	1.94376e-21	-2.20212	0.207676	3.70989e-05	-2.12791	0.587504	6.94819e-05	-2.20407	0.571986
2830894	rs12316516	5.10796e-22	-2.23351	-1.09734	6.75429e-06	-2.26374	-0.980079	1.38041e-05	-2.27085	-0.977336
2830905	rs12811549	4.61448e-22	-2.23645	-1.196	5.52024e-06	-2.25864	-1.18694	1.11963e-05	-2.27081	-1.18676
2830907	rs12310349	5.09998e-22	-2.23351	-1.09891	6.73874e-06	-2.26374	-0.982383	1.37721e-05	-2.27085	-0.979654
2831151	rs13328976	1.1338e-21	-2.25419	-0.279312	1.68663e-05	-2.13499	-0.193691	3.30842e-05	-2.16229	-0.211802
2831237	rs67084831	5.05095e-22	-2.23704	-1.10504	6.70125e-06	-2.26023	-0.991473	1.36508e-05	-2.27055	-0.988802
2831297	rs12228313	1.12804e-21	-2.25264	-0.285945	1.68227e-05	-2.13064	-0.200627	3.29857e-05	-2.1584	-0.218675
2831379	rs12813281	5.08263e-22	-2.24149	-1.09434	6.79154e-06	-2.26265	-0.975668	1.38778e-05	-2.26996	-0.972897
2831481	rs11062330	5.0159e-22	-2.23228	-1.11676	6.58898e-06	-2.2575	-1.0111	1.33952e-05	-2.27083	-1.00743
2831556	rs1592573	1.18074e-21	-2.22392	-0.269014	1.87133e-05	-2.05265	-0.172116	3.6333e-05	-2.09081	-0.189613
2831999	rs12818377	4.56024e-22	-2.25077	-1.19351	5.51814e-06	-2.25479	-1.19116	1.11569e-05	-2.27008	-1.19102
2832955	rs17694709	1.47737e-21	-2.2688	-1.82322e-10	1.87882e-05	-2.22077	-1.82322e-10	3.8335e-05	-2.22679	-1.82322e-10
2833013	rs10848693	1.19738e-21	-2.25419	-0.224747	1.82046e-05	-2.13499	-0.117337	3.5675e-05	-2.16229	-0.136407
2833014	rs12307277	4.96764e-22	-2.23524	-1.12347	6.53758e-06	-2.25329	-1.02314	1.32381e-05	-2.27063	-1.01942
2833268	rs143727958	1.47419e-20	0.0316217	-1.82322e-10	0.000105227	-0.497882	-1.82322e-10	0.00021092	-0.521673	-1.82322e-10
2833309	rs11614137	1.57671e-21	-2.11985	-0.0838752	3.05403e-05	-1.99306	0.258106	5.50665e-05	-2.11028	0.245673
2834412	rs888195	1.4509e-21	-2.19733	-0.0895532	2.60043e-05	-2.1099	0.214166	4.83569e-05	-2.19376	0.199214
2836206	rs11062331	6.1087e-22	-2.03826	-1.11368	6.75529e-06	-2.24249	-1.00118	1.36151e-05	-2.26903	-0.992941
2836679	rs34317030	4.4647e-22	-2.26863	-1.19682	5.47169e-06	-2.26982	-1.1846	1.13916e-05	-2.25588	-1.1844
2836685	rs12370123	1.69075e-21	-2.14318	0.00928581	3.18646e-05	-2.05446	0.361962	5.85949e-05	-2.14991	0.347408
2837473	rs150685278	4.22605e-21	-1.2178	-1.82322e-10	5.06867e-05	-1.22834	-1.82322e-10	8.79459e-05	-1.39643	-1.82322e-10
2837538	rs4765986	9.85407e-22	-2.23509	-0.438683	1.45244e-05	-2.12155	-0.356621	2.87422e-05	-2.14152	-0.373264
2837858	rs61916600	6.20219e-21	-0.834167	-1.82322e-10	4.76377e-05	-1.29037	-1.82322e-10	8.9828e-05	-1.37525	-1.82322e-10
2838134	rs55817206	1.6015e-21	-2.11985	-0.0682743	3.09072e-05	-1.99306	0.270047	5.56896e-05	-2.11028	0.256925
2838540	rs11062333	1.60432e-21	-2.13669	-0.0496838	3.08318e-05	-2.01607	0.290616	5.58542e-05	-2.12766	0.277253
2838677	rs140342616	1.49732e-21	-2.25539	-1.82322e-10	1.83845e-05	-2.24249	-1.82322e-10	3.86011e-05	-2.21987	-1.82322e-10
2838927	rs144254930	4.62215e-21	-1.12821	-1.82322e-10	5.54131e-05	-1.13918	-1.82322e-10	9.54426e-05	-1.31463	-1.82322e-10
2839038	rs12372529	1.12396e-21	-2.23831	-0.303899	1.71916e-05	-2.09455	-0.215029	3.35912e-05	-2.12586	-0.233025
2839868	rs10774057	1.60696e-21	-2.16626	-0.0184679	2.77479e-05	-2.05018	0.21934	5.50984e-05	-2.06895	0.204915
2840970	rs71458009	7.00212e-22	-2.25368	-0.761767	9.27918e-06	-2.24607	-0.680153	1.92085e-05	-2.24275	-0.675051
2841592	rs11062335	1.15529e-21	-2.18742	-0.327298	1.4778e-05	-2.18207	-0.278786	2.90987e-05	-2.20631	-0.296151
2841673	rs7309877	2.39885e-21	-0.9521	-0.831982	0.000106463	0.362973	-0.84917	0.000308963	0.709162	-0.84909
2842047	rs61916603	1.20036e-19	2.12872	-1.82322e-10	0.000852932	1.59468	-1.82322e-10	0.00132184	1.31363	-1.82322e-10
2842543	rs34659162	1.4885e-21	-2.2613	-1.82322e-10	2.9191e-05	-1.78014	-1.82322e-10	5.45856e-05	-1.87338	-1.82322e-10
2842553	rs10848694	5.97143e-22	-1.97863	-1.19604	6.07646e-06	-2.16383	-1.18575	1.17684e-05	-2.21983	-1.18791
2842565	rs11837938	5.93453e-22	-1.98457	-1.1963	6.07577e-06	-2.16328	-1.18641	1.17248e-05	-2.22293	-1.18851
2842678	rs11830705	5.98464e-22	-1.9767	-1.19576	6.11355e-06	-2.15843	-1.18506	1.17774e-05	-2.21968	-1.18729
2843244	rs10848695	6.29213e-22	-1.92477	-1.19758	6.31027e-06	-2.12033	-1.19149	1.17825e-05	-2.21359	-1.19295
2843321	rs7302305	6.70188e-22	-1.86232	-1.19695	6.60256e-06	-2.07826	-1.18829	1.21375e-05	-2.18665	-1.1902
2843877	rs7294534	6.29514e-22	-1.92429	-1.19758	6.31226e-06	-2.12001	-1.19149	1.17848e-05	-2.2134	-1.19295
2843885	rs11830257	7.49001e-22	-2.20556	-0.74253	8.1901e-06	-2.24704	-0.804029	1.7484e-05	-2.21601	-0.795859
2843930	rs34307296	1.48033e-21	-2.26681	-1.82322e-10	2.37547e-05	-1.98622	-1.82322e-10	4.92928e-05	-1.97537	-1.82322e-10
2844006	rs115778697	1.67525e-21	-2.14311	-1.82322e-10	3.0737e-05	-1.72853	-1.82322e-10	6.1791e-05	-1.74939	-1.82322e-10
2844266	rs181936902	2.39585e-21	-1.78533	-1.82322e-10	2.32011e-05	-2.0098	-1.82322e-10	4.71943e-05	-2.01888	-1.82322e-10
2844362	rs11062336	6.43505e-21	-0.79731	-1.82322e-10	7.47629e-05	-0.839677	-1.82322e-10	0.000137081	-0.952582	-1.82322e-10
2844557	rs145939970	1.69244e-21	-2.1329	-1.82322e-10	2.20316e-05	-2.06152	-1.82322e-10	4.32522e-05	-2.1061	-1.82322e-10
2844797	rs74054716	7.68229e-22	-2.21307	-0.709671	8.40714e-06	-2.25149	-0.773429	1.79094e-05	-2.22287	-0.764949
2845053	rs10744572	6.29812e-22	-1.92429	-1.19711	6.3231e-06	-2.12001	-1.18978	1.1801e-05	-2.2134	-1.19157
2845496	rs4765988	6.38887e-22	-1.9106	-1.19649	6.60008e-06	-2.07889	-1.18803	1.20625e-05	-2.19303	-1.19001
2846113	rs10774058	6.32106e-22	-1.92023	-1.19754	6.41182e-06	-2.10545	-1.19041	1.18494e-05	-2.20865	-1.19223
2847066	rs117280814	7.92802e-22	-2.18747	-0.703785	8.58808e-06	-2.23568	-0.76794	1.84379e-05	-2.19934	-0.759405
2847719	rs4129412	6.33676e-22	-1.91773	-1.19756	6.2601e-06	-2.12843	-1.19137	1.17298e-05	-2.21805	-1.19297
2848304	rs10848696	5.85891e-22	-1.99719	-1.1965	6.04231e-06	-2.16716	-1.18805	1.15052e-05	-2.24032	-1.19003
2848321	rs62636432	8.10008e-21	-0.567196	-1.82322e-10	5.11812e-05	-1.21863	-1.82322e-10	0.000114203	-1.13517	-1.82322e-10
2848549	rs61916604	6.02384e-22	-2.24009	-0.925838	7.80104e-06	-2.13031	-0.969435	1.59088e-05	-2.12907	-0.977209
2848560	rs34285939	1.52462e-21	-2.23733	-1.82322e-10	3.77671e-05	-1.52256	-1.82322e-10	8.8858e-05	-1.38611	-1.82322e-10
2848821	rs61916605	2.02609e-21	-1.95296	-1.82322e-10	3.88617e-05	-1.49399	-1.82322e-10	6.94553e-05	-1.63247	-1.82322e-10
2848998	rs35119907	5.21283e-22	-2.19777	-1.11277	6.60808e-06	-2.24801	-1.0177	1.31768e-05	-2.27007	-1.02462
2849040	rs7299379	6.14455e-22	-1.94939	-1.1967	6.23061e-06	-2.137	-1.18752	1.17094e-05	-2.22308	-1.18968
2849609	rs34907597	6.273e-22	-1.93133	-1.19407	6.20987e-06	-2.12993	-1.19793	1.1655e-05	-2.21961	-1.19781
2850105	rs11829150	4.68658e-21	-3.62673e-10	-1.11437	5.5399e-05	-3.62673e-10	-1.13944	0.000114079	-3.62673e-10	-1.13626
2851583	rs10848697	7.35859e-22	-1.87374	-1.09205	1.19565e-05	-1.62541	-1.04732	2.0914e-05	-1.77649	-1.05624
2851603	rs4635140	8.36182e-22	-1.91949	-0.918484	1.30652e-05	-1.70915	-0.874893	2.3571e-05	-1.82877	-0.88437
2852081	rs73042778	3.0891e-21	-1.53119	-1.82322e-10	3.09368e-05	-1.72205	-1.82322e-10	7.04476e-05	-1.61828	-1.82322e-10
2852249	rs7977087	5.78591e-22	-2.01075	-1.19548	6.05833e-06	-2.16605	-1.18652	1.15538e-05	-2.23739	-1.18875
2852643	rs35234910	5.2921e-22	-2.19915	-1.09629	6.75033e-06	-2.24456	-0.999845	1.34387e-05	-2.26748	-1.00753
2852740	rs6416307	8.38189e-22	-1.72096	-1.11462	1.03877e-05	-1.74232	-1.07106	1.79865e-05	-1.90438	-1.07915
2852954	rs34774896	1.71188e-21	-2.12148	-1.82322e-10	3.2109e-05	-1.68486	-1.82322e-10	6.44955e-05	-1.70655	-1.82322e-10
2853859	rs139923282	1.47615e-21	-2.26963	-1.82322e-10	1.8857e-05	-2.21711	-1.82322e-10	3.67426e-05	-2.26921	-1.82322e-10
2854810	rs7973927	6.4285e-22	-1.95072	-1.1502	6.78474e-06	-2.10965	-1.12968	1.27519e-05	-2.19243	-1.13503
2855522	rs4765991	6.57039e-22	-1.9424	-1.13669	6.93503e-06	-2.10373	-1.11369	1.30034e-05	-2.18829	-1.11965
2855595	rs10848698	6.57275e-22	-1.94208	-1.13664	6.9108e-06	-2.1035	-1.11741	1.29616e-05	-2.18813	-1.12303
2856098	rs4267125	6.59337e-22	-1.95072	-1.12487	6.98965e-06	-2.10965	-1.09992	1.31228e-05	-2.19243	-1.10636
2857370	rs7295829	6.75275e-22	-1.95893	-1.09277	7.15312e-06	-2.11546	-1.07099	1.34574e-05	-2.19647	-1.07715
2857812	rs12811146	1.52745e-21	-2.23547	-1.82322e-10	2.06e-05	-2.12871	-1.82322e-10	4.68228e-05	-2.02678	-1.82322e-10
2857833	rs145911482	6.87262e-22	-1.93378	-1.10033	7.22196e-06	-2.09756	-1.07931	1.3517e-05	-2.18394	-1.08526
2858183	rs4765706	9.13661e-22	-1.85611	-0.893253	9.08743e-06	-2.06528	-0.881831	1.70553e-05	-2.14862	-0.888069
2858445	rs4616103	7.17388e-22	-1.8902	-1.10101	7.47622e-06	-2.06594	-1.07633	1.38625e-05	-2.16116	-1.08281
2858593	rs7965717	6.83398e-22	-1.9424	-1.09735	7.22855e-06	-2.10373	-1.07223	1.35454e-05	-2.18829	-1.07882
2858940	rs7958335	6.64948e-22	-1.96251	-1.10461	7.0758e-06	-2.11696	-1.08036	1.32618e-05	-2.20154	-1.08673
2859124	rs7304144	1.69663e-21	-1.53585	-0.594574	2.65875e-05	-1.28208	-0.591477	4.82564e-05	-1.39624	-0.600383
2859174	rs10848700	7.38635e-22	-1.93019	-1.03183	8.01691e-06	-2.05557	-1.01688	1.49154e-05	-2.14692	-1.02384
2859329	rs140714148	1.56509e-21	-2.21113	-1.82322e-10	1.94165e-05	-2.18787	-1.82322e-10	3.99027e-05	-2.18671	-1.82322e-10
2859373	rs6489388	1.40394e-21	-2.17932	-0.140464	1.92069e-05	-2.2252	0.0264732	3.75182e-05	-2.25903	0.0107005
2859574	rs6489389	2.22974e-21	-2.26882	0.411633	2.75214e-05	-2.27083	0.431801	5.54882e-05	-2.26989	0.412911
2859616	rs112525214	3.30334e-21	-1.54553	0.0813989	4.05559e-05	-1.71572	0.264405	7.14581e-05	-1.8512	0.247163
2859660	rs7303994	1.27959e-21	-2.19742	-0.215107	1.75984e-05	-2.23224	-0.0539495	3.46467e-05	-2.25876	-0.0691938
2860178	rs35990305	2.41044e-21	-2.18543	0.406172	3.30778e-05	-2.22997	0.574835	6.50697e-05	-2.25799	0.5603
2860862	rs4238007	2.54924e-21	-2.1709	0.447629	3.46359e-05	-2.22751	0.618404	6.82198e-05	-2.25411	0.60369
2861141	rs4294615	2.56488e-21	-2.16726	0.450096	3.48096e-05	-2.2251	0.620996	6.84997e-05	-2.25259	0.606271
2861238	rs141421627	1.54068e-21	-2.22685	-1.82322e-10	1.7872e-05	-2.27077	-1.82322e-10	3.84174e-05	-2.22464	-1.82322e-10
2861331	rs71458014	1.85995e-21	-2.03852	-1.82322e-10	1.80294e-05	-2.262	-1.82322e-10	3.6848e-05	-2.26635	-1.82322e-10
2861418	rs4348964	2.63001e-21	-2.15847	0.466388	3.50406e-05	-2.2356	0.63811	6.94059e-05	-2.2565	0.623317
2862497	rs4438098	2.30956e-21	-1.98847	0.166454	4.14211e-05	-1.71768	0.28747	8.62948e-05	-1.70337	0.287993
2862543	rs4450218	3.11549e-21	-1.83645	0.313761	5.09943e-05	-1.73445	0.512161	0.000102906	-1.73284	0.493511
2862548	rs111643467	1.81463e-21	-2.06319	-1.82322e-10	3.2481e-05	-1.67334	-1.82322e-10	7.96914e-05	-1.49499	-1.82322e-10
2862618	rs73242822	1.76676e-21	-2.08993	-1.82322e-10	3.13102e-05	-1.71006	-1.82322e-10	7.44849e-05	-1.56255	-1.82322e-10
2862859	rs77515703	1.95775e-21	-1.98728	-1.82322e-10	4.37651e-05	-1.37516	-1.82322e-10	0.000109171	-1.18023	-1.82322e-10
2863324	rs4765992	3.56411e-21	-2.09662	0.708467	4.65391e-05	-2.20566	0.891957	9.06956e-05	-2.24181	0.876173
2863497	rs4765993	3.41544e-21	-2.10605	0.675285	4.46935e-05	-2.21138	0.857208	8.728e-05	-2.24558	0.841555
2864283	rs7295400	3.55585e-21	-2.11214	0.721663	4.67473e-05	-2.21501	0.905773	9.13915e-05	-2.24793	0.889936
2864725	rs11062337	6.15259e-22	-2.25239	-0.892388	7.4495e-06	-2.24934	-0.896515	1.55319e-05	-2.24096	-0.889298
2864938	rs11830984	5.05924e-21	-3.62673e-10	-1.03785	6.13006e-05	-3.62673e-10	-1.03821	0.000126452	-3.62673e-10	-1.03329
2865128	rs11835523	4.88561e-21	-3.62673e-10	-1.07278	5.91993e-05	-3.62673e-10	-1.07309	0.000122048	-3.62673e-10	-1.06874
2865462	rs7965313	5.05019e-21	-2.10751	1.06787	6.73074e-05	-2.21225	1.26753	0.000131286	-2.24615	1.25038
2865649	rs7980158	4.97445e-21	-2.11214	1.05739	6.6392e-05	-2.21501	1.25659	0.000129632	-2.24793	1.23948
2866164	rs112570989	1.51067e-21	-2.24651	-1.82322e-10	1.84256e-05	-2.24026	-1.82322e-10	3.82597e-05	-2.22875	-1.82322e-10
2866334	rs71458015	1.7774e-21	-2.08392	-1.82322e-10	1.83407e-05	-2.24488	-1.82322e-10	3.73279e-05	-2.25341	-1.82322e-10
2866830	rs75980374	1.78406e-21	-2.08018	-1.82322e-10	3.691e-05	-1.54552	-1.82322e-10	9.02867e-05	-1.37016	-1.82322e-10
2867675	rs6489391	6.14131e-21	-2.06676	1.22273	8.47092e-05	-2.18694	1.47217	0.00016289	-2.22893	1.44885
2867900	rs112774451	1.82545e-21	-2.05724	-1.82322e-10	3.93673e-05	-1.48106	-1.82322e-10	9.40655e-05	-1.32916	-1.82322e-10
2868211	rs11062338	9.46752e-22	-1.74304	-0.970751	1.0187e-05	-1.87737	-0.955512	2.31445e-05	-1.77102	-0.960372
2868284	rs145564253	1.83352e-21	-2.05283	-1.82322e-10	2.00834e-05	-2.15411	-1.82322e-10	3.80052e-05	-2.23543	-1.82322e-10
2868305	rs11062339	7.14961e-22	-2.21358	-0.781022	1.45214e-05	-1.69678	-0.781594	3.50511e-05	-1.54267	-0.773676
2868810	rs58671227	7.07324e-22	-2.21709	-0.788247	1.38013e-05	-1.74042	-0.788814	3.24118e-05	-1.61366	-0.780964
2869136	rs4261344	6.33608e-21	-2.04811	1.2353	8.63981e-05	-2.1804	1.48537	0.000165905	-2.22373	1.462
2869283	rs35515545	3.91585e-21	-1.29404	-1.82322e-10	2.94091e-05	-1.77269	-1.82322e-10	7.19516e-05	-1.59716	-1.82322e-10
2869309	rs11062340	1.79343e-21	-2.07494	-1.82322e-10	2.29558e-05	-2.02043	-1.82322e-10	5.03067e-05	-1.95501	-1.82322e-10
2869407	rs117015113	2.33293e-20	0.490642	-1.82322e-10	8.37745e-05	-0.72587	-1.82322e-10	0.000255454	-0.33011	-1.82322e-10
2869552	rs12827186	1.74297e-21	-2.10348	-1.82322e-10	1.82136e-05	-2.25183	-1.82322e-10	3.71194e-05	-2.25901	-1.82322e-10
2869861	rs73042802	5.69701e-21	-2.0935	1.17437	7.39141e-05	-2.20839	1.35729	0.000143778	-2.24321	1.33833
2870092	rs144375442	1.47436e-21	-2.27085	-1.82322e-10	1.79557e-05	-2.26609	-1.82322e-10	3.71175e-05	-2.25906	-1.82322e-10
2870144	rs10774065	2.64176e-21	-1.87619	0.188566	4.98888e-05	-1.55474	0.310538	0.000101998	-1.55926	0.311065
2870796	rs6489393	6.17511e-21	-2.03926	1.20072	8.24283e-05	-2.1481	1.40603	0.000156874	-2.20611	1.3884
2870841	rs6489394	2.68699e-21	-1.87543	0.204786	5.38229e-05	-1.49575	0.327454	0.000108116	-1.51793	0.327984
2870870	rs35465713	6.07839e-22	-2.25933	-0.897582	7.5066e-06	-2.24015	-0.898067	1.56667e-05	-2.23027	-0.891342
2870934	rs56345800	3.19059e-21	-1.49886	-1.82322e-10	5.63488e-05	-1.12244	-1.82322e-10	7.58032e-05	-1.54501	-1.82322e-10
2871067	rs6489395	2.56476e-21	-1.88497	0.167769	4.82431e-05	-1.56659	0.288842	9.86367e-05	-1.57107	0.289366
2871220	rs6489396	2.49428e-21	-1.89366	0.148586	4.67346e-05	-1.57834	0.268824	9.55557e-05	-1.58278	0.269344
2871278	rs7301770	2.6123e-21	-1.88238	0.183543	4.99899e-05	-1.54748	0.305299	0.000101677	-1.55718	0.305825
2871352	rs7302862	2.44913e-21	-1.91629	0.152957	4.6279e-05	-1.6436	0.324288	9.16915e-05	-1.6751	0.320377
2871645	rs7136853	2.34714e-21	-1.90224	0.0963714	4.37423e-05	-1.58999	0.214305	8.94402e-05	-1.5944	0.214816
2871686	rs7136873	2.41382e-21	-1.89366	0.1158	4.5162e-05	-1.57834	0.234596	9.23399e-05	-1.58278	0.23511
2872031	rs145017404	4.46123e-21	-3.62673e-10	-1.16365	5.49002e-05	-3.62673e-10	-1.14848	0.000112248	-3.62673e-10	-1.15244
2872604	rs12312183	7.06791e-22	-2.20428	-0.801812	1.48393e-05	-1.66928	-0.787437	3.58783e-05	-1.51148	-0.781536
2872711	rs4765707	8.17508e-21	-1.75741	1.19943	9.38322e-05	-2.01718	1.40469	0.000172749	-2.10838	1.38707
2872765	rs73044713	9.13953e-21	-1.74929	1.30283	0.0001051	-2.01146	1.51238	0.000193204	-2.1038	1.4944
2872829	rs4238008	3.37088e-21	-1.58063	0.136735	6.55323e-05	-1.22791	0.256454	0.000130535	-1.25848	0.256972
2873296	rs79107208	6.10409e-21	-3.62673e-10	-0.850111	6.97464e-05	-3.62673e-10	-0.909132	0.000143975	-3.62673e-10	-0.903512
2873537	rs7296848	8.41993e-21	-1.75052	1.22205	9.35648e-05	-2.04359	1.42825	0.000174673	-2.12078	1.41055
2873827	rs4409901	8.17538e-21	-1.76673	1.20879	9.13017e-05	-2.05426	1.41444	0.000170802	-2.12943	1.39678
2873894	rs4344552	8.62571e-21	-1.77474	1.27042	9.68461e-05	-2.0595	1.47863	0.000181318	-2.13366	1.46076
2874961	rs11062346	6.97465e-22	-2.24383	-0.775547	1.3297e-05	-1.80575	-0.760706	3.15837e-05	-1.66589	-0.754617
2875087	rs71458017	6.53143e-21	-0.782444	-1.82322e-10	7.6728e-05	-0.813731	-1.82322e-10	0.000156389	-0.820805	-1.82322e-10
2875121	rs75510754	2.51977e-21	-1.7349	-1.82322e-10	4.42515e-05	-1.36411	-1.82322e-10	8.82841e-05	-1.39259	-1.82322e-10
2875289	rs79861211	1.14209e-20	-3.62673e-10	-0.223625	0.000142006	-3.62673e-10	-0.198128	0.000293584	-3.62673e-10	-0.190988
2875516	rs113355774	1.84737e-21	-2.04531	-1.82322e-10	4.00911e-05	-1.46284	-1.82322e-10	9.86068e-05	-1.28201	-1.82322e-10
2876636	rs4313632	3.53316e-21	-1.66744	0.270559	6.63106e-05	-1.34223	0.382578	0.000132276	-1.36767	0.379403
2877155	rs111339068	2.34343e-21	-1.80746	-1.82322e-10	3.18908e-05	-1.69168	-1.82322e-10	6.53074e-05	-1.69405	-1.82322e-10
2877921	rs141672769	1.05431e-21	-1.91588	-0.690306	1.59639e-05	-1.76262	-0.621047	3.97078e-05	-1.55701	-0.63459
2878218	rs79736105	1.58141e-21	-2.20075	-1.82322e-10	1.82242e-05	-2.25125	-1.82322e-10	3.68545e-05	-2.26617	-1.82322e-10
2879024	rs73242843	6.66448e-21	-3.62673e-10	-0.762278	8.03887e-05	-3.62673e-10	-0.767124	0.0001656	-3.62673e-10	-0.763575
2879121	rs73242845	6.70816e-21	-3.62673e-10	-0.755745	8.09127e-05	-3.62673e-10	-0.760628	0.000166684	-3.62673e-10	-0.757052
2879507	rs144640976	1.48808e-21	-2.26158	-1.82322e-10	2.32128e-05	-2.00929	-1.82322e-10	4.22926e-05	-2.12854	-1.82322e-10
2879808	rs117895744	1.51625e-21	-2.24283	-1.82322e-10	1.90143e-05	-2.20881	-1.82322e-10	3.70576e-05	-2.26068	-1.82322e-10
2880286	rs7954397	6.52144e-22	-2.21623	-0.870334	9.74422e-06	-1.98668	-0.890641	1.75023e-05	-2.12967	-0.881147
2880786	rs12818063	6.66471e-22	-1.86953	-1.19529	8.31874e-06	-1.84576	-1.18973	1.5913e-05	-1.91551	-1.1905
2881722	rs73242849	6.67625e-21	-3.62673e-10	-0.760514	8.16226e-05	-3.62673e-10	-0.751893	0.000168196	-3.62673e-10	-0.748022
2881763	rs11062351	8.64865e-22	-1.97475	-0.829501	1.24812e-05	-1.74134	-0.888434	2.29892e-05	-1.86041	-0.877713
2882250	rs10848703	9.21349e-22	-1.7649	-0.976081	1.4167e-05	-1.47195	-1.03113	2.30573e-05	-1.71113	-1.02404
2882544	rs10848704	5.7372e-22	-2.25384	-0.960841	6.79171e-06	-2.25519	-0.983109	1.39618e-05	-2.26172	-0.9751
2882603	rs148257472	5.10829e-20	1.27438	-1.82322e-10	0.000425428	0.899098	-1.82322e-10	0.00174877	1.59352	-1.82322e-10
2882622	rs73242851	6.12321e-21	-3.62673e-10	-0.846984	7.40797e-05	-3.62673e-10	-0.848856	0.000152546	-3.62673e-10	-0.845687
2882926	rs73242852	6.38564e-21	-3.62673e-10	-0.805019	7.73434e-05	-3.62673e-10	-0.805744	0.000159122	-3.62673e-10	-0.803481
2883125	rs114878639	1.51696e-21	-2.27052	0.0281582	1.85997e-05	-2.1471	-0.0837549	3.56702e-05	-2.23083	-0.0680024
2883128	rs138255936	1.85992e-21	-2.03854	-1.82322e-10	5.16273e-05	-1.20995	-1.82322e-10	9.34923e-05	-1.33527	-1.82322e-10
2883171	rs73242853	4.77172e-22	-2.25906	-1.13989	5.77197e-06	-2.26899	-1.132	1.1985e-05	-2.25848	-1.13102
2883637	rs4765709	6.94528e-22	-2.25824	-0.765351	8.16773e-06	-2.27042	-0.78339	1.74701e-05	-2.24147	-0.771189
```
