## Supplementary material for "Characterization of shared and ancestry-specific signals driving complex traits using multi-ancestry fine-mapping": susiex_nc3.cs80.summary

```
# chr12:1884005-2884005
CS_ID	CS_LENGTH	CS_PURITY	MAX_PIP_SNP	BP	REF_ALLELE	ALT_ALLELE	REF_FRQ	BETA	SE	-LOG10P	MAX_PIP	POST-HOC_PROB_POP1	POST-HOC_PROB_POP2
1	6	0.820516	rs12423277	2314319	C,C	A,A	0.557654,0.614087	0.0381439,0.0243699	0.00398085,0.00878099	21.0208,2.25845	0.387112	1	0.889612
2	53	0	rs4766418	1900430	G,G	C,C	0.459245,0.53869	0.0173307,0.00170286	0.0039675,0.00857506	4.90207,0.074384	0.231341	0.7752	0.317681
3	314	0	rs73042103	2533884	C,NA	T,NA	0.976143,NA	0.0592904,NA	0.0129561,NA	5.32477,NA	0.516032	0.484306	0.482157
```
