## Supplementary material for "Characterization of shared and ancestry-specific signals driving complex traits using multi-ancestry fine-mapping": susiex_nc1.cs80.cs

```
CS_ID	SNP	BP	REF_ALLELE	ALT_ALLELE	REF_FRQ	BETA	SE	-LOG10P	CS_PIP	OVRL_PIP
1	chr12:6393576:G:A	6393576	A,A	G,G	1,1	inf,-inf	inf,inf	11.1376,0.392571	0.526654	0.526654
1	chr12:6176652:T:C	6176652	C,C	T,T	1,1	inf,inf	inf,inf	7.93142,3.27865	0.0998158	0.0998158
1	chr12:6393094:C:T	6393094	T,T	C,C	1,1	inf,-inf	inf,inf	10.2414,0.407304	0.0742157	0.0742157
1	chr12:6176680:A:G	6176680	G,G	A,A	1,1	inf,inf	inf,inf	7.80435,3.16203	0.0595453	0.0595453
1	chr12:6176508:G:A	6176508	A,A	G,G	1,1	inf,inf	inf,inf	7.8436,3.08201	0.0551277	0.0551277
```
