## Supplementary material for "Characterization of shared and ancestry-specific signals driving complex traits using multi-ancestry fine-mapping": susiex_nc1.cs80.snp

```
BP	SNP	PIP(CS1)	LogBF(CS1,Pop1)	LogBF(CS1,Pop2)
5679169	chr12:5679169:CA:C	4.35735e-10	-0.23712	-0.812666
5679182	chr12:5679182:C:A	8.7082e-11	-1.16321	-1.49676
5679334	chr12:5679334:A:G	1.0094e-10	-1.14485	-1.36745
5679416	chr12:5679416:A:G	4.95059e-10	-0.210625	-0.711517
5679603	chr12:5679603:C:T	7.73844e-10	-1.36962	0.894169
5679707	chr12:5679707:G:A	4.48924e-10	-0.294303	-0.725664
5680022	chr12:5680022:C:G	2.09549e-09	-2.37928e-10	0.520725
5680053	chr12:5680053:G:A	4.78031e-10	-0.357837	-0.599307
5680371	chr12:5680371:G:A	1.60368e-09	-2.37928e-10	0.253237
5680581	chr12:5680581:T:C	8.37062e-11	-1.20777	-1.49173
5680641	chr12:5680641:C:T	3.86584e-09	-2.37928e-10	1.13311
5680696	chr12:5680696:T:A	9.06115e-11	-1.13352	-1.48671
5680946	chr12:5680946:T:C	1.83025e-10	-0.487349	-1.42985
5680953	chr12:5680953:G:A	4.81343e-10	-0.323593	-0.626646
5680998	chr12:5680998:A:G	1.08582e-10	-1.1596	-1.27971
5681019	chr12:5681019:T:C	5.16522e-10	-0.2139	-0.665801
5681029	chr12:5681029:T:C	5.11833e-10	-0.259859	-0.628961
5681429	chr12:5681429:C:T	1.10188e-10	-1.02851	-1.39612
5681440	chr12:5681440:C:T	3.26721e-10	-2.37928e-10	-1.33771
5681823	chr12:5681823:C:G	2.08524e-10	-1.78676	-5.0546e-10
5681877	chr12:5681877:C:T	1.63106e-10	-1.7246	-0.307814
5682376	chr12:5682376:C:T	1.09513e-10	-1.91414	-0.516633
5682527	chr12:5682527:C:G	4.05695e-11	-1.90207	-1.52174
5682605	chr12:5682605:C:T	3.59016e-10	-2.37928e-10	-1.24345
5682729	chr12:5682729:A:T	1.22113e-10	-1.91546	-0.406412
5682983	chr12:5682983:G:T	2.72156e-10	-2.37928e-10	-1.52044
5683169	chr12:5683169:TATC:T	3.25382e-10	-2.37928e-10	-1.34182
5683280	chr12:5683280:TC:T	2.7922e-10	-2.37928e-10	-1.49482
5683602	chr12:5683602:A:T	1.2017e-10	-1.91289	-0.425021
5683903	chr12:5683903:A:G	2.80802e-10	-2.37928e-10	-1.48917
5683945	chr12:5683945:C:T	1.2676e-10	-1.91243	-0.372097
5684152	chr12:5684152:A:G	1.25724e-10	-1.90814	-0.384593
5684174	chr12:5684174:G:A	1.20886e-10	-1.91051	-0.421461
5684404	chr12:5684404:G:A	4.18557e-11	-1.88896	-1.50363
5684419	chr12:5684419:G:C	2.76689e-10	-2.37928e-10	-1.50393
5684514	chr12:5684514:T:C	4.24907e-11	-1.90466	-1.47288
5684515	chr12:5684515:G:A	1.21898e-10	-1.92408	-0.399559
5684535	chr12:5684535:C:G	1.28546e-09	-2.37928e-10	0.0320493
5684852	chr12:5684852:A:G	4.68843e-10	-1.93511	0.958562
5685053	chr12:5685053:T:C	6.20523e-11	-1.93323	-1.06561
5685444	chr12:5685444:C:T	1.21497e-10	-1.92591	-0.401018
5685489	chr12:5685489:C:T	3.48481e-10	-2.37928e-10	-1.27323
5685527	chr12:5685527:A:G	9.35553e-11	-1.93037	-0.657898
5685568	chr12:5685568:G:C	3.59123e-10	-2.37928e-10	-1.24315
5685574	chr12:5685574:A:G	4.57165e-09	-2.37928e-10	1.30081
5685944	chr12:5685944:C:T	1.1957e-10	-1.92481	-0.418113
5686048	chr12:5686048:G:A	2.76113e-10	-2.37928e-10	-1.50601
5686109	chr12:5686109:C:A	1.19943e-10	-1.92169	-0.418113
5686116	chr12:5686116:G:A	1.19621e-10	-1.92299	-0.419495
5686265	chr12:5686265:A:G	1.17577e-10	-1.92213	-0.437594
5686285	chr12:5686285:T:A	4.04637e-11	-1.93306	-1.49336
5686546	chr12:5686546:T:C	1.1806e-10	-1.92398	-0.431645
5686569	chr12:5686569:C:T	4.82121e-11	-1.74702	-1.50419
5686577	chr12:5686577:C:T	1.20212e-10	-1.91945	-0.418113
5686623	chr12:5686623:A:G	1.20206e-10	-1.92127	-0.416336
5686768	chr12:5686768:C:T	1.59789e-10	-1.40354	-0.649426
5686769	chr12:5686769:G:A	4.20105e-10	-1.08632	-5.0546e-10
5686787	chr12:5686787:G:A	1.24766e-10	-1.92587	-0.374504
5686788	chr12:5686788:C:T	2.71764e-10	-2.37928e-10	-1.52189
5686883	chr12:5686883:T:C	9.1863e-11	-1.93019	-0.676331
5687410	chr12:5687410:T:C	1.21432e-10	-1.9253	-0.402159
5687453	chr12:5687453:C:T	8.09304e-11	-1.93526	-0.797969
5687571	chr12:5687571:G:A	2.76113e-10	-2.37928e-10	-1.50601
5687589	chr12:5687589:C:G	1.21748e-10	-1.92131	-0.403558
5687803	chr12:5687803:G:C	1.21119e-10	-1.92537	-0.404679
5687935	chr12:5687935:G:A	1.92819e-10	-0.742044	-1.12302
5688286	chr12:5688286:G:A	3.32998e-10	-2.37928e-10	-1.31868
5688323	chr12:5688323:T:C	8.51388e-11	-1.93511	-0.74743
5688382	chr12:5688382:TCTCTA:T	1.02157e-09	-2.37928e-10	-0.197723
5688887	chr12:5688887:G:A	2.94516e-10	-2.37928e-10	-1.44149
5689173	chr12:5689173:T:C	1.71917e-10	-0.823547	-1.15626
5689320	chr12:5689320:T:C	1.36229e-09	-2.37928e-10	0.0901068
5689399	chr12:5689399:C:T	2.93216e-10	-2.37928e-10	-1.44591
5689510	chr12:5689510:C:T	1.4879e-10	-1.43835	-0.685929
5689589	chr12:5689589:C:T	1.90952e-10	-1.8748	-5.0546e-10
5689630	chr12:5689630:T:A	1.16327e-10	-1.92823	-0.442179
5689803	chr12:5689803:C:T	2.74657e-10	-2.37928e-10	-1.5113
5689823	chr12:5689823:T:C	5.90496e-11	-1.84733	-1.20111
5690048	chr12:5690048:C:T	1.11983e-10	-1.93509	-0.473381
5690218	chr12:5690218:T:G	1.29101e-10	-1.93526	-0.330969
5691058	chr12:5691058:G:A	6.38137e-11	-1.93315	-1.0377
5691078	chr12:5691078:C:T	1.79748e-10	-1.93526	-5.0546e-10
5691162	chr12:5691162:T:A	5.88337e-11	-1.86222	-1.18989
5691443	chr12:5691443:G:A	1.18126e-10	-1.92475	-0.43031
5691482	chr12:5691482:A:G	3.08331e-10	-2.37928e-10	-1.39565
5691653	chr12:5691653:T:C	1.61661e-10	-0.829246	-1.21207
5691843	chr12:5691843:G:A	1.08177e-09	-0.140469	-5.0546e-10
5691967	chr12:5691967:T:C	1.5936e-10	-1.82224	-0.233413
5692119	chr12:5692119:T:C	2.80053e-10	-2.37928e-10	-1.49184
5692182	chr12:5692182:C:T	4.04771e-11	-1.93078	-1.49531
5692239	chr12:5692239:T:C	1.18607e-10	-1.92719	-0.423812
5692259	chr12:5692259:T:C	3.49737e-10	-2.37928e-10	-1.26964
5692685	chr12:5692685:A:G	5.75446e-11	-1.55567	-1.51859
5692771	chr12:5692771:C:T	4.25937e-11	-1.93368	-1.44144
5693394	chr12:5693394:G:A	1.77227e-10	-0.755161	-1.19423
5693427	chr12:5693427:G:A	2.8246e-10	-2.37928e-10	-1.48328
5693574	chr12:5693574:T:C	2.59957e-10	-1.5663	-5.0546e-10
5693758	chr12:5693758:G:A	1.28482e-10	-1.81905	-0.451981
5694293	chr12:5694293:G:C	2.79986e-10	-2.37928e-10	-1.49208
5694372	chr12:5694372:A:C	1.8864e-10	-1.88698	-5.0546e-10
5694455	chr12:5694455:A:G	1.53131e-10	-1.92555	-0.169972
5694978	chr12:5694978:C:A	5.30363e-11	-1.64134	-1.5145
5695056	chr12:5695056:C:T	3.68319e-10	-2.37928e-10	-1.21787
5695165	chr12:5695165:T:G	3.92714e-10	-2.37928e-10	-1.15374
5695255	chr12:5695255:T:C	2.28521e-10	-0.561076	-1.13412
5695330	chr12:5695330:CT:C	7.11345e-11	-1.93249	-0.929757
5695337	chr12:5695337:A:G	4.69461e-09	-2.37928e-10	1.32735
5695494	chr12:5695494:G:A	1.80876e-10	-1.92901	-5.0546e-10
5695639	chr12:5695639:G:A	3.82139e-10	-2.37928e-10	-1.18104
5695670	chr12:5695670:A:G	3.91183e-11	-1.93385	-1.52638
5695744	chr12:5695744:G:A	1.29424e-10	-1.92998	-0.333745
5696104	chr12:5696104:A:G	4.8645e-11	-1.93403	-1.30824
5696319	chr12:5696319:T:C	5.43e-10	-2.37928e-10	-0.82971
5696414	chr12:5696414:A:C	5.97446e-11	-1.83966	-1.19708
5696451	chr12:5696451:T:C	3.15149e-10	-2.37928e-10	-1.37377
5696514	chr12:5696514:C:T	3.67227e-10	-2.37928e-10	-1.22084
5697419	chr12:5697419:A:G	1.7337e-10	-1.40176	-0.569629
5697615	chr12:5697615:G:A	2.15284e-10	-0.620338	-1.13452
5697668	chr12:5697668:C:T	1.2706e-10	-1.8023	-0.479856
5697824	chr12:5697824:G:A	3.9563e-11	-1.9257	-1.52322
5697836	chr12:5697836:G:A	8.9432e-11	-1.93343	-0.699913
5697931	chr12:5697931:C:T	2.71864e-10	-2.37928e-10	-1.52152
5698011	chr12:5698011:T:G	9.20798e-11	-1.93389	-0.670272
5698426	chr12:5698426:C:T	9.13038e-11	-1.934	-0.678627
5698448	chr12:5698448:G:A	3.04849e-10	-2.37928e-10	-1.407
5698454	chr12:5698454:A:G	1.98468e-10	-0.65267	-1.18352
5698474	chr12:5698474:G:T	2.73804e-10	-2.37928e-10	-1.51441
5698877	chr12:5698877:G:A	9.59909e-11	-1.93053	-0.632036
5699010	chr12:5699010:A:G	2.96963e-10	-2.37928e-10	-1.43321
5699288	chr12:5699288:T:C	1.5293e-10	-1.41837	-0.678469
5699746	chr12:5699746:T:C	4.81878e-10	-0.949128	-5.0546e-10
5699784	chr12:5699784:G:T	3.12098e-10	-2.37928e-10	-1.3835
5700155	chr12:5700155:T:C	3.14321e-10	-2.37928e-10	-1.3764
5700536	chr12:5700536:G:A	4.47716e-10	-1.02266	-5.0546e-10
5701199	chr12:5701199:G:A	3.72001e-09	-2.37928e-10	1.09466
5701326	chr12:5701326:C:A	3.48574e-10	-2.37928e-10	-1.27297
5701712	chr12:5701712:A:T	2.9658e-10	-2.37928e-10	-1.4345
5702303	chr12:5702303:G:T	1.78773e-10	-1.93391	-0.00679075
5702623	chr12:5702623:C:T	1.76228e-10	-1.32778	-0.627259
5702916	chr12:5702916:G:A	1.64375e-10	-1.40893	-0.615743
5703003	chr12:5703003:A:G	8.12346e-10	-0.426893	-5.0546e-10
5703034	chr12:5703034:A:T	3.12394e-10	-2.37928e-10	-1.38255
5703092	chr12:5703092:ATGC:A	3.14255e-10	-2.37928e-10	-1.37662
5703307	chr12:5703307:G:C	3.25024e-09	-1.31833	2.278
5704125	chr12:5704125:T:C	3.40013e-10	-2.37928e-10	-1.29784
5704236	chr12:5704236:A:C	8.84416e-11	-1.49982	-1.14466
5704302	chr12:5704302:A:G	4.43665e-09	-2.37928e-10	1.27083
5704323	chr12:5704323:T:C	3.92553e-11	-1.93471	-1.52202
5704368	chr12:5704368:C:A	2.45642e-09	-1.23913	1.91877
5704381	chr12:5704381:A:G	1.45295e-10	-1.83268	-0.315367
5705234	chr12:5705234:C:T	3.94386e-11	-1.92657	-1.5255
5705304	chr12:5705304:G:T	1.20242e-10	-1.57683	-0.760487
5705327	chr12:5705327:G:GAGC	1.39119e-10	-1.53986	-0.651629
5705348	chr12:5705348:G:T	8.81269e-10	-2.37928e-10	-0.345456
5705360	chr12:5705360:T:C	2.36713e-10	-0.492056	-1.16791
5705362	chr12:5705362:C:T	2.19527e-10	-0.558979	-1.17637
5705984	chr12:5705984:T:C	1.88719e-10	-1.88656	-5.0546e-10
5706007	chr12:5706007:G:A	1.17112e-10	-1.8922	-0.471482
5706080	chr12:5706080:G:A	3.28262e-10	-2.37928e-10	-1.33301
5706350	chr12:5706350:A:G	9.89587e-11	-1.86744	-0.664674
5706673	chr12:5706673:G:C	3.57499e-10	-2.37928e-10	-1.24769
5706977	chr12:5706977:T:G	1.43523e-10	-1.84701	-0.313315
5706979	chr12:5706979:G:C	1.29032e-09	0.0358231	-5.0546e-10
5707021	chr12:5707021:A:G	1.06861e-09	-2.37928e-10	-0.152707
5707358	chr12:5707358:T:C	2.1344e-10	-1.3255	-0.437966
5707387	chr12:5707387:C:T	3.9372e-11	-1.93038	-1.52338
5707547	chr12:5707547:A:G	3.57053e-09	-2.37928e-10	1.05365
5707624	chr12:5707624:T:C	5.77892e-10	-2.37928e-10	-0.767432
5708113	chr12:5708113:T:C	2.90418e-10	-2.37928e-10	-1.4555
5708738	chr12:5708738:T:G	2.17459e-10	-1.74361	-0.00119363
5709116	chr12:5709116:C:T	1.19282e-10	-1.93089	-0.414435
5709267	chr12:5709267:C:T	2.80096e-10	-2.37928e-10	-1.49169
5709723	chr12:5709723:C:T	4.00954e-10	-2.37928e-10	-1.13297
5709740	chr12:5709740:A:G	1.15115e-10	-1.79053	-0.590357
5709838	chr12:5709838:G:T	8.17744e-11	-1.80071	-0.922141
5709986	chr12:5709986:G:A	5.42919e-11	-1.62146	-1.51099
5710039	chr12:5710039:C:G	9.61024e-10	-2.37928e-10	-0.25882
5710669	chr12:5710669:G:A	2.80763e-10	-2.37928e-10	-1.48931
5710729	chr12:5710729:C:G	2.86999e-10	-2.37928e-10	-1.46734
5710733	chr12:5710733:G:A	3.7218e-10	-2.37928e-10	-1.20744
5710788	chr12:5710788:C:T	4.07817e-11	-1.93222	-1.48636
5711179	chr12:5711179:T:A	1.86317e-10	-1.89937	-5.0546e-10
5711226	chr12:5711226:G:A	1.27029e-10	-1.78156	-0.500844
5711467	chr12:5711467:C:A	1.10508e-10	-1.85887	-0.562863
5711512	chr12:5711512:C:T	8.74687e-11	-1.7632	-0.892336
5711847	chr12:5711847:A:C	4.99169e-10	-2.37928e-10	-0.913875
5711955	chr12:5711955:G:A	9.77698e-10	-0.926145	0.684527
5712287	chr12:5712287:A:G	3.18318e-09	-2.37928e-10	0.938815
5712381	chr12:5712381:T:G	2.70518e-10	-2.37928e-10	-1.52648
5712822	chr12:5712822:C:T	2.81971e-10	-2.37928e-10	-1.48501
5713042	chr12:5713042:T:C	4.26162e-10	-2.37928e-10	-1.072
5713217	chr12:5713217:T:G	4.01064e-11	-1.93444	-1.50085
5713713	chr12:5713713:C:A	4.16602e-11	-1.88539	-1.51189
5713782	chr12:5713782:A:T	2.25086e-10	-1.71034	-5.0546e-10
5714852	chr12:5714852:A:C	2.72783e-10	-2.37928e-10	-1.51814
5714879	chr12:5714879:T:A	3.38751e-10	-1.30156	-5.0546e-10
5715256	chr12:5715256:G:A	9.06988e-10	-0.812035	0.495344
5715466	chr12:5715466:C:T	4.33228e-10	-2.37928e-10	-1.05556
5716195	chr12:5716195:G:A	1.0604e-10	-1.5695	-0.893503
5716234	chr12:5716234:G:A	1.48936e-10	-1.46515	-0.658153
5716257	chr12:5716257:T:C	3.02653e-10	-2.37928e-10	-1.41423
5716267	chr12:5716267:A:G	1.47695e-10	-1.47461	-0.657063
5716328	chr12:5716328:C:G	4.65575e-11	-1.89973	-1.38641
5716513	chr12:5716513:T:C	3.5806e-10	-2.37928e-10	-1.24612
5716553	chr12:5716553:G:A	2.75414e-10	-2.37928e-10	-1.50854
5716555	chr12:5716555:G:C	3.515e-10	-2.37928e-10	-1.26461
5716926	chr12:5716926:G:A	1.56432e-10	-1.44441	-0.629785
5717987	chr12:5717987:T:G	1.80867e-10	-1.3832	-0.54586
5718116	chr12:5718116:C:T	2.17935e-10	-1.74262	-5.0546e-10
5718161	chr12:5718161:C:T	4.53542e-10	-2.37928e-10	-1.00973
5718316	chr12:5718316:G:A	1.48634e-10	-1.40002	-0.725319
5718467	chr12:5718467:G:A	9.52455e-10	-0.730626	0.46285
5718516	chr12:5718516:C:T	1.66074e-09	0.288197	-5.0546e-10
5719153	chr12:5719153:A:C	1.7911e-10	-1.45447	-0.484348
5719185	chr12:5719185:T:G	3.94005e-11	-1.92735	-1.52569
5719326	chr12:5719326:G:A	1.69051e-09	-2.37928e-10	0.305965
5719344	chr12:5719344:A:G	3.52332e-10	-2.37928e-10	-1.26225
5720601	chr12:5720601:G:A	1.5909e-10	-1.44193	-0.615421
5720774	chr12:5720774:CTA:C	1.51384e-10	-1.45534	-0.651665
5721431	chr12:5721431:C:T	5.03011e-10	-2.37928e-10	-0.906208
5721555	chr12:5721555:C:T	2.68155e-10	-1.87704	0.341783
5721605	chr12:5721605:A:G	1.37238e-10	-1.46043	-0.744678
5721616	chr12:5721616:C:T	1.58485e-10	-1.90235	-0.158808
5721679	chr12:5721679:T:A	1.90267e-10	-1.42078	-0.457605
5721964	chr12:5721964:C:T	1.30849e-09	0.0498092	-5.0546e-10
5721998	chr12:5721998:G:A	1.55511e-10	-1.87527	-0.204832
5722142	chr12:5722142:A:G	4.69655e-11	-1.82614	-1.45126
5722200	chr12:5722200:T:C	1.08437e-09	-2.37928e-10	-0.13806
5722673	chr12:5722673:G:A	2.82773e-10	-2.37928e-10	-1.48218
5722740	chr12:5722740:A:G	1.99673e-10	-1.47467	-0.355468
5722785	chr12:5722785:T:C	7.00474e-11	-1.74965	-1.128
5723711	chr12:5723711:A:G	3.25468e-10	-2.37928e-10	-1.34155
5723868	chr12:5723868:G:A	2.73798e-10	-2.37928e-10	-1.51443
5723902	chr12:5723902:G:C	2.78025e-10	-2.37928e-10	-1.49911
5723990	chr12:5723990:C:A	6.96437e-11	-1.7368	-1.14663
5724769	chr12:5724769:T:G	2.77801e-10	-2.37928e-10	-1.49992
5724886	chr12:5724886:ATT:A	4.46689e-11	-1.93029	-1.39725
5724980	chr12:5724980:G:C	2.20729e-10	-1.72988	-5.0546e-10
5724998	chr12:5724998:A:G	1.026e-09	-0.635254	0.441862
5725227	chr12:5725227:G:A	2.93013e-10	-2.37928e-10	-1.4466
5725906	chr12:5725906:G:T	9.56845e-10	-0.678321	0.415143
5725952	chr12:5725952:G:C	2.92798e-10	-2.37928e-10	-1.44734
5725961	chr12:5725961:C:A	3.51353e-10	-2.37928e-10	-1.26503
5726240	chr12:5726240:C:A	3.02069e-10	-2.37928e-10	-1.41616
5726494	chr12:5726494:A:G	9.85256e-10	-0.696866	0.462949
5726715	chr12:5726715:A:G	1.80515e-10	-1.931	-5.0546e-10
5726989	chr12:5726989:C:T	1.95329e-10	-1.85213	-5.0546e-10
5727039	chr12:5727039:G:C	4.51898e-11	-1.91301	-1.40294
5727252	chr12:5727252:C:A	4.76668e-11	-1.87585	-1.38674
5727296	chr12:5727296:A:T	1.80832e-10	-1.24818	-0.681073
5727297	chr12:5727297:C:T	2.10454e-10	-1.77755	-5.0546e-10
5727315	chr12:5727315:G:A	3.18169e-10	-2.37928e-10	-1.36424
5727550	chr12:5727550:G:C	2.90773e-10	-2.37928e-10	-1.45428
5728086	chr12:5728086:G:A	4.40348e-11	-1.92426	-1.41758
5728274	chr12:5728274:A:C	1.08304e-09	-0.6836	0.544311
5728779	chr12:5728779:C:T	2.74574e-10	-2.37928e-10	-1.5116
5728813	chr12:5728813:T:C	2.70595e-10	-2.37928e-10	-1.5262
5729713	chr12:5729713:T:G	3.91676e-11	-1.93241	-1.52656
5729765	chr12:5729765:A:T	1.9967e-10	-1.13782	-0.692333
5729932	chr12:5729932:G:A	3.9484e-11	-1.92455	-1.52637
5729970	chr12:5729970:G:T	2.85664e-10	-2.37928e-10	-1.472
5730012	chr12:5730012:G:C	2.91047e-10	-2.37928e-10	-1.45333
5730247	chr12:5730247:A:T	1.08557e-10	-1.53126	-0.908287
5730341	chr12:5730341:G:C	1.06416e-10	-1.54988	-0.909575
5730408	chr12:5730408:G:A	2.86303e-10	-2.37928e-10	-1.46977
5731058	chr12:5731058:T:C	1.57176e-10	-1.33437	-0.735085
5731633	chr12:5731633:A:G	9.44256e-11	-1.80472	-0.774283
5731902	chr12:5731902:G:A	2.89398e-10	-2.37928e-10	-1.45902
5732281	chr12:5732281:G:C	3.19109e-10	-2.37928e-10	-1.36129
5732355	chr12:5732355:G:A	2.7314e-10	-2.37928e-10	-1.51684
5733725	chr12:5733725:T:C	4.49811e-11	-1.8919	-1.42868
5733767	chr12:5733767:C:G	1.79788e-10	-1.93504	-5.0546e-10
5733835	chr12:5733835:C:T	4.30594e-11	-1.93473	-1.42951
5734493	chr12:5734493:T:C	4.73159e-11	-1.88884	-1.38113
5734558	chr12:5734558:G:A	1.48992e-09	-0.767507	0.947165
5734678	chr12:5734678:C:T	4.52134e-11	-1.88162	-1.43381
5734772	chr12:5734772:G:A	4.11367e-11	-1.93464	-1.47527
5734939	chr12:5734939:T:C	3.13696e-10	-2.37928e-10	-1.3784
5734977	chr12:5734977:T:C	1.10483e-10	-1.50362	-0.918335
5735922	chr12:5735922:A:G	4.09231e-10	0.143107	-1.25565
5736502	chr12:5736502:T:C	7.41388e-11	-1.29966	-1.52122
5736730	chr12:5736730:C:T	1.90767e-10	-1.87577	-5.0546e-10
5736854	chr12:5736854:G:A	7.2831e-11	-1.56585	-1.27283
5737418	chr12:5737418:C:T	3.99213e-10	-2.37928e-10	-1.13732
5737727	chr12:5737727:G:T	5.32422e-11	-1.7814	-1.37056
5738037	chr12:5738037:A:G	2.70498e-10	-2.37928e-10	-1.52655
5738645	chr12:5738645:T:C	7.29947e-11	-1.40989	-1.42654
5738905	chr12:5738905:A:T	1.5602e-09	-0.405504	0.631256
5739787	chr12:5739787:C:T	8.65824e-11	-1.15692	-1.50881
5739811	chr12:5739811:C:T	4.21189e-11	-1.89971	-1.48661
5739905	chr12:5739905:T:A	2.03069e-09	-2.37928e-10	0.489311
5740406	chr12:5740406:T:C	1.87103e-10	-1.64031	-0.254855
5741004	chr12:5741004:C:T	3.00851e-10	-2.37928e-10	-1.42021
5741282	chr12:5741282:TAC:T	7.857e-11	-1.25919	-1.50364
5741617	chr12:5741617:A:C	6.19933e-11	-1.48272	-1.51707
5742427	chr12:5742427:CCT:C	6.45943e-10	-0.826875	0.170768
5742647	chr12:5742647:G:A	3.12828e-10	-2.37928e-10	-1.38117
5742778	chr12:5742778:G:A	4.521e-10	-2.37928e-10	-1.01292
5742794	chr12:5742794:C:T	3.57972e-10	-2.37928e-10	-1.24637
5742895	chr12:5742895:C:T	6.782e-10	-0.865547	0.258171
5742899	chr12:5742899:G:A	1.05531e-10	-1.93346	-0.534349
5743383	chr12:5743383:C:G	6.09359e-11	-1.54652	-1.47048
5743635	chr12:5743635:T:A	3.58389e-10	-2.37928e-10	-1.2452
5743691	chr12:5743691:A:G	7.62243e-11	-1.29795	-1.49519
5744034	chr12:5744034:T:A	8.47386e-11	-1.68864	-0.998606
5744851	chr12:5744851:C:T	4.41573e-10	-2.37928e-10	-1.03648
5745165	chr12:5745165:AT:A	3.58567e-10	-2.37928e-10	-1.2447
5746218	chr12:5746218:G:A	3.36592e-10	-2.37928e-10	-1.30795
5746756	chr12:5746756:G:A	8.846e-11	-1.13683	-1.50744
5747234	chr12:5747234:C:A	4.67381e-11	-1.77737	-1.50489
5747278	chr12:5747278:A:G	3.06918e-10	-2.37928e-10	-1.40024
5747688	chr12:5747688:T:C	2.93899e-09	-0.789391	1.64839
5748229	chr12:5748229:G:C	5.70425e-11	-1.76919	-1.31383
5748618	chr12:5748618:G:A	8.88541e-11	-1.13826	-1.50157
5748629	chr12:5748629:C:T	2.24499e-09	-2.37928e-10	0.589637
5748632	chr12:5748632:T:C	7.97298e-11	-1.26402	-1.48416
5749219	chr12:5749219:G:A	2.24499e-09	-2.37928e-10	0.589637
5749295	chr12:5749295:A:G	8.06605e-11	-1.23234	-1.50423
5749457	chr12:5749457:C:G	1.97093e-10	-1.84314	-5.0546e-10
5750090	chr12:5750090:C:A	2.69864e-09	-0.531469	1.30515
5750141	chr12:5750141:C:G	1.91263e-10	-1.87317	-5.0546e-10
5750684	chr12:5750684:G:C	7.34162e-09	-2.37928e-10	1.7745
5751013	chr12:5751013:T:C	6.21972e-10	-1.74576	1.05183
5751163	chr12:5751163:T:C	7.54657e-11	-1.28316	-1.51998
5751445	chr12:5751445:C:T	1.05339e-10	-1.92756	-0.542079
5751453	chr12:5751453:C:T	7.46668e-11	-1.29707	-1.51671
5751570	chr12:5751570:G:A	3.81708e-10	-2.37928e-10	-1.18216
5751649	chr12:5751649:A:G	2.23726e-09	-2.37928e-10	0.586186
5751859	chr12:5751859:C:T	4.52455e-10	-2.37928e-10	-1.01213
5751899	chr12:5751899:CCT:C	1.21396e-10	-1.70176	-0.625997
5752379	chr12:5752379:T:C	1.26103e-10	-1.7087	-0.581016
5752602	chr12:5752602:G:A	2.92865e-10	-2.37928e-10	-1.44711
5752655	chr12:5752655:AT:A	6.37029e-11	-1.85088	-1.12171
5752670	chr12:5752670:G:C	1.48604e-10	-1.9213	-0.204228
5752986	chr12:5752986:C:G	2.70901e-10	-2.37928e-10	-1.52507
5753504	chr12:5753504:T:C	1.15576e-10	-1.76758	-0.609306
5753616	chr12:5753616:G:A	2.32288e-09	-0.541888	1.16563
5753863	chr12:5753863:T:A	3.30123e-08	3.27782	-5.0546e-10
5754048	chr12:5754048:C:T	3.28263e-10	-2.37928e-10	-1.33301
5754102	chr12:5754102:G:A	6.52115e-11	-1.84836	-1.10082
5754321	chr12:5754321:A:G	2.23928e-09	-2.37928e-10	0.587089
5754847	chr12:5754847:G:A	3.20361e-10	-2.37928e-10	-1.35737
5755112	chr12:5755112:A:G	2.23756e-09	-2.37928e-10	0.586322
5755140	chr12:5755140:T:C	2.19135e-09	-2.37928e-10	0.565453
5755192	chr12:5755192:T:A	1.69268e-10	-1.68509	-0.310252
5756771	chr12:5756771:A:G	8.69964e-11	-1.14876	-1.51219
5756820	chr12:5756820:G:A	4.31467e-11	-1.8967	-1.46551
5757736	chr12:5757736:G:C	4.13984e-11	-1.91164	-1.49194
5757841	chr12:5757841:TAAG:T	1.11433e-09	-0.110808	-5.0546e-10
5757968	chr12:5757968:C:T	2.7627e-10	-2.37928e-10	-1.50544
5758080	chr12:5758080:G:A	3.18003e-10	-2.37928e-10	-1.36476
5758684	chr12:5758684:G:T	1.52869e-10	-1.72482	-0.372416
5759170	chr12:5759170:CA:C	2.74503e-10	-2.37928e-10	-1.51186
5759268	chr12:5759268:G:A	2.70542e-10	-2.37928e-10	-1.52639
5759430	chr12:5759430:C:T	2.78575e-10	-2.37928e-10	-1.49713
5759549	chr12:5759549:C:A	2.00929e-10	-1.82387	-5.0546e-10
5759812	chr12:5759812:A:G	4.31112e-11	-1.88569	-1.47735
5760009	chr12:5760009:A:G	1.27968e-09	-0.4686	0.496143
5760335	chr12:5760335:T:C	2.1901e-09	-2.37928e-10	0.564881
5760963	chr12:5760963:G:A	2.25434e-09	-2.37928e-10	0.593795
5761083	chr12:5761083:G:A	1.6914e-10	-1.78788	-0.208207
5761392	chr12:5761392:G:A	6.92727e-11	-1.36904	-1.51972
5761926	chr12:5761926:C:T	1.28857e-08	2.33705	-5.0546e-10
5762290	chr12:5762290:C:A	6.19122e-11	-1.83856	-1.16254
5762604	chr12:5762604:T:C	3.18727e-10	-2.37928e-10	-1.36248
5762701	chr12:5762701:T:A	8.00396e-11	-1.23115	-1.51315
5763218	chr12:5763218:T:C	2.88588e-10	-2.37928e-10	-1.46182
5763393	chr12:5763393:A:G	9.70329e-11	-1.62059	-0.93118
5763455	chr12:5763455:C:G	6.69841e-11	-1.4111	-1.51126
5763636	chr12:5763636:A:C	9.33158e-11	-1.58446	-1.00637
5763655	chr12:5763655:G:A	2.21801e-09	-0.565988	1.14353
5764113	chr12:5764113:AAC:A	8.6736e-11	-1.1495	-1.51445
5764476	chr12:5764476:G:A	3.68721e-10	-2.37928e-10	-1.21678
5764479	chr12:5764479:C:T	4.18806e-11	-1.88165	-1.51035
5764574	chr12:5764574:T:C	3.21761e-10	-2.37928e-10	-1.35301
5765251	chr12:5765251:C:G	3.24276e-10	-2.37928e-10	-1.34522
5765484	chr12:5765484:G:A	2.72871e-10	-2.37928e-10	-1.51782
5765548	chr12:5765548:G:T	7.06104e-11	-1.35696	-1.51268
5766650	chr12:5766650:G:A	3.69105e-10	-2.37928e-10	-1.21574
5766884	chr12:5766884:A:T	2.71203e-10	-2.37928e-10	-1.52395
5767130	chr12:5767130:T:C	2.955e-10	-2.37928e-10	-1.43815
5767147	chr12:5767147:C:G	3.59099e-10	-2.37928e-10	-1.24322
5767244	chr12:5767244:T:C	2.94758e-10	-2.37928e-10	-1.44066
5767395	chr12:5767395:G:A	3.05696e-10	-2.37928e-10	-1.40423
5767549	chr12:5767549:G:A	2.70871e-10	-2.37928e-10	-1.52518
5767588	chr12:5767588:A:G	8.00069e-11	-1.23571	-1.50899
5768064	chr12:5768064:T:G	3.14897e-10	-2.37928e-10	-1.37457
5768090	chr12:5768090:G:C	4.63991e-10	-0.986954	-5.0546e-10
5768163	chr12:5768163:C:A	3.4846e-10	-2.37928e-10	-1.2733
5768229	chr12:5768229:C:A	2.79507e-10	-1.72408	0.23029
5768340	chr12:5768340:A:C	6.70507e-11	-1.8746	-1.04677
5768463	chr12:5768463:T:G	2.182e-09	-2.37928e-10	0.561179
5768487	chr12:5768487:C:T	4.8068e-10	-1.88832	0.936702
5769147	chr12:5769147:G:A	3.61277e-10	-2.37928e-10	-1.23718
5769520	chr12:5769520:G:C	4.03832e-09	-0.653697	1.83046
5770242	chr12:5770242:TG:T	6.16687e-11	-1.78831	-1.21673
5770281	chr12:5770281:T:C	4.44279e-09	-2.37928e-10	1.27222
5770685	chr12:5770685:C:T	4.47106e-11	-1.80088	-1.52573
5771363	chr12:5771363:G:GA	2.75526e-10	-2.37928e-10	-1.50814
5771810	chr12:5771810:T:C	6.91867e-10	-2.37928e-10	-0.587426
5772024	chr12:5772024:G:C	3.85709e-10	-2.37928e-10	-1.17174
5772237	chr12:5772237:G:C	6.31915e-11	-1.59681	-1.38384
5772307	chr12:5772307:C:T	2.7686e-10	-2.37928e-10	-1.50331
5772861	chr12:5772861:C:T	3.17237e-10	-2.37928e-10	-1.36717
5773234	chr12:5773234:C:A	2.81704e-10	-2.37928e-10	-1.48596
5773770	chr12:5773770:A:G	2.90987e-10	-2.37928e-10	-1.45354
5773876	chr12:5773876:G:T	2.75483e-10	-2.37928e-10	-1.50829
5773936	chr12:5773936:G:A	2.71315e-10	-2.37928e-10	-1.52354
5774604	chr12:5774604:C:T	4.13365e-11	-1.90737	-1.4977
5774619	chr12:5774619:G:A	5.89936e-10	-2.37928e-10	-0.746805
5774783	chr12:5774783:T:A	3.18271e-10	-2.37928e-10	-1.36392
5775279	chr12:5775279:A:G	5.38393e-11	-1.76575	-1.37507
5775705	chr12:5775705:C:A	3.20446e-10	-2.37928e-10	-1.35711
5775712	chr12:5775712:C:T	3.26329e-10	-2.37928e-10	-1.33891
5775730	chr12:5775730:C:A	1.60597e-09	0.254663	-5.0546e-10
5776154	chr12:5776154:C:T	5.03829e-11	-1.73416	-1.47301
5776960	chr12:5776960:A:G	2.7073e-10	-2.37928e-10	-1.5257
5777049	chr12:5777049:G:A	4.68893e-10	-2.37928e-10	-0.976444
5777128	chr12:5777128:G:C	4.49737e-10	-2.37928e-10	-1.01816
5777253	chr12:5777253:A:G	5.82192e-11	-1.77377	-1.28883
5777411	chr12:5777411:CAGG:C	4.76167e-11	-1.88465	-1.37899
5778101	chr12:5778101:C:T	4.8469e-11	-1.88226	-1.36364
5778846	chr12:5778846:T:C	4.16034e-10	-2.37928e-10	-1.09605
5778937	chr12:5778937:T:C	2.73501e-10	-2.37928e-10	-1.51551
5779007	chr12:5779007:T:C	6.4211e-10	-2.37928e-10	-0.66206
5779087	chr12:5779087:C:T	4.56468e-11	-1.89366	-1.41222
5779333	chr12:5779333:T:C	5.82066e-11	-1.69573	-1.36709
5779454	chr12:5779454:C:G	4.25519e-10	-2.37928e-10	-1.07351
5780528	chr12:5780528:A:G	5.60431e-11	-1.72766	-1.37304
5780966	chr12:5780966:C:T	1.89453e-10	-1.88268	-5.0546e-10
5781006	chr12:5781006:T:C	6.84067e-11	-1.65274	-1.24861
5781270	chr12:5781270:C:G	5.73767e-11	-1.72825	-1.34893
5781717	chr12:5781717:GTA:G	4.26975e-11	-1.84988	-1.5228
5782078	chr12:5782078:C:T	5.18714e-11	-1.87932	-1.29873
5782109	chr12:5782109:A:G	3.30044e-10	-2.37928e-10	-1.32759
5783873	chr12:5783873:T:C	2.68181e-10	-1.53516	-5.0546e-10
5784154	chr12:5784154:TC:T	3.21844e-10	-1.35275	-5.0546e-10
5784567	chr12:5784567:T:G	7.45931e-10	-2.37928e-10	-0.512186
5784892	chr12:5784892:G:A	5.96829e-11	-1.8733	-1.16447
5785070	chr12:5785070:C:A	4.52783e-11	-1.83604	-1.47796
5785278	chr12:5785278:G:A	1.30974e-10	-0.747134	-1.50469
5785807	chr12:5785807:T:C	3.46311e-10	-2.37928e-10	-1.27948
5787305	chr12:5787305:A:G	6.17298e-10	-2.37928e-10	-0.701468
5787831	chr12:5787831:G:A	3.05648e-10	-2.37928e-10	-1.40438
5787983	chr12:5787983:T:C	3.00889e-10	-2.37928e-10	-1.42008
5788122	chr12:5788122:C:T	4.50174e-11	-1.79911	-1.52066
5788173	chr12:5788173:A:G	4.27333e-11	-1.88838	-1.48346
5788592	chr12:5788592:A:ACT	5.94268e-11	-1.68721	-1.35486
5788864	chr12:5788864:T:C	4.47174e-11	-1.86473	-1.46172
5788917	chr12:5788917:T:C	6.50601e-10	-2.37928e-10	-0.648923
5789015	chr12:5789015:G:A	3.20046e-10	-2.37928e-10	-1.35835
5789020	chr12:5789020:C:G	5.3243e-11	-1.8625	-1.28945
5789338	chr12:5789338:G:A	5.59028e-11	-1.88175	-1.22146
5789541	chr12:5789541:G:C	2.73669e-10	-2.37928e-10	-1.5149
5790039	chr12:5790039:C:T	2.94961e-10	-2.37928e-10	-1.43997
5790372	chr12:5790372:A:G	4.6981e-11	-1.89342	-1.38366
5790431	chr12:5790431:C:T	5.32209e-11	-1.72035	-1.43201
5790806	chr12:5790806:T:C	6.10934e-11	-1.72197	-1.29245
5790946	chr12:5790946:C:G	2.80457e-10	-2.37928e-10	-1.4904
5791013	chr12:5791013:C:T	2.94844e-10	-1.44037	-5.0546e-10
5791466	chr12:5791466:C:T	2.54539e-10	-1.58736	-5.0546e-10
5791793	chr12:5791793:A:C	1.05736e-10	-1.93161	-0.534267
5791982	chr12:5791982:A:C	2.70629e-10	-2.37928e-10	-1.52607
5792275	chr12:5792275:A:AT	2.78003e-10	-2.37928e-10	-1.49919
5792379	chr12:5792379:C:T	1.91203e-10	-1.87349	-5.0546e-10
5793036	chr12:5793036:T:G	1.66737e-10	-1.70833	-0.302065
5793132	chr12:5793132:T:C	3.16332e-10	-2.37928e-10	-1.37003
5794240	chr12:5794240:G:A	1.94914e-10	-1.65494	-0.199323
5794824	chr12:5794824:T:C	1.08438e-10	-1.87421	-0.566423
5795001	chr12:5795001:G:A	2.75063e-10	-2.37928e-10	-1.50982
5795044	chr12:5795044:G:C	1.91812e-10	-1.87031	-5.0546e-10
5795126	chr12:5795126:C:T	1.7243e-10	-1.70337	-0.273459
5795139	chr12:5795139:C:T	1.08018e-10	-1.8788	-0.565724
5795508	chr12:5795508:C:T	2.80046e-10	-2.37928e-10	-1.49186
5795715	chr12:5795715:A:G	2.91453e-10	-2.37928e-10	-1.45194
5795732	chr12:5795732:T:G	3.95268e-10	-2.37928e-10	-1.14725
5795751	chr12:5795751:T:C	2.9207e-10	-2.37928e-10	-1.44983
5795769	chr12:5795769:C:T	1.79759e-10	-1.9352	-5.0546e-10
5796503	chr12:5796503:ACT:A	7.41875e-11	-1.78736	-1.03287
5796603	chr12:5796603:C:G	7.8157e-11	-1.7931	-0.975002
5796636	chr12:5796636:C:T	7.81405e-11	-1.7922	-0.976113
5796698	chr12:5796698:C:T	2.23878e-10	-1.65698	-0.0587369
5796707	chr12:5796707:G:A	3.81968e-10	-1.18148	-5.0546e-10
5796973	chr12:5796973:G:A	1.22087e-10	-0.797699	-1.52438
5796993	chr12:5796993:A:T	5.28467e-11	-1.66495	-1.49448
5797048	chr12:5797048:G:A	1.69251e-10	-1.76423	-0.231208
5797089	chr12:5797089:G:A	5.36386e-11	-1.84017	-1.30438
5797126	chr12:5797126:A:C	8.06079e-11	-1.21554	-1.52168
5797419	chr12:5797419:G:C	1.07904e-10	-1.87312	-0.572455
5797549	chr12:5797549:A:G	2.06941e-10	-1.79439	-5.0546e-10
5797566	chr12:5797566:C:T	1.90365e-10	-1.72376	-0.154119
5797675	chr12:5797675:T:C	1.92245e-10	-1.75322	-0.114827
5797794	chr12:5797794:T:C	2.77738e-10	-2.37928e-10	-1.50014
5798061	chr12:5798061:G:A	2.99926e-10	-2.37928e-10	-1.42328
5798153	chr12:5798153:C:T	2.76343e-10	-2.37928e-10	-1.50518
5798460	chr12:5798460:C:T	2.77006e-10	-2.37928e-10	-1.50278
5798789	chr12:5798789:C:T	2.70901e-10	-2.37928e-10	-1.52507
5798795	chr12:5798795:C:T	8.74394e-11	-1.62554	-1.03033
5799037	chr12:5799037:C:T	8.84526e-11	-1.46628	-1.17807
5799244	chr12:5799244:G:A	2.75052e-10	-2.37928e-10	-1.50986
5799317	chr12:5799317:G:A	2.82691e-10	-2.37928e-10	-1.48246
5799663	chr12:5799663:A:G	4.03354e-10	-2.37928e-10	-1.127
5799792	chr12:5799792:G:A	7.40253e-11	-1.67424	-1.14817
5800149	chr12:5800149:G:A	3.08323e-10	-2.37928e-10	-1.39567
5800405	chr12:5800405:G:A	2.7637e-10	-2.37928e-10	-1.50508
5800587	chr12:5800587:TAAA:T	7.37306e-11	-1.39873	-1.42768
5800605	chr12:5800605:C:T	5.63381e-10	-2.37928e-10	-0.792863
5800890	chr12:5800890:A:G	3.31955e-10	-2.37928e-10	-1.32182
5800925	chr12:5800925:T:C	3.03486e-10	-2.37928e-10	-1.41148
5801069	chr12:5801069:T:C	1.34455e-10	-1.57035	-0.655242
5801132	chr12:5801132:T:C	3.29227e-10	-2.37928e-10	-1.33007
5801277	chr12:5801277:C:T	3.73471e-10	-2.37928e-10	-1.20398
5801282	chr12:5801282:C:G	2.86251e-10	-2.37928e-10	-1.46995
5801493	chr12:5801493:C:T	2.53223e-10	-1.59255	-5.0546e-10
5801647	chr12:5801647:G:A	3.5854e-10	-1.24478	-5.0546e-10
5801994	chr12:5801994:C:T	2.7464e-10	-2.37928e-10	-1.51136
5802000	chr12:5802000:C:T	2.81475e-10	-2.37928e-10	-1.48677
5802015	chr12:5802015:G:C	2.90975e-10	-2.37928e-10	-1.45358
5802048	chr12:5802048:T:C	9.0939e-11	-1.12774	-1.48888
5802298	chr12:5802298:C:T	8.02323e-11	-1.64616	-1.09574
5802668	chr12:5802668:A:G	3.69855e-10	-1.21371	-5.0546e-10
5803263	chr12:5803263:G:A	1.85799e-10	-1.90215	-5.0546e-10
5803430	chr12:5803430:C:T	1.36711e-10	-0.725761	-1.48319
5803646	chr12:5803646:G:A	2.11091e-10	-0.285666	-1.48886
5803677	chr12:5803677:A:C	2.71636e-10	-2.37928e-10	-1.52236
5803698	chr12:5803698:G:A	2.94496e-10	-2.37928e-10	-1.44155
5803817	chr12:5803817:C:G	1.36409e-10	-0.722215	-1.48895
5803948	chr12:5803948:T:C	2.86899e-10	-2.37928e-10	-1.46769
5804001	chr12:5804001:C:T	1.13323e-10	-0.880523	-1.51605
5804378	chr12:5804378:A:G	2.78487e-10	-2.37928e-10	-1.49745
5804651	chr12:5804651:A:G	2.86286e-10	-2.37928e-10	-1.46983
5804924	chr12:5804924:GA:G	2.83325e-10	-2.37928e-10	-1.48023
5805509	chr12:5805509:C:T	5.6791e-11	-1.56276	-1.52468
5805529	chr12:5805529:G:A	3.88651e-10	-1.16414	-5.0546e-10
5805535	chr12:5805535:A:C	4.59238e-10	-2.37928e-10	-0.99725
5805557	chr12:5805557:G:T	4.60156e-10	-2.37928e-10	-0.995254
5806742	chr12:5806742:T:C	1.61119e-10	-0.590402	-1.45427
5806995	chr12:5806995:T:C	2.70742e-10	-2.37928e-10	-1.52565
5807108	chr12:5807108:C:A	2.93887e-10	-2.37928e-10	-1.44363
5807120	chr12:5807120:G:C	3.15597e-10	-2.37928e-10	-1.37235
5807128	chr12:5807128:T:C	3.62795e-10	-1.23298	-5.0546e-10
5807180	chr12:5807180:T:C	4.1657e-10	-1.09477	-5.0546e-10
5807184	chr12:5807184:G:A	1.66227e-10	-0.544831	-1.46863
5807237	chr12:5807237:C:T	4.18101e-10	-1.0911	-5.0546e-10
5807564	chr12:5807564:T:C	2.70715e-10	-2.37928e-10	-1.52575
5807591	chr12:5807591:T:C	2.97421e-10	-2.37928e-10	-1.43167
5807666	chr12:5807666:C:G	2.43095e-10	-1.63337	-5.0546e-10
5807667	chr12:5807667:A:T	2.43236e-10	-1.63279	-5.0546e-10
5807914	chr12:5807914:G:A	5.52636e-11	-1.59439	-1.52032
5808098	chr12:5808098:C:T	2.40156e-10	-1.64553	-5.0546e-10
5808618	chr12:5808618:A:G	3.19741e-10	-2.37928e-10	-1.35931
5808619	chr12:5808619:C:T	4.16584e-10	-1.09473	-5.0546e-10
5809323	chr12:5809323:AAAAGCT:A	4.10433e-11	-1.92485	-1.48734
5809384	chr12:5809384:A:G	9.06424e-11	-1.11763	-1.50227
5809409	chr12:5809409:A:G	4.17018e-11	-1.92773	-1.46854
5809451	chr12:5809451:T:C	8.6473e-11	-1.1568	-1.51019
5809565	chr12:5809565:C:T	3.00331e-10	-2.37928e-10	-1.42193
5809702	chr12:5809702:T:A	7.97954e-11	-1.22099	-1.52637
5809754	chr12:5809754:G:A	8.45072e-11	-1.47863	-1.21136
5809816	chr12:5809816:C:T	4.73956e-11	-1.82474	-1.44355
5809885	chr12:5809885:C:T	5.85094e-11	-1.65812	-1.39951
5809920	chr12:5809920:G:A	2.79747e-10	-2.37928e-10	-1.49293
5810282	chr12:5810282:G:A	3.44858e-10	-2.37928e-10	-1.28369
5810283	chr12:5810283:G:T	3.43794e-10	-2.37928e-10	-1.28678
5810437	chr12:5810437:C:T	3.90908e-11	-1.93439	-1.52654
5810551	chr12:5810551:C:T	2.74373e-10	-2.37928e-10	-1.51233
5810676	chr12:5810676:C:G	1.2106e-09	-2.37928e-10	-0.0279482
5810787	chr12:5810787:A:G	3.03922e-10	-2.37928e-10	-1.41005
5810795	chr12:5810795:A:G	1.1318e-10	-0.938776	-1.45906
5810885	chr12:5810885:C:T	1.93328e-10	-1.86243	-5.0546e-10
5810919	chr12:5810919:C:T	6.49971e-10	-2.37928e-10	-0.649891
5810936	chr12:5810936:G:A	4.13636e-11	-1.88947	-1.51495
5811297	chr12:5811297:T:C	2.94893e-10	-2.37928e-10	-1.44021
5811968	chr12:5811968:C:T	8.93623e-11	-1.14129	-1.49283
5813192	chr12:5813192:T:C	1.77193e-10	-0.452112	-1.49747
5813469	chr12:5813469:G:A	4.00025e-10	-2.37928e-10	-1.13529
5813522	chr12:5813522:A:G	1.38272e-10	-0.677311	-1.52029
5813729	chr12:5813729:C:A	2.77445e-10	-0.10821	-1.39299
5814181	chr12:5814181:C:A	5.86999e-10	-2.37928e-10	-0.751796
5814189	chr12:5814189:G:A	3.42113e-10	-2.37928e-10	-1.29168
5814201	chr12:5814201:G:A	1.3764e-10	-0.679952	-1.52223
5814231	chr12:5814231:G:A	4.04911e-11	-1.90027	-1.52547
5814293	chr12:5814293:G:A	2.81399e-10	-2.37928e-10	-1.48705
5814467	chr12:5814467:G:C	1.94022e-10	-0.500115	-1.35873
5814573	chr12:5814573:C:T	2.79934e-10	-2.37928e-10	-1.49227
5814982	chr12:5814982:C:T	1.35637e-10	-0.695731	-1.52111
5815127	chr12:5815127:A:C	2.57704e-10	-1.57501	-5.0546e-10
5815309	chr12:5815309:A:G	4.38231e-11	-1.93412	-1.41254
5815470	chr12:5815470:T:A	1.4264e-10	-0.648839	-1.51765
5815869	chr12:5815869:T:C	2.70549e-10	-2.37928e-10	-1.52637
5815888	chr12:5815888:T:G	4.24965e-11	-1.92889	-1.44851
5816210	chr12:5816210:C:A	4.19489e-11	-1.8757	-1.51467
5816772	chr12:5816772:C:A	4.39628e-11	-1.93465	-1.40882
5818118	chr12:5818118:T:C	3.09874e-10	-2.37928e-10	-1.39065
5818173	chr12:5818173:A:AAGG	4.9972e-10	-2.37928e-10	-0.912771
5818225	chr12:5818225:T:TG	6.15451e-11	-1.8725	-1.13455
5818347	chr12:5818347:G:A	3.01244e-10	-2.37928e-10	-1.4189
5818420	chr12:5818420:T:C	5.04303e-11	-1.87565	-1.33058
5818663	chr12:5818663:A:G	6.32563e-11	-1.85172	-1.12791
5818690	chr12:5818690:G:A	2.35419e-10	-0.364051	-1.3014
5818944	chr12:5818944:G:C	2.8827e-10	-2.37928e-10	-1.46292
5818985	chr12:5818985:T:C	2.21945e-10	-0.417636	-1.30676
5819016	chr12:5819016:A:T	2.70497e-10	-2.37928e-10	-1.52656
5819261	chr12:5819261:G:A	7.68509e-10	-2.37928e-10	-0.482366
5819547	chr12:5819547:T:C	4.60505e-11	-1.85183	-1.44525
5819548	chr12:5819548:G:A	1.45671e-10	-0.620389	-1.52508
5819567	chr12:5819567:T:G	2.711e-10	-2.37928e-10	-1.52433
5819742	chr12:5819742:A:G	2.32188e-10	-0.370577	-1.30869
5819824	chr12:5819824:T:C	1.47785e-10	-0.605067	-1.52599
5819848	chr12:5819848:AAGTGGCAGC:A	1.47753e-10	-0.606673	-1.5246
5820134	chr12:5820134:A:C	2.45649e-10	-1.62291	-5.0546e-10
5820187	chr12:5820187:T:C	1.43509e-10	-0.633908	-1.52651
5820293	chr12:5820293:A:G	4.11685e-11	-1.89478	-1.51436
5820303	chr12:5820303:T:A	2.96256e-10	-2.37928e-10	-1.4356
5820401	chr12:5820401:T:C	6.60615e-10	-2.37928e-10	-0.633647
5820566	chr12:5820566:G:A	2.32299e-10	-0.238175	-1.44062
5820573	chr12:5820573:G:A	3.03315e-10	-2.37928e-10	-1.41205
5820752	chr12:5820752:C:A	6.55989e-11	-1.62091	-1.32235
5820985	chr12:5820985:C:T	1.40685e-10	-0.654159	-1.52614
5821252	chr12:5821252:C:G	6.17924e-11	-1.82319	-1.17985
5821301	chr12:5821301:C:T	3.86695e-10	-1.47301	0.303831
5821493	chr12:5821493:G:A	6.70337e-11	-1.59829	-1.32333
5821607	chr12:5821607:G:A	6.42758e-10	-2.37928e-10	-0.661052
5821794	chr12:5821794:T:C	2.82952e-10	-2.37928e-10	-1.48154
5821839	chr12:5821839:T:C	4.20436e-11	-1.87461	-1.5135
5821926	chr12:5821926:G:A	2.76455e-10	-2.37928e-10	-1.50477
5822043	chr12:5822043:C:T	2.79502e-10	-2.37928e-10	-1.49381
5822184	chr12:5822184:G:A	6.4965e-11	-1.63069	-1.32228
5822277	chr12:5822277:C:G	4.5336e-11	-1.85895	-1.45377
5822324	chr12:5822324:A:G	2.47561e-10	-0.372863	-1.2423
5823099	chr12:5823099:G:T	4.60515e-11	-1.93505	-1.36201
5823115	chr12:5823115:A:G	2.43913e-10	-1.63001	-5.0546e-10
5823381	chr12:5823381:A:G	4.67687e-11	-1.93422	-1.34739
5823511	chr12:5823511:G:T	1.84062e-10	-1.91155	-5.0546e-10
5823515	chr12:5823515:C:T	1.81839e-10	-0.407358	-1.51634
5823838	chr12:5823838:G:A	1.86413e-10	-1.89886	-5.0546e-10
5824297	chr12:5824297:C:A	2.75547e-10	-0.183318	-1.32474
5824590	chr12:5824590:G:A	6.79769e-11	-1.66414	-1.24351
5825572	chr12:5825572:T:C	3.03225e-10	-2.37928e-10	-1.41234
5825759	chr12:5825759:T:A	3.32645e-10	-2.37928e-10	-1.31974
5825964	chr12:5825964:G:A	1.81858e-10	-1.92359	-5.0546e-10
5826334	chr12:5826334:T:C	1.90148e-10	-1.87902	-5.0546e-10
5826504	chr12:5826504:C:A	2.80668e-10	-2.37928e-10	-1.48965
5826936	chr12:5826936:A:G	1.25152e-10	-1.91389	-0.383398
5827099	chr12:5827099:G:A	1.99238e-10	-0.362	-1.47032
5827318	chr12:5827318:ACGTGCTGTGTGGGCTTAGGACAGTCATGACC:A	6.17658e-10	-2.37928e-10	-0.700884
5827365	chr12:5827365:G:A	5.36099e-11	-1.93479	-1.21029
5827596	chr12:5827596:C:A	1.80137e-10	-1.9331	-5.0546e-10
5827744	chr12:5827744:C:T	5.23704e-11	-1.6514	-1.51708
5828172	chr12:5828172:G:C	2.57931e-10	-1.57413	-5.0546e-10
5828188	chr12:5828188:C:A	2.20085e-10	-0.292624	-1.44018
5828201	chr12:5828201:G:A	3.99154e-10	-2.37928e-10	-1.13747
5828216	chr12:5828216:C:T	2.93618e-10	0.0809426	-1.52548
5828325	chr12:5828325:G:A	2.94777e-10	-2.37928e-10	-1.4406
5828792	chr12:5828792:T:C	8.82427e-10	-0.267048	-0.0770945
5828882	chr12:5828882:C:G	1.06984e-09	-0.184369	0.0328146
5828902	chr12:5828902:A:C	2.91589e-10	-2.37928e-10	-1.45147
5829280	chr12:5829280:C:T	1.00033e-09	-0.222044	0.00330716
5829410	chr12:5829410:G:C	4.25653e-11	-1.89031	-1.48547
5829881	chr12:5829881:T:C	3.9624e-11	-1.92225	-1.52514
5829978	chr12:5829978:T:C	2.91586e-10	-2.37928e-10	-1.45148
5830271	chr12:5830271:T:C	2.75138e-10	-2.37928e-10	-1.50955
5830324	chr12:5830324:C:G	2.81133e-10	-2.37928e-10	-1.48799
5830775	chr12:5830775:C:T	1.80359e-10	-1.93091	-0.000957103
5830830	chr12:5830830:T:C	3.08317e-10	-2.37928e-10	-1.39569
5831055	chr12:5831055:C:T	2.95567e-10	-2.37928e-10	-1.43792
5831585	chr12:5831585:C:T	2.71517e-10	-2.37928e-10	-1.52279
5831587	chr12:5831587:A:T	1.11641e-09	0.0623328	-0.171275
5832134	chr12:5832134:C:T	2.92866e-10	-2.37928e-10	-1.4471
5832158	chr12:5832158:C:G	1.14656e-09	0.0497728	-0.132072
5832789	chr12:5832789:T:G	2.77961e-10	-2.37928e-10	-1.49934
5833165	chr12:5833165:C:G	4.68835e-10	-2.37928e-10	-0.976568
5833235	chr12:5833235:T:C	2.9029e-10	-2.37928e-10	-1.45594
5833264	chr12:5833264:T:C	4.41345e-10	-2.37928e-10	-1.03699
5833353	chr12:5833353:A:G	1.60487e-10	-0.57399	-1.47462
5833766	chr12:5833766:CT:C	1.56575e-10	-0.589876	-1.48341
5833925	chr12:5833925:C:T	2.81571e-10	-2.37928e-10	-1.48643
5833949	chr12:5833949:T:C	3.93577e-11	-1.93437	-1.51976
5834124	chr12:5834124:C:T	1.37633e-10	-0.717158	-1.48507
5834148	chr12:5834148:C:T	2.72475e-10	-2.37928e-10	-1.51927
5834416	chr12:5834416:G:T	1.29088e-09	-2.37928e-10	0.0362621
5834820	chr12:5834820:G:A	9.69719e-10	-2.37928e-10	-0.249813
5834917	chr12:5834917:G:T	2.78606e-10	-2.37928e-10	-1.49702
5834938	chr12:5834938:A:G	3.16837e-10	-2.37928e-10	-1.36843
5835012	chr12:5835012:GAATACTAATTTGTTT:G	5.97385e-11	-1.53785	-1.499
5835123	chr12:5835123:G:C	3.16402e-10	-1.89227	0.522461
5835364	chr12:5835364:C:A	3.23253e-10	0.0950397	-1.44342
5835391	chr12:5835391:A:G	3.20353e-10	-2.37928e-10	-1.3574
5835634	chr12:5835634:C:T	6.94867e-10	-2.37928e-10	-0.583099
5836080	chr12:5836080:GA:G	3.81678e-10	-1.79435	0.612103
5836197	chr12:5836197:C:T	2.62365e-09	0.745504	-5.0546e-10
5836231	chr12:5836231:A:G	3.36174e-10	-2.37928e-10	-1.30919
5836265	chr12:5836265:A:G	2.72797e-10	-2.37928e-10	-1.51809
5836297	chr12:5836297:C:T	2.74894e-10	-2.37928e-10	-1.51043
5836567	chr12:5836567:C:T	3.80461e-10	-1.92729	0.741857
5837015	chr12:5837015:C:G	2.21129e-10	-1.72808	-5.0546e-10
5837626	chr12:5837626:G:A	2.70568e-10	-2.37928e-10	-1.5263
5838227	chr12:5838227:T:C	3.39279e-10	-2.37928e-10	-1.3
5838711	chr12:5838711:G:A	9.18908e-10	0.159527	-0.463159
5839102	chr12:5839102:A:G	2.72389e-10	-2.37928e-10	-1.51959
5839729	chr12:5839729:T:C	3.93252e-10	-2.37928e-10	-1.15237
5839737	chr12:5839737:G:A	2.89304e-10	-2.37928e-10	-1.45934
5839878	chr12:5839878:T:TCC	6.96414e-10	-2.37928e-10	-0.580875
5840096	chr12:5840096:C:T	1.67165e-10	-0.619713	-1.38812
5840345	chr12:5840345:T:C	2.95065e-10	-2.37928e-10	-1.43962
5840361	chr12:5840361:C:T	2.74879e-10	-2.37928e-10	-1.51049
5840605	chr12:5840605:T:C	1.44488e-10	-0.670533	-1.48309
5840636	chr12:5840636:C:A	1.03135e-09	0.260573	-0.448766
5840768	chr12:5840768:A:C	5.85579e-11	-1.57944	-1.47736
5841432	chr12:5841432:G:T	7.31514e-11	-1.86044	-0.973851
5841456	chr12:5841456:C:T	5.58741e-11	-1.89706	-1.20666
5841928	chr12:5841928:A:G	6.64683e-11	-1.88658	-1.04351
5841963	chr12:5841963:G:A	3.46953e-10	-2.37928e-10	-1.27763
5842464	chr12:5842464:C:A	3.15338e-10	-1.37317	-5.0546e-10
5842778	chr12:5842778:G:A	3.19906e-10	-2.37928e-10	-1.35879
5842907	chr12:5842907:T:C	6.60441e-11	-1.84449	-1.09201
5842946	chr12:5842946:T:C	3.19383e-10	-2.37928e-10	-1.36043
5843068	chr12:5843068:A:T	7.89573e-10	0.0690765	-0.524403
5843560	chr12:5843560:T:A	4.79567e-10	-0.953936	-5.0546e-10
5843660	chr12:5843660:AAGG:A	6.6714e-11	-1.84283	-1.08357
5843664	chr12:5843664:A:ACT	6.55615e-11	-1.84664	-1.09719
5844149	chr12:5844149:G:A	2.89687e-10	-2.37928e-10	-1.45802
5844228	chr12:5844228:G:A	6.74894e-11	-1.83344	-1.08141
5844251	chr12:5844251:A:G	2.80513e-10	-2.37928e-10	-1.4902
5844322	chr12:5844322:A:C	6.83453e-11	-1.83868	-1.06356
5844458	chr12:5844458:T:A	6.70058e-11	-1.84432	-1.07772
5844532	chr12:5844532:C:A	3.36645e-10	-2.37928e-10	-1.30779
5844905	chr12:5844905:CT:C	2.74436e-10	-2.37928e-10	-1.5121
5844976	chr12:5844976:A:G	3.35916e-10	-2.37928e-10	-1.30996
5845135	chr12:5845135:TG:T	1.03081e-09	-2.37928e-10	-0.188718
5845658	chr12:5845658:C:T	5.6698e-10	-2.37928e-10	-0.786496
5845710	chr12:5845710:G:A	6.53234e-11	-1.86763	-1.07983
5845764	chr12:5845764:G:C	6.49506e-11	-1.85764	-1.09555
5845788	chr12:5845788:T:G	1.23184e-09	-2.37928e-10	-0.0105526
5846035	chr12:5846035:C:T	2.88159e-10	-2.37928e-10	-1.46331
5846088	chr12:5846088:G:C	6.28383e-11	-1.88046	-1.10579
5846114	chr12:5846114:C:T	8.90305e-10	-2.37928e-10	-0.335255
5846125	chr12:5846125:G:A	1.16329e-09	-2.37928e-10	-0.0678094
5846226	chr12:5846226:T:C	6.44429e-11	-1.88752	-1.07352
5846318	chr12:5846318:C:A	3.38133e-10	-2.37928e-10	-1.30338
5846320	chr12:5846320:A:G	7.51688e-10	0.166231	-0.670729
5847129	chr12:5847129:G:A	4.50733e-10	-2.37928e-10	-1.01594
5847306	chr12:5847306:A:G	2.71341e-10	-2.37928e-10	-1.52344
5847353	chr12:5847353:C:T	2.93037e-10	-2.37928e-10	-1.44652
5847567	chr12:5847567:TAG:T	3.99007e-11	-1.92975	-1.51068
5847703	chr12:5847703:C:T	3.40968e-10	-2.37928e-10	-1.29503
5847778	chr12:5847778:C:T	5.76875e-11	-1.88237	-1.18941
5847944	chr12:5847944:G:A	9.02281e-10	-2.37928e-10	-0.321893
5848097	chr12:5848097:A:G	6.01281e-11	-1.90502	-1.12532
5848697	chr12:5848697:T:C	1.12301e-09	-2.37928e-10	-0.103055
5848843	chr12:5848843:C:T	2.75971e-10	-2.37928e-10	-1.50652
5849010	chr12:5849010:G:A	6.03408e-11	-1.82447	-1.20234
5849284	chr12:5849284:C:T	7.19372e-10	-0.548441	-5.0546e-10
5849501	chr12:5849501:G:A	3.43805e-10	-2.37928e-10	-1.28674
5849555	chr12:5849555:G:A	7.74306e-10	0.120945	-0.595797
5849651	chr12:5849651:T:G	3.69976e-10	-2.37928e-10	-1.21338
5849682	chr12:5849682:G:T	2.7919e-10	-2.37928e-10	-1.49493
5849702	chr12:5849702:T:C	8.26926e-11	-1.85923	-0.852455
5849929	chr12:5849929:C:T	2.76178e-10	-2.37928e-10	-1.50577
5850007	chr12:5850007:C:T	5.9807e-11	-1.73446	-1.30123
5850214	chr12:5850214:G:A	2.82261e-10	-2.37928e-10	-1.48399
5850341	chr12:5850341:A:G	2.71117e-10	-2.37928e-10	-1.52427
5850498	chr12:5850498:C:T	2.72872e-10	-2.37928e-10	-1.51782
5850555	chr12:5850555:G:A	3.27248e-10	-2.37928e-10	-1.3361
5850603	chr12:5850603:T:C	2.74279e-10	-2.37928e-10	-1.51267
5850695	chr12:5850695:T:C	2.75709e-10	-2.37928e-10	-1.50747
5851335	chr12:5851335:A:G	3.8605e-10	-2.37928e-10	-1.17085
5851383	chr12:5851383:A:T	3.71614e-10	-2.37928e-10	-1.20896
5851438	chr12:5851438:A:C	5.73721e-11	-1.93459	-1.14267
5851724	chr12:5851724:A:G	5.10091e-10	-2.37928e-10	-0.892231
5851820	chr12:5851820:C:T	8.76671e-10	-2.37928e-10	-0.350688
5851882	chr12:5851882:G:A	4.02363e-11	-1.9215	-1.51055
5852008	chr12:5852008:A:G	6.15806e-10	-2.37928e-10	-0.703888
5852305	chr12:5852305:T:C	3.35809e-10	-2.37928e-10	-1.31028
5852512	chr12:5852512:C:T	3.33752e-10	-2.37928e-10	-1.31642
5852785	chr12:5852785:G:A	3.19207e-10	-2.37928e-10	-1.36098
5853292	chr12:5853292:G:A	6.95772e-11	-1.66884	-1.21555
5853297	chr12:5853297:T:C	6.19978e-10	-2.37928e-10	-0.697135
5853323	chr12:5853323:T:C	4.11891e-11	-1.90546	-1.50319
5853356	chr12:5853356:C:A	1.38265e-10	-1.67049	-0.52716
5853548	chr12:5853548:C:T	4.06991e-11	-1.92009	-1.50053
5853577	chr12:5853577:A:C	5.94157e-11	-1.87912	-1.16314
5853740	chr12:5853740:C:T	3.21453e-10	-2.37928e-10	-1.35397
5854663	chr12:5854663:C:T	2.81022e-10	-2.37928e-10	-1.48839
5854839	chr12:5854839:T:C	8.19074e-10	-2.37928e-10	-0.418645
5854962	chr12:5854962:G:A	3.64389e-10	-2.37928e-10	-1.2286
5855158	chr12:5855158:T:A	5.74684e-10	-2.37928e-10	-0.772999
5855669	chr12:5855669:A:G	5.23381e-10	-2.37928e-10	-0.86651
5855688	chr12:5855688:A:G	5.22599e-10	-2.37928e-10	-0.868005
5855827	chr12:5855827:G:A	2.75509e-10	-2.37928e-10	-1.5082
5856185	chr12:5856185:G:C	6.16652e-11	-1.5005	-1.5046
5856314	chr12:5856314:T:G	7.40481e-11	-1.47971	-1.34239
5856375	chr12:5856375:G:A	2.81097e-10	-2.37928e-10	-1.48812
5856510	chr12:5856510:G:A	3.47315e-10	-2.37928e-10	-1.27659
5856526	chr12:5856526:GT:G	3.55361e-10	-2.37928e-10	-1.25369
5856529	chr12:5856529:TTTCTGGCC:T	3.45945e-10	-2.37928e-10	-1.28054
5856603	chr12:5856603:G:A	3.50979e-10	-2.37928e-10	-1.26609
5857361	chr12:5857361:T:C	2.72769e-10	-2.37928e-10	-1.5182
5858275	chr12:5858275:C:T	5.92652e-11	-1.70336	-1.34144
5858308	chr12:5858308:T:C	2.7265e-10	-2.37928e-10	-1.51863
5858724	chr12:5858724:A:G	2.72116e-10	-2.37928e-10	-1.52059
5858852	chr12:5858852:T:C	4.14399e-11	-1.90902	-1.49355
5858955	chr12:5858955:T:C	2.72254e-10	-2.37928e-10	-1.52008
5859068	chr12:5859068:G:A	2.72955e-10	-2.37928e-10	-1.51751
5859128	chr12:5859128:T:C	4.05955e-11	-1.91948	-1.50368
5859263	chr12:5859263:T:G	7.45187e-11	-1.74008	-1.07569
5859431	chr12:5859431:T:C	5.2773e-10	-2.37928e-10	-0.858234
5859698	chr12:5859698:A:T	2.72831e-10	-2.37928e-10	-1.51797
5859796	chr12:5859796:A:C	2.74506e-10	-2.37928e-10	-1.51184
5860025	chr12:5860025:C:T	2.76059e-10	-2.37928e-10	-1.50621
5860135	chr12:5860135:A:G	2.74962e-10	-2.37928e-10	-1.51018
5860373	chr12:5860373:T:C	2.74053e-10	-2.37928e-10	-1.5135
5860527	chr12:5860527:C:A	2.81097e-10	-2.37928e-10	-1.48812
5860681	chr12:5860681:T:C	2.93776e-10	-2.37928e-10	-1.444
5860689	chr12:5860689:C:G	2.7169e-10	-2.37928e-10	-1.52216
5861199	chr12:5861199:A:G	2.73726e-10	-2.37928e-10	-1.51469
5861354	chr12:5861354:G:A	2.74108e-10	-2.37928e-10	-1.5133
5861385	chr12:5861385:GGCCCCTAGCA:G	5.89091e-11	-1.77713	-1.2737
5861690	chr12:5861690:T:G	5.28615e-10	-2.37928e-10	-0.856559
5861718	chr12:5861718:G:A	3.0366e-10	-2.37928e-10	-1.41091
5861900	chr12:5861900:A:G	2.73667e-10	-2.37928e-10	-1.51491
5862010	chr12:5862010:C:T	3.95721e-11	-1.9223	-1.52639
5862129	chr12:5862129:G:C	2.74108e-10	-2.37928e-10	-1.5133
5862484	chr12:5862484:C:T	2.74108e-10	-2.37928e-10	-1.5133
5862668	chr12:5862668:A:G	2.73693e-10	-2.37928e-10	-1.51481
5862710	chr12:5862710:G:A	2.74108e-10	-2.37928e-10	-1.5133
5862718	chr12:5862718:C:A	2.7142e-10	-2.37928e-10	-1.52315
5862821	chr12:5862821:G:A	4.12277e-10	-2.37928e-10	-1.10512
5862894	chr12:5862894:A:G	2.74229e-10	-2.37928e-10	-1.51286
5863072	chr12:5863072:C:T	3.29288e-10	-2.37928e-10	-1.32989
5863110	chr12:5863110:G:A	2.74132e-10	-2.37928e-10	-1.51321
5863142	chr12:5863142:C:T	2.74117e-10	-2.37928e-10	-1.51326
5863221	chr12:5863221:T:C	2.72756e-10	-2.37928e-10	-1.51824
5863326	chr12:5863326:A:G	9.0231e-11	-1.61461	-1.00983
5863499	chr12:5863499:G:A	2.82851e-10	-2.37928e-10	-1.4819
5863618	chr12:5863618:T:A	2.76021e-10	-2.37928e-10	-1.50634
5863665	chr12:5863665:C:T	6.50883e-11	-1.61884	-1.33224
5863692	chr12:5863692:TTTAAA:T	3.23303e-10	-2.37928e-10	-1.34823
5864212	chr12:5864212:G:A	3.06169e-10	-2.37928e-10	-1.40268
5864246	chr12:5864246:T:C	3.30843e-10	-2.37928e-10	-1.32517
5864262	chr12:5864262:C:T	3.22791e-10	-2.37928e-10	-1.34981
5864564	chr12:5864564:C:T	5.04899e-10	-2.37928e-10	-0.90246
5864665	chr12:5864665:A:G	3.21411e-10	-2.37928e-10	-1.3541
5864727	chr12:5864727:C:T	3.20765e-10	-2.37928e-10	-1.35611
5865188	chr12:5865188:T:C	3.15537e-10	-2.37928e-10	-1.37254
5865230	chr12:5865230:T:C	2.51911e-09	-2.37928e-10	0.704842
5865489	chr12:5865489:T:C	3.17522e-10	-2.37928e-10	-1.36627
5865919	chr12:5865919:G:A	3.19344e-10	-2.37928e-10	-1.36055
5865938	chr12:5865938:C:T	4.53637e-11	-1.84606	-1.46604
5866293	chr12:5866293:T:C	6.86406e-11	-1.5786	-1.31933
5866318	chr12:5866318:T:C	3.19338e-10	-2.37928e-10	-1.36057
5866685	chr12:5866685:G:A	4.98836e-11	-1.89084	-1.32629
5866766	chr12:5866766:G:T	5.38076e-10	-2.37928e-10	-0.83882
5866824	chr12:5866824:C:T	3.20203e-10	-2.37928e-10	-1.35786
5867339	chr12:5867339:A:T	4.58056e-10	-2.37928e-10	-0.999827
5867628	chr12:5867628:G:A	7.68548e-10	-2.37928e-10	-0.482316
5867832	chr12:5867832:A:G	2.94774e-10	-2.37928e-10	-1.44061
5867880	chr12:5867880:T:A	1.1182e-10	-1.92106	-0.488865
5867895	chr12:5867895:G:A	4.0025e-11	-1.91786	-1.51946
5868159	chr12:5868159:G:T	6.58521e-10	-2.37928e-10	-0.636823
5868898	chr12:5868898:C:G	6.12516e-10	-2.37928e-10	-0.709245
5869037	chr12:5869037:G:A	2.88081e-10	-2.37928e-10	-1.46358
5869053	chr12:5869053:A:G	6.1372e-11	-1.64412	-1.36575
5869345	chr12:5869345:A:T	2.70518e-10	-2.37928e-10	-1.52648
5869457	chr12:5869457:C:T	7.56759e-10	-2.37928e-10	-0.497774
5869822	chr12:5869822:C:T	2.80112e-10	-2.37928e-10	-1.49163
5870028	chr12:5870028:G:A	2.80369e-10	-2.37928e-10	-1.49071
5870245	chr12:5870245:G:A	4.50546e-10	-2.37928e-10	-1.01636
5870462	chr12:5870462:A:G	9.08371e-10	-2.37928e-10	-0.315166
5870621	chr12:5870621:AAC:A	8.17324e-11	-1.6785	-1.04487
5870904	chr12:5870904:A:G	3.32241e-10	-2.37928e-10	-1.32096
5871015	chr12:5871015:G:A	6.44358e-10	-2.37928e-10	-0.658565
5871093	chr12:5871093:C:T	2.17443e-10	-1.74488	-5.0546e-10
5871104	chr12:5871104:G:A	3.22883e-10	-2.37928e-10	-1.34953
5871236	chr12:5871236:TCG:T	3.10615e-10	-2.37928e-10	-1.38827
5871757	chr12:5871757:C:T	4.46473e-09	-2.37928e-10	1.27715
5871841	chr12:5871841:C:T	1.36946e-10	-1.70968	-0.497548
5871918	chr12:5871918:G:A	3.41349e-10	-2.37928e-10	-1.29391
5872187	chr12:5872187:C:T	5.43586e-11	-1.85373	-1.27749
5872229	chr12:5872229:G:C	2.04145e-10	-1.80799	-5.0546e-10
5872239	chr12:5872239:G:C	4.61612e-11	-1.81954	-1.47514
5872261	chr12:5872261:T:C	4.58611e-11	-1.90175	-1.39945
5872400	chr12:5872400:G:A	2.70852e-10	-2.37928e-10	-1.52525
5872635	chr12:5872635:T:C	7.1314e-10	-2.37928e-10	-0.557142
5873721	chr12:5873721:G:A	3.10379e-10	-2.37928e-10	-1.38903
5873952	chr12:5873952:C:T	2.96451e-10	-2.37928e-10	-1.43494
5873955	chr12:5873955:G:A	2.70738e-10	-2.37928e-10	-1.52567
5873977	chr12:5873977:T:C	2.70722e-10	-2.37928e-10	-1.52573
5874004	chr12:5874004:A:G	2.79436e-10	-2.37928e-10	-1.49405
5874375	chr12:5874375:T:A	3.45602e-10	-2.37928e-10	-1.28153
5875163	chr12:5875163:G:A	2.77779e-10	-2.37928e-10	-1.49999
5875205	chr12:5875205:C:T	2.70641e-10	-2.37928e-10	-1.52603
5875268	chr12:5875268:T:C	1.04999e-10	-1.70663	-0.766237
5875506	chr12:5875506:G:A	3.70403e-10	-2.37928e-10	-1.21223
5875753	chr12:5875753:T:A	1.05624e-10	-1.71378	-0.753159
5875830	chr12:5875830:G:A	9.19277e-11	-1.91419	-0.691624
5876249	chr12:5876249:G:A	8.25569e-10	-2.37928e-10	-0.410747
5876305	chr12:5876305:C:G	1.48402e-10	-1.77816	-0.348737
5876348	chr12:5876348:G:A	2.4825e-10	-1.93189	0.31951
5877074	chr12:5877074:T:C	7.07126e-10	-1.65016	1.08455
5877351	chr12:5877351:A:G	4.87499e-10	-2.37928e-10	-0.937532
5877629	chr12:5877629:A:T	5.639e-11	-1.88896	-1.20556
5877654	chr12:5877654:T:G	6.61764e-10	-1.68475	1.05284
5878137	chr12:5878137:T:C	1.11895e-10	-1.79112	-0.618138
5878369	chr12:5878369:C:G	1.56694e-10	-1.74928	-0.323242
5878942	chr12:5878942:C:G	2.70898e-10	-2.37928e-10	-1.52508
5878973	chr12:5878973:G:A	1.59997e-10	-1.74034	-0.311327
5878986	chr12:5878986:A:G	8.64845e-10	-2.37928e-10	-0.364269
5879105	chr12:5879105:C:T	7.45998e-10	-1.63087	1.11877
5879141	chr12:5879141:A:C	8.84706e-10	-2.37928e-10	-0.341564
5879263	chr12:5879263:AGGG:A	9.82157e-11	-1.91965	-0.620006
5879271	chr12:5879271:T:A	1.57301e-10	-1.73917	-0.329493
5879375	chr12:5879375:T:C	4.43736e-10	-1.03159	-5.0546e-10
5879381	chr12:5879381:A:G	1.59334e-10	-1.77417	-0.28165
5879385	chr12:5879385:ACAGAT:A	5.04483e-09	-2.37928e-10	1.3993
5879551	chr12:5879551:T:C	1.09443e-10	-1.69844	-0.732974
5879661	chr12:5879661:A:G	8.30473e-10	-2.37928e-10	-0.404824
5879854	chr12:5879854:T:C	7.86915e-10	-1.65204	1.19334
5879875	chr12:5879875:T:C	1.65206e-10	-1.75778	-0.261842
5879937	chr12:5879937:G:C	1.62412e-10	-1.74569	-0.29099
5879993	chr12:5879993:T:G	7.81298e-10	-1.62955	1.16369
5880152	chr12:5880152:T:C	2.76471e-10	-2.37928e-10	-1.50471
5880264	chr12:5880264:C:T	3.57775e-10	-2.37928e-10	-1.24691
5880471	chr12:5880471:G:A	1.57857e-10	-1.72782	-0.337305
5880534	chr12:5880534:G:A	3.45158e-10	-2.37928e-10	-1.28282
5880536	chr12:5880536:C:T	2.76576e-10	-2.37928e-10	-1.50433
5881109	chr12:5881109:C:T	9.74977e-11	-1.91268	-0.634308
5881323	chr12:5881323:G:A	3.77709e-09	-2.37928e-10	1.10989
5881373	chr12:5881373:A:G	4.91857e-10	-1.59127	0.662639
5881381	chr12:5881381:T:C	6.89065e-10	-2.37928e-10	-0.591484
5881538	chr12:5881538:C:T	3.69038e-10	-2.37928e-10	-1.21592
5881552	chr12:5881552:C:T	1.80663e-10	-1.93019	-5.0546e-10
5882063	chr12:5882063:G:A	6.85461e-10	-2.37928e-10	-0.596728
5882287	chr12:5882287:G:A	2.0917e-10	-1.78367	-5.0546e-10
5882365	chr12:5882365:T:C	6.07676e-11	-1.90971	-1.11005
5882859	chr12:5882859:C:A	9.41429e-11	-1.93522	-0.646782
5882963	chr12:5882963:C:T	8.54681e-10	-2.37928e-10	-0.376091
5883097	chr12:5883097:A:C	2.56521e-10	-1.9306	0.350995
5883895	chr12:5883895:C:T	7.76463e-11	-1.8785	-0.896155
5883961	chr12:5883961:T:C	2.93948e-10	-2.37928e-10	-1.44342
5884334	chr12:5884334:G:A	4.48767e-09	-2.37928e-10	1.28227
5884371	chr12:5884371:C:T	3.29899e-09	-2.37928e-10	0.974554
5884372	chr12:5884372:A:G	2.77552e-10	-2.37928e-10	-1.50081
5884394	chr12:5884394:G:A	3.28199e-10	-2.37928e-10	-1.3332
5884799	chr12:5884799:G:A	3.2701e-10	-2.37928e-10	-1.33683
5884909	chr12:5884909:CCCA:C	2.02531e-10	-1.5205	-0.295425
5885281	chr12:5885281:G:A	2.29013e-10	-1.69304	-5.0546e-10
5885940	chr12:5885940:T:C	6.2389e-11	-1.93434	-1.05909
5886031	chr12:5886031:G:C	2.18411e-10	-1.74044	-5.0546e-10
5886122	chr12:5886122:T:A	3.26323e-10	-2.37928e-10	-1.33893
5886216	chr12:5886216:G:T	4.39453e-09	-2.37928e-10	1.2613
5886412	chr12:5886412:G:T	2.88633e-10	-1.9084	0.446734
5886536	chr12:5886536:A:G	6.5771e-11	-1.93412	-1.00652
5887532	chr12:5887532:T:C	2.58535e-10	-1.89989	0.3281
5887636	chr12:5887636:C:T	2.73146e-10	-2.37928e-10	-1.51681
5888008	chr12:5888008:G:C	2.74835e-10	-2.37928e-10	-1.51065
5888393	chr12:5888393:G:A	2.79956e-10	-2.37928e-10	-1.49219
5888428	chr12:5888428:G:T	2.73224e-10	-2.37928e-10	-1.51653
5888458	chr12:5888458:C:A	6.92083e-11	-1.58847	-1.30123
5888494	chr12:5888494:A:G	3.49296e-10	-1.80145	0.530554
5888753	chr12:5888753:A:G	2.72045e-10	-2.37928e-10	-1.52085
5888882	chr12:5888882:A:G	2.73339e-10	-2.37928e-10	-1.5161
5888955	chr12:5888955:C:T	2.73191e-10	-2.37928e-10	-1.51665
5888974	chr12:5888974:A:G	2.73201e-10	-2.37928e-10	-1.51661
5889069	chr12:5889069:G:A	2.71666e-10	-2.37928e-10	-1.52224
5889113	chr12:5889113:A:G	2.73191e-10	-2.37928e-10	-1.51665
5889122	chr12:5889122:G:A	6.0799e-11	-1.85205	-1.1672
5889140	chr12:5889140:A:G	2.73615e-10	-2.37928e-10	-1.5151
5889146	chr12:5889146:G:A	2.76449e-10	-2.37928e-10	-1.50479
5889179	chr12:5889179:G:A	5.16438e-11	-1.65713	-1.52532
5889180	chr12:5889180:C:T	1.06608e-08	-2.37928e-10	2.14751
5889218	chr12:5889218:A:C	5.13853e-11	-1.90307	-1.2844
5889223	chr12:5889223:G:C	2.74837e-10	-2.37928e-10	-1.51064
5889249	chr12:5889249:G:A	2.73261e-10	-2.37928e-10	-1.51639
5889353	chr12:5889353:C:T	2.75088e-10	-2.37928e-10	-1.50973
5889498	chr12:5889498:G:C	2.74824e-10	-2.37928e-10	-1.51069
5889534	chr12:5889534:A:G	2.71771e-10	-2.37928e-10	-1.52186
5889839	chr12:5889839:AC:A	2.73132e-10	-2.37928e-10	-1.51686
5889888	chr12:5889888:T:C	2.73191e-10	-2.37928e-10	-1.51665
5890539	chr12:5890539:G:A	2.73223e-10	-2.37928e-10	-1.51653
5890716	chr12:5890716:G:C	5.36744e-11	-1.61818	-1.5257
5890740	chr12:5890740:T:G	4.19386e-10	-1.73548	0.647446
5890960	chr12:5890960:A:G	6.21934e-11	-1.8713	-1.12527
5891020	chr12:5891020:C:T	1.41627e-09	-1.78455	1.91351
5891904	chr12:5891904:T:C	6.17228e-11	-1.87333	-1.13083
5892034	chr12:5892034:C:T	2.06783e-10	-1.79515	-5.0546e-10
5892184	chr12:5892184:G:A	2.73757e-10	-2.37928e-10	-1.51458
5892469	chr12:5892469:T:C	2.73229e-10	-2.37928e-10	-1.51651
5892505	chr12:5892505:C:T	2.84975e-10	-1.47442	-5.0546e-10
5893053	chr12:5893053:T:A	2.73094e-10	-2.37928e-10	-1.517
5893070	chr12:5893070:G:A	2.73049e-10	-2.37928e-10	-1.51717
5893115	chr12:5893115:G:T	2.70508e-10	-2.37928e-10	-1.52652
5893416	chr12:5893416:C:A	2.73167e-10	-2.37928e-10	-1.51674
5893538	chr12:5893538:C:T	8.16821e-11	-1.54835	-1.17563
5893688	chr12:5893688:T:C	2.74544e-10	-2.37928e-10	-1.51171
5893939	chr12:5893939:G:T	3.33075e-10	-1.31845	-5.0546e-10
5893952	chr12:5893952:A:G	3.54121e-10	-1.82821	0.571031
5894119	chr12:5894119:T:C	2.73201e-10	-2.37928e-10	-1.51661
5894286	chr12:5894286:T:C	6.25209e-11	-1.49798	-1.49334
5894324	chr12:5894324:T:G	3.83939e-09	-2.37928e-10	1.12625
5894327	chr12:5894327:G:A	7.31655e-11	-1.39402	-1.44008
5894624	chr12:5894624:A:G	2.73102e-10	-2.37928e-10	-1.51697
5894868	chr12:5894868:A:G	2.73146e-10	-2.37928e-10	-1.51681
5895259	chr12:5895259:A:G	7.50645e-11	-1.50521	-1.30326
5895329	chr12:5895329:C:A	2.74834e-10	-2.37928e-10	-1.51065
5895636	chr12:5895636:A:G	2.98083e-10	-2.37928e-10	-1.42945
5895686	chr12:5895686:G:GA	2.73178e-10	-2.37928e-10	-1.5167
5895729	chr12:5895729:C:G	7.08207e-10	-2.37928e-10	-0.564083
5895767	chr12:5895767:C:T	2.72122e-10	-2.37928e-10	-1.52057
5895831	chr12:5895831:G:A	2.71959e-10	-2.37928e-10	-1.52117
5896860	chr12:5896860:G:A	2.92965e-10	-1.44676	-5.0546e-10
5897010	chr12:5897010:C:G	2.73191e-10	-2.37928e-10	-1.51665
5897879	chr12:5897879:C:T	2.74788e-10	-2.37928e-10	-1.51082
5897987	chr12:5897987:T:C	1.06147e-08	-2.37928e-10	2.14317
5898858	chr12:5898858:A:C	2.76472e-10	-2.37928e-10	-1.50471
5899084	chr12:5899084:C:G	3.79597e-09	-2.37928e-10	1.11488
5899119	chr12:5899119:C:G	4.2516e-10	-1.78063	0.706276
5899234	chr12:5899234:A:G	2.70498e-10	-2.37928e-10	-1.52655
5899426	chr12:5899426:A:C	1.83494e-10	-1.91464	-5.0546e-10
5899695	chr12:5899695:A:C	4.15331e-10	-1.74511	0.64737
5899706	chr12:5899706:G:A	2.77894e-10	-2.37928e-10	-1.49958
5899858	chr12:5899858:C:T	4.0684e-10	-1.7555	0.637097
5900429	chr12:5900429:A:G	1.02252e-10	-1.71225	-0.787125
5900711	chr12:5900711:G:A	2.49289e-10	-1.60821	-5.0546e-10
5900829	chr12:5900829:A:AAG	3.8599e-09	-2.37928e-10	1.13158
5901042	chr12:5901042:C:T	1.13374e-09	-0.093541	-5.0546e-10
5901078	chr12:5901078:G:A	4.95119e-11	-1.93508	-1.28952
5901109	chr12:5901109:C:A	2.78709e-10	-2.37928e-10	-1.49665
5901263	chr12:5901263:G:A	2.71166e-10	-2.37928e-10	-1.52409
5901493	chr12:5901493:G:A	1.58001e-09	-2.37928e-10	0.238368
5901682	chr12:5901682:C:T	1.81137e-10	-1.92757	-5.0546e-10
5901761	chr12:5901761:G:T	1.28907e-09	-2.37928e-10	0.0348584
5901922	chr12:5901922:A:G	5.31955e-11	-1.69183	-1.46102
5902198	chr12:5902198:C:T	1.31715e-09	-2.37928e-10	0.056406
5902324	chr12:5902324:C:A	2.02313e-10	-1.817	-5.0546e-10
5902935	chr12:5902935:G:A	1.12162e-09	-2.37928e-10	-0.104289
5903139	chr12:5903139:T:C	1.04921e-08	-2.37928e-10	2.13155
5903956	chr12:5903956:G:A	2.1623e-10	-1.72386	-0.026617
5903972	chr12:5903972:T:C	4.52485e-11	-1.90693	-1.40772
5903994	chr12:5903994:A:G	4.14854e-10	-2.37928e-10	-1.09889
5904329	chr12:5904329:G:C	4.02107e-09	-2.37928e-10	1.17249
5904515	chr12:5904515:G:A	3.15737e-10	-1.76119	0.389279
5904639	chr12:5904639:T:C	4.00401e-09	-2.37928e-10	1.16823
5904652	chr12:5904652:G:A	2.50974e-10	-1.51381	-0.0876612
5904664	chr12:5904664:C:T	3.64762e-09	-2.37928e-10	1.07501
5904721	chr12:5904721:C:T	3.64762e-09	-2.37928e-10	1.07501
5904862	chr12:5904862:G:C	3.64762e-09	-2.37928e-10	1.07501
5905161	chr12:5905161:A:G	1.274e-09	-2.37928e-10	0.0230967
5905253	chr12:5905253:TGTGGAATGTCA:T	3.6793e-09	-2.37928e-10	1.08366
5905409	chr12:5905409:A:G	1.06608e-08	-2.37928e-10	2.14751
5905410	chr12:5905410:G:A	3.64762e-09	-2.37928e-10	1.07501
5905664	chr12:5905664:C:T	2.7062e-10	-2.37928e-10	-1.52611
5905722	chr12:5905722:G:A	2.74824e-10	-2.37928e-10	-1.51069
5905867	chr12:5905867:T:G	2.45175e-10	-1.78461	0.15976
5906365	chr12:5906365:AAAAAG:A	1.30709e-08	-2.37928e-10	2.35133
5906377	chr12:5906377:A:G	2.74513e-10	-2.37928e-10	-1.51182
5906466	chr12:5906466:G:A	4.71434e-10	-1.23735	0.266311
5906607	chr12:5906607:C:T	2.82967e-10	-2.37928e-10	-1.48149
5906958	chr12:5906958:A:G	4.31049e-10	-2.37928e-10	-1.0606
5907085	chr12:5907085:G:A	1.82322e-10	-1.92105	-5.0546e-10
5907135	chr12:5907135:G:A	2.9229e-10	-2.37928e-10	-1.44907
5907265	chr12:5907265:A:G	4.38511e-10	-2.37928e-10	-1.04343
5907369	chr12:5907369:A:C	2.42493e-10	-1.63584	-5.0546e-10
5907529	chr12:5907529:G:A	2.70611e-10	-2.37928e-10	-1.52614
5907578	chr12:5907578:A:G	4.39316e-10	-2.37928e-10	-1.0416
5907609	chr12:5907609:G:A	4.38511e-10	-2.37928e-10	-1.04343
5907862	chr12:5907862:G:A	2.75298e-10	-2.37928e-10	-1.50897
5908019	chr12:5908019:C:G	2.51101e-09	-2.37928e-10	0.701622
5908062	chr12:5908062:G:A	1.29592e-08	-2.37928e-10	2.34274
5908143	chr12:5908143:G:A	3.53701e-10	-2.37928e-10	-1.25837
5908252	chr12:5908252:C:T	1.96744e-09	-1.64162	2.09929
5908264	chr12:5908264:A:T	4.38443e-10	-2.37928e-10	-1.04359
5908386	chr12:5908386:A:G	4.37971e-10	-2.37928e-10	-1.04467
5908406	chr12:5908406:TCAAC:T	4.38511e-10	-2.37928e-10	-1.04343
5908411	chr12:5908411:A:G	4.45405e-10	-2.37928e-10	-1.02784
5908510	chr12:5908510:G:T	3.55299e-10	-2.37928e-10	-1.25386
5908863	chr12:5908863:T:C	2.83428e-10	-2.37928e-10	-1.47986
5908879	chr12:5908879:C:T	6.73451e-11	-1.47939	-1.4376
5908993	chr12:5908993:C:T	4.38511e-10	-2.37928e-10	-1.04343
5909115	chr12:5909115:C:G	4.38511e-10	-2.37928e-10	-1.04343
5909490	chr12:5909490:C:T	3.36413e-10	-2.37928e-10	-1.30848
5909535	chr12:5909535:C:T	1.35505e-09	0.0847777	-5.0546e-10
5909614	chr12:5909614:C:T	3.44966e-10	-2.37928e-10	-1.28337
5909742	chr12:5909742:AG:A	1.16431e-08	-2.37928e-10	2.23565
5909744	chr12:5909744:T:C	1.06954e-08	-2.37928e-10	2.15075
5910113	chr12:5910113:C:G	3.44847e-10	-2.37928e-10	-1.28372
5910249	chr12:5910249:G:A	3.44427e-10	-2.37928e-10	-1.28494
5910326	chr12:5910326:G:A	3.43307e-10	-2.37928e-10	-1.28819
5910363	chr12:5910363:G:A	3.39081e-10	-2.37928e-10	-1.30058
5910634	chr12:5910634:T:G	3.34452e-10	-2.37928e-10	-1.31432
5910700	chr12:5910700:A:G	5.11639e-11	-1.92329	-1.2685
5910754	chr12:5910754:T:G	3.44847e-10	-2.37928e-10	-1.28372
5910857	chr12:5910857:A:G	3.99717e-11	-1.92018	-1.51847
5911256	chr12:5911256:A:C	3.44432e-10	-2.37928e-10	-1.28492
5911301	chr12:5911301:T:C	7.46207e-10	-2.37928e-10	-0.511817
5911450	chr12:5911450:C:T	3.45376e-10	-2.37928e-10	-1.28219
5911468	chr12:5911468:C:T	2.65413e-10	-1.54553	-5.0546e-10
5911624	chr12:5911624:A:G	3.44626e-10	-2.37928e-10	-1.28436
5911812	chr12:5911812:G:A	2.56759e-09	-2.37928e-10	0.723905
5912004	chr12:5912004:T:C	3.4198e-10	-2.37928e-10	-1.29207
5912288	chr12:5912288:G:C	3.37353e-10	-2.37928e-10	-1.30569
5912327	chr12:5912327:A:G	3.45178e-10	-2.37928e-10	-1.28276
5912464	chr12:5912464:G:A	3.44378e-10	-2.37928e-10	-1.28508
5912580	chr12:5912580:A:T	2.81563e-10	-1.48646	-5.0546e-10
5912599	chr12:5912599:C:T	3.67139e-10	-2.37928e-10	-1.22108
5912641	chr12:5912641:T:C	3.45547e-10	-2.37928e-10	-1.28169
5912648	chr12:5912648:C:T	2.70519e-10	-2.37928e-10	-1.52648
5912737	chr12:5912737:G:C	3.44847e-10	-2.37928e-10	-1.28372
5912800	chr12:5912800:A:G	3.44769e-10	-2.37928e-10	-1.28395
5913329	chr12:5913329:G:A	5.99255e-11	-1.80897	-1.22475
5913443	chr12:5913443:C:T	2.70541e-10	-2.37928e-10	-1.52639
5913631	chr12:5913631:A:G	3.04453e-10	-2.37928e-10	-1.4083
5913773	chr12:5913773:C:T	2.75347e-10	-2.37928e-10	-1.50879
5913792	chr12:5913792:G:C	1.39238e-09	-2.37928e-10	0.111953
5914249	chr12:5914249:A:AG	1.48603e-09	-2.37928e-10	0.177046
5914501	chr12:5914501:G:A	2.97078e-10	-1.43282	-5.0546e-10
5914530	chr12:5914530:T:C	2.70551e-10	-2.37928e-10	-1.52636
5914550	chr12:5914550:C:T	6.33017e-11	-1.93526	-1.04365
5914780	chr12:5914780:G:C	2.73899e-10	-2.37928e-10	-1.51406
5914830	chr12:5914830:T:C	2.82721e-10	-2.37928e-10	-1.48236
5914913	chr12:5914913:C:T	6.22798e-11	-1.84182	-1.15337
5915049	chr12:5915049:G:A	3.11088e-10	-2.37928e-10	-1.38674
5915097	chr12:5915097:A:C	1.27723e-09	-1.88473	1.91036
5915316	chr12:5915316:A:G	1.17578e-09	-1.89577	1.83864
5915463	chr12:5915463:TCAAA:T	1.21143e-09	-1.89526	1.86799
5915473	chr12:5915473:T:A	2.99602e-10	-2.37928e-10	-1.42437
5915485	chr12:5915485:G:A	2.97721e-10	-2.37928e-10	-1.43066
5915554	chr12:5915554:TC:T	2.74782e-10	-2.37928e-10	-1.51084
5915594	chr12:5915594:T:C	2.00403e-09	-1.89987	2.37597
5915639	chr12:5915639:G:A	1.91566e-09	-1.90002	2.33102
5915888	chr12:5915888:T:G	1.90381e-09	-1.90687	2.33166
5916020	chr12:5916020:TA:T	2.0202e-09	-1.89031	2.37445
5916105	chr12:5916105:C:T	1.93989e-09	-1.89297	2.33654
5916164	chr12:5916164:C:A	1.73148e-09	-1.89583	2.22574
5916329	chr12:5916329:G:A	6.17158e-10	-2.37928e-10	-0.701694
5916418	chr12:5916418:G:C	2.09673e-10	-1.78127	-5.0546e-10
5916764	chr12:5916764:G:A	2.1317e-10	-1.76473	-5.0546e-10
5916924	chr12:5916924:T:C	1.88331e-09	-1.87923	2.2932
5916985	chr12:5916985:A:G	1.57965e-09	-1.88739	2.12552
5917073	chr12:5917073:G:A	3.51478e-10	-1.26467	-5.0546e-10
5917081	chr12:5917081:G:A	1.5381e-09	-1.89247	2.10396
5917148	chr12:5917148:G:A	1.95511e-09	-1.88875	2.34013
5917188	chr12:5917188:C:T	8.4457e-11	-1.47292	-1.21766
5917207	chr12:5917207:A:G	2.00753e-09	-1.8903	2.36814
5917289	chr12:5917289:A:G	1.91757e-09	-1.8849	2.31689
5917405	chr12:5917405:C:G	1.88349e-09	-1.88011	2.29417
5917412	chr12:5917412:T:A	2.01202e-09	-1.88387	2.36395
5917817	chr12:5917817:A:C	2.81742e-10	-2.37928e-10	-1.48583
5917824	chr12:5917824:G:A	2.31076e-09	-1.88307	2.50159
5917862	chr12:5917862:A:C	3.76724e-10	-2.37928e-10	-1.19531
5917867	chr12:5917867:A:C	1.96249e-09	-1.87051	2.32566
5917911	chr12:5917911:A:G	3.08667e-10	-2.37928e-10	-1.39456
5918126	chr12:5918126:C:T	2.03416e-09	-1.87573	2.36675
5918405	chr12:5918405:C:A	5.05338e-11	-1.69614	-1.50803
5918478	chr12:5918478:C:T	1.79757e-09	-1.88637	2.25375
5918729	chr12:5918729:A:G	1.98403e-09	-1.87749	2.34355
5918857	chr12:5918857:G:A	1.84245e-09	-1.87802	2.27006
5919086	chr12:5919086:A:G	3.30508e-10	-2.37928e-10	-1.32619
5919161	chr12:5919161:G:A	1.84862e-09	-1.87728	2.27265
5919166	chr12:5919166:A:G	2.33817e-09	-1.88144	2.51174
5919232	chr12:5919232:C:T	1.84268e-10	-1.91043	-5.0546e-10
5919250	chr12:5919250:A:T	2.29096e-10	-1.69268	-5.0546e-10
5919270	chr12:5919270:C:T	1.91244e-09	-1.88298	2.3123
5919783	chr12:5919783:T:C	1.826e-09	-1.85193	2.23499
5919899	chr12:5919899:A:G	3.19177e-10	-1.79777	0.436698
5920294	chr12:5920294:C:T	2.41409e-09	-1.84726	2.50952
5920431	chr12:5920431:G:T	2.2483e-09	-1.88335	2.47446
5920604	chr12:5920604:A:G	3.42366e-10	-2.37928e-10	-1.29094
5920681	chr12:5920681:C:T	2.31728e-09	-1.87629	2.49762
5920736	chr12:5920736:G:A	3.06926e-10	-2.37928e-10	-1.40021
5920810	chr12:5920810:T:C	2.34986e-09	-1.89104	2.52633
5920987	chr12:5920987:C:T	2.2744e-10	-1.69993	-5.0546e-10
5920999	chr12:5920999:G:A	2.42312e-09	-1.89568	2.56167
5921135	chr12:5921135:G:A	2.33327e-10	-1.81316	0.138778
5921136	chr12:5921136:T:C	2.19344e-09	-1.88231	2.44872
5921239	chr12:5921239:A:G	1.75906e-09	-1.93526	2.28097
5921271	chr12:5921271:A:G	5.3769e-11	-1.93371	-1.20841
5921403	chr12:5921403:G:A	2.00704e-10	-1.53417	-0.290815
5921576	chr12:5921576:G:A	1.05244e-09	-1.90735	1.7394
5921751	chr12:5921751:C:T	3.32385e-10	-2.37928e-10	-1.32052
5922346	chr12:5922346:C:T	1.96194e-10	-1.84771	-5.0546e-10
5922972	chr12:5922972:A:G	3.46984e-10	-1.67986	0.402321
5923692	chr12:5923692:C:T	7.12055e-10	-2.37928e-10	-0.558664
5923867	chr12:5923867:TG:T	2.73544e-10	-2.37928e-10	-1.51536
5924234	chr12:5924234:G:A	7.00724e-11	-1.43782	-1.43947
5924483	chr12:5924483:C:T	2.86402e-10	-2.37928e-10	-1.46942
5924756	chr12:5924756:T:C	2.20321e-10	-0.224473	-1.50726
5924789	chr12:5924789:T:C	3.50728e-10	-2.37928e-10	-1.26681
5924795	chr12:5924795:A:G	5.75315e-11	-1.59743	-1.47706
5924899	chr12:5924899:G:A	1.644e-10	-1.89621	-0.128308
5924902	chr12:5924902:T:C	2.92753e-10	-2.37928e-10	-1.44749
5925040	chr12:5925040:C:A	1.14208e-08	-2.37928e-10	2.21638
5925234	chr12:5925234:T:C	2.62175e-10	-1.3492	-0.208607
5925246	chr12:5925246:G:A	7.33172e-09	-2.37928e-10	1.77315
5925365	chr12:5925365:G:A	2.80789e-10	-2.37928e-10	-1.48921
5925451	chr12:5925451:T:A	4.99703e-09	-1.13006	2.51984
5925888	chr12:5925888:C:T	2.84751e-10	-2.37928e-10	-1.4752
5926142	chr12:5926142:T:C	6.14101e-11	-1.76908	-1.24016
5926304	chr12:5926304:C:T	2.74438e-10	-2.37928e-10	-1.5121
5926398	chr12:5926398:C:A	2.40834e-10	-1.64271	-5.0546e-10
5926443	chr12:5926443:T:C	5.75593e-10	-2.37928e-10	-0.771418
5926578	chr12:5926578:C:T	4.02532e-10	-1.91567	0.786624
5926778	chr12:5926778:T:C	2.73459e-10	-2.37928e-10	-1.51567
5927217	chr12:5927217:T:A	2.71832e-10	-2.37928e-10	-1.52164
5927359	chr12:5927359:C:T	3.09196e-10	-2.37928e-10	-1.39284
5927378	chr12:5927378:A:G	2.50703e-08	-2.37928e-10	3.00262
5927384	chr12:5927384:G:C	3.21165e-10	-2.37928e-10	-1.35487
5927512	chr12:5927512:C:T	8.53782e-09	-2.37928e-10	1.92544
5927515	chr12:5927515:G:A	1.72901e-10	-0.593402	-1.3807
5928147	chr12:5928147:CAGG:C	8.24739e-11	-1.88041	-0.833924
5928220	chr12:5928220:A:G	3.02027e-10	-1.88712	0.47082
5928226	chr12:5928226:AC:A	4.01696e-09	-2.37928e-10	1.17146
5928256	chr12:5928256:A:C	2.77208e-10	-2.37928e-10	-1.50205
5930157	chr12:5930157:C:T	2.60589e-10	-1.91035	0.346477
5930457	chr12:5930457:G:A	7.98396e-11	-1.87868	-0.868121
5930461	chr12:5930461:G:A	2.73213e-10	-2.37928e-10	-1.51657
5930716	chr12:5930716:A:T	1.96643e-10	-1.84543	-5.0546e-10
5930790	chr12:5930790:C:A	5.58182e-11	-1.59003	-1.51469
5930895	chr12:5930895:C:A	7.30007e-11	-1.81373	-1.02262
5931045	chr12:5931045:T:A	2.769e-10	-2.37928e-10	-1.50316
5931102	chr12:5931102:A:T	2.759e-10	-2.37928e-10	-1.50678
5931151	chr12:5931151:A:C	2.7076e-10	-2.37928e-10	-1.52559
5931411	chr12:5931411:C:T	2.03016e-10	-1.91007	0.0965323
5931437	chr12:5931437:G:C	1.30874e-08	-1.17599	3.52858
5932989	chr12:5932989:C:T	1.63767e-08	-2.37928e-10	2.57679
5933050	chr12:5933050:T:C	3.19847e-10	-2.37928e-10	-1.35898
5933370	chr12:5933370:G:A	2.83622e-10	-2.37928e-10	-1.47918
5933500	chr12:5933500:G:T	2.23535e-09	-2.37928e-10	0.585333
5933981	chr12:5933981:T:C	2.71924e-10	-2.37928e-10	-1.5213
5934071	chr12:5934071:G:A	4.79103e-11	-1.76037	-1.49712
5934726	chr12:5934726:G:A	2.8274e-10	-2.37928e-10	-1.48229
5934778	chr12:5934778:C:T	7.12667e-11	-1.33944	-1.52095
5934853	chr12:5934853:A:T	4.73021e-11	-1.78504	-1.48522
5935037	chr12:5935037:T:C	9.65913e-11	-1.871	-0.685329
5935221	chr12:5935221:A:G	4.8099e-11	-1.76471	-1.48885
5935356	chr12:5935356:T:G	9.2262e-11	-1.87098	-0.731206
5935715	chr12:5935715:G:A	5.09408e-11	-1.74324	-1.45291
5935931	chr12:5935931:G:C	2.11695e-10	-1.77167	-5.0546e-10
5935938	chr12:5935938:T:C	4.85444e-11	-1.75608	-1.48826
5935984	chr12:5935984:T:C	1.86723e-10	-1.89719	-5.0546e-10
5936045	chr12:5936045:G:A	4.778e-11	-1.77962	-1.4806
5936095	chr12:5936095:T:C	4.39621e-09	-1.53577	2.79745
5936288	chr12:5936288:T:G	1.01239e-09	-2.37928e-10	-0.206747
5936304	chr12:5936304:G:A	2.75785e-10	-2.37928e-10	-1.5072
5936739	chr12:5936739:T:C	4.7492e-11	-1.77693	-1.48933
5936756	chr12:5936756:A:G	4.83238e-11	-1.76727	-1.48162
5936937	chr12:5936937:A:G	2.70511e-10	-2.37928e-10	-1.52651
5937000	chr12:5937000:G:A	5.19102e-11	-1.7224	-1.4549
5937036	chr12:5937036:C:T	4.83483e-11	-1.7673	-1.48109
5937110	chr12:5937110:A:AT	4.82063e-11	-1.77085	-1.48048
5937243	chr12:5937243:T:A	4.92704e-11	-1.74405	-1.48545
5937291	chr12:5937291:T:C	2.81623e-08	-2.37928e-10	3.11892
5937324	chr12:5937324:T:C	4.68573e-11	-1.79597	-1.48374
5937379	chr12:5937379:G:A	2.72968e-10	-2.37928e-10	-1.51746
5937444	chr12:5937444:T:C	2.7873e-10	-2.37928e-10	-1.49658
5937460	chr12:5937460:ACTT:A	4.50654e-09	-1.50572	2.79219
5937475	chr12:5937475:C:T	4.74485e-11	-1.78182	-1.48536
5937683	chr12:5937683:A:G	1.48879e-10	-1.2137	-0.909982
5937724	chr12:5937724:C:T	4.77952e-11	-1.77879	-1.4811
5937902	chr12:5937902:C:T	1.06083e-09	-2.37928e-10	-0.16001
5937928	chr12:5937928:A:ATGTTAGGACATGTG	4.89691e-11	-1.75309	-1.48254
5938194	chr12:5938194:G:A	3.02282e-10	-2.37928e-10	-1.41546
5938372	chr12:5938372:C:T	4.91931e-11	-1.75128	-1.47978
5938382	chr12:5938382:C:T	4.86065e-11	-1.76306	-1.48
5938507	chr12:5938507:T:C	4.78049e-11	-1.77609	-1.4836
5938554	chr12:5938554:C:T	1.11361e-10	-1.19616	-1.21788
5938630	chr12:5938630:G:A	3.14936e-10	-2.37928e-10	-1.37445
5938718	chr12:5938718:A:T	4.43609e-09	-2.37928e-10	1.27071
5938755	chr12:5938755:G:A	4.89143e-11	-1.75933	-1.47742
5938839	chr12:5938839:CAAGAT:AAAGAT	5.12546e-11	-1.74867	-1.44135
5938886	chr12:5938886:A:C	4.3378e-10	-2.37928e-10	-1.05428
5938921	chr12:5938921:T:A	2.73586e-10	-2.37928e-10	-1.5152
5938923	chr12:5938923:A:T	4.55724e-11	-1.81655	-1.49097
5939046	chr12:5939046:G:A	6.99141e-10	-2.37928e-10	-0.576966
5939405	chr12:5939405:G:A	4.94397e-11	-1.7551	-1.47097
5939453	chr12:5939453:A:G	4.88837e-11	-1.77122	-1.46615
5939493	chr12:5939493:G:T	1.85362e-10	-1.92119	0.0166789
5939498	chr12:5939498:G:C	9.25255e-11	-1.86813	-0.731206
5940081	chr12:5940081:GGATGGATGGATA:G	5.51786e-11	-1.71503	-1.40121
5940176	chr12:5940176:A:G	5.21425e-11	-1.73044	-1.4424
5940177	chr12:5940177:T:C	1.03118e-10	-1.93463	-0.55631
5940583	chr12:5940583:G:A	8.80502e-11	-1.83426	-0.81465
5940618	chr12:5940618:T:C	1.07041e-10	-1.23026	-1.22335
5940760	chr12:5940760:A:C	6.33196e-10	-1.50623	0.830189
5940812	chr12:5940812:T:C	6.24168e-10	-1.50688	0.81648
5940818	chr12:5940818:T:C	2.97944e-10	-2.37928e-10	-1.42991
5940870	chr12:5940870:A:C	7.42342e-10	-1.51016	0.993148
5940897	chr12:5940897:C:T	7.08359e-10	-1.53545	0.971585
5941154	chr12:5941154:T:C	1.62465e-10	-1.23935	-0.797012
5941437	chr12:5941437:T:C	4.27364e-09	-2.37928e-10	1.2334
5941472	chr12:5941472:G:A	2.88903e-10	-2.37928e-10	-1.46073
5941878	chr12:5941878:A:G	1.21569e-10	-1.13337	-1.19297
5941924	chr12:5941924:CA:C	3.00338e-10	-2.37928e-10	-1.42191
5942066	chr12:5942066:T:C	1.18348e-10	-1.14645	-1.20674
5942152	chr12:5942152:T:C	8.06557e-11	-1.23091	-1.50572
5942170	chr12:5942170:C:G	1.16489e-10	-1.1409	-1.22812
5942231	chr12:5942231:G:T	1.07817e-10	-1.85682	-0.589555
5942260	chr12:5942260:T:C	5.90438e-11	-1.64586	-1.40268
5942443	chr12:5942443:G:A	1.03851e-10	-1.20223	-1.28163
5942905	chr12:5942905:A:G	2.73438e-10	-2.37928e-10	-1.51574
5942948	chr12:5942948:G:A	4.04282e-10	-2.37928e-10	-1.12471
5942999	chr12:5942999:C:T	2.71379e-10	-2.37928e-10	-1.5233
5943099	chr12:5943099:C:T	1.03501e-10	-1.17081	-1.31643
5943118	chr12:5943118:C:A	2.97112e-10	-2.37928e-10	-1.43271
5943249	chr12:5943249:T:C	3.87548e-10	-2.37928e-10	-1.16698
5943492	chr12:5943492:C:A	2.83291e-10	-1.48035	-5.0546e-10
5943702	chr12:5943702:C:T	9.91305e-11	-1.23425	-1.29613
5944091	chr12:5944091:G:A	2.78943e-10	-2.37928e-10	-1.49581
5944365	chr12:5944365:C:T	3.09754e-10	-2.37928e-10	-1.39104
5945034	chr12:5945034:G:A	1.81834e-10	-1.92372	-5.0546e-10
5945111	chr12:5945111:G:A	4.93789e-11	-1.70831	-1.51898
5945582	chr12:5945582:T:C	3.02235e-10	-2.37928e-10	-1.41562
5945645	chr12:5945645:C:T	2.71326e-10	-2.37928e-10	-1.5235
5945770	chr12:5945770:C:G	1.91829e-10	-1.87021	-5.0546e-10
5945860	chr12:5945860:AGGG:A	2.71099e-10	-2.37928e-10	-1.52434
5945874	chr12:5945874:C:T	3.63937e-10	-1.92927	0.69943
5945966	chr12:5945966:T:G	3.11083e-10	-1.91506	0.528298
5946208	chr12:5946208:C:T	2.72918e-10	-2.37928e-10	-1.51765
5946627	chr12:5946627:TATC:T	7.75638e-11	-1.53864	-1.23708
5946958	chr12:5946958:A:T	5.98827e-11	-1.92275	-1.11168
5947326	chr12:5947326:T:C	4.43946e-10	-1.934	0.902885
5947427	chr12:5947427:A:G	4.06005e-10	-2.37928e-10	-1.12045
5947502	chr12:5947502:G:C	7.14098e-11	-1.45173	-1.40665
5947547	chr12:5947547:A:G	2.71628e-10	-2.37928e-10	-1.52239
5947572	chr12:5947572:CT:C	6.04976e-11	-1.89767	-1.12654
5947884	chr12:5947884:T:A	2.90579e-10	-2.37928e-10	-1.45494
5947910	chr12:5947910:T:G	6.21297e-11	-1.89058	-1.10702
5947949	chr12:5947949:C:T	2.92811e-10	-2.37928e-10	-1.44729
5947969	chr12:5947969:A:T	6.19287e-11	-1.89993	-1.1009
5948306	chr12:5948306:A:T	3.05036e-10	-2.37928e-10	-1.40639
5948426	chr12:5948426:G:A	2.70972e-10	-2.37928e-10	-1.5248
5948745	chr12:5948745:A:G	8.67542e-11	-1.14824	-1.5155
5948811	chr12:5948811:G:A	2.38727e-10	-1.93391	0.28241
5949237	chr12:5949237:A:G	2.06226e-09	-2.37928e-10	0.504739
5949502	chr12:5949502:T:C	2.26101e-08	-0.280038	3.17937
5949747	chr12:5949747:G:A	9.57376e-11	-1.90208	-0.663124
5949754	chr12:5949754:A:G	9.35512e-11	-1.91173	-0.676577
5949755	chr12:5949755:C:T	3.26968e-10	-2.37928e-10	-1.33696
5950399	chr12:5950399:G:A	5.44956e-11	-1.88108	-1.24762
5950553	chr12:5950553:A:G	1.67435e-10	-1.93516	-0.0710647
5950866	chr12:5950866:A:G	2.30334e-10	-1.68729	-5.0546e-10
5950896	chr12:5950896:T:C	1.73313e-10	-1.9329	-0.0388164
5951002	chr12:5951002:A:G	1.95545e-10	-1.93494	0.0839099
5951065	chr12:5951065:G:A	1.76078e-10	-1.93375	-0.0221381
5951068	chr12:5951068:GA:G	1.6899e-10	-1.93469	-0.0622901
5951794	chr12:5951794:G:A	1.15225e-10	-1.93427	-0.445667
5951903	chr12:5951903:T:G	1.71364e-10	-1.93487	-0.0481539
5952184	chr12:5952184:G:C	3.86659e-09	-2.37928e-10	1.13331
5952325	chr12:5952325:A:G	1.63934e-10	-1.93446	-0.0928892
5952393	chr12:5952393:C:T	5.93186e-11	-1.88957	-1.15432
5952509	chr12:5952509:G:A	2.93849e-10	-2.37928e-10	-1.44375
5952781	chr12:5952781:T:C	9.96002e-11	-1.04492	-1.48074
5952836	chr12:5952836:C:T	5.99619e-11	-1.87316	-1.15995
5952994	chr12:5952994:C:T	5.68944e-11	-1.85644	-1.22918
5953213	chr12:5953213:A:G	1.00238e-10	-1.06631	-1.45296
5953227	chr12:5953227:A:C	3.34029e-09	-2.37928e-10	0.986993
5953611	chr12:5953611:A:G	1.24924e-09	-2.37928e-10	0.00347161
5953687	chr12:5953687:C:T	8.87247e-11	-1.18109	-1.46019
5953712	chr12:5953712:G:A	2.56003e-10	-1.36368	-0.217955
5953723	chr12:5953723:A:G	1.69965e-10	-1.46741	-0.523815
5953728	chr12:5953728:A:G	9.78804e-11	-1.9229	-0.620173
5953778	chr12:5953778:C:G	3.0774e-10	-2.37928e-10	-1.39757
5953817	chr12:5953817:T:A	1.02627e-10	-1.10416	-1.39156
5953976	chr12:5953976:C:T	1.57044e-10	-1.41147	-0.658828
5953999	chr12:5953999:C:A	4.19158e-11	-1.91217	-1.47899
5954263	chr12:5954263:A:C	4.34673e-11	-1.88994	-1.46486
5954353	chr12:5954353:A:G	2.50191e-10	-1.60459	-5.0546e-10
5954613	chr12:5954613:A:G	2.70512e-10	-2.37928e-10	-1.5265
5954669	chr12:5954669:T:C	3.4131e-09	-2.37928e-10	1.00856
5954793	chr12:5954793:C:T	8.95638e-11	-1.17625	-1.45561
5954808	chr12:5954808:T:C	4.12741e-11	-1.92014	-1.48644
5954868	chr12:5954868:A:G	6.04186e-10	-2.37928e-10	-0.722938
5955014	chr12:5955014:C:CCA	2.70569e-10	-2.37928e-10	-1.52629
5955197	chr12:5955197:G:A	4.3108e-11	-1.89796	-1.46515
5955220	chr12:5955220:T:C	5.35995e-10	-0.842694	-5.0546e-10
5955248	chr12:5955248:G:A	9.80356e-11	-1.12226	-1.41922
5955280	chr12:5955280:G:A	4.31722e-11	-1.85135	-1.51028
5955526	chr12:5955526:G:A	1.03019e-10	-1.42529	-1.06661
5955904	chr12:5955904:A:G	9.89899e-11	-1.44558	-1.08622
5956158	chr12:5956158:G:A	4.85822e-11	-1.78047	-1.46309
5956585	chr12:5956585:T:C	4.87306e-11	-1.7538	-1.48671
5956718	chr12:5956718:A:C	2.84926e-10	-2.37928e-10	-1.47459
5956868	chr12:5956868:T:G	1.5821e-08	-2.37928e-10	2.54228
5956966	chr12:5956966:A:G	4.22618e-11	-1.91133	-1.47161
5957191	chr12:5957191:A:G	1.77214e-10	-1.22367	-0.725796
5957261	chr12:5957261:G:A	2.04981e-10	-1.8039	-5.0546e-10
5957352	chr12:5957352:CAG:C	1.16252e-10	-1.93395	-0.437109
5957373	chr12:5957373:A:G	4.29707e-11	-1.90216	-1.46414
5957584	chr12:5957584:A:G	2.57659e-10	-1.57518	-5.0546e-10
5957986	chr12:5957986:C:T	8.81034e-11	-1.26246	-1.38585
5958043	chr12:5958043:A:G	4.58949e-11	-1.8561	-1.44437
5958074	chr12:5958074:G:A	1.80833e-10	-1.92924	-5.0546e-10
5958080	chr12:5958080:A:C	2.70609e-10	-2.37928e-10	-1.52614
5958330	chr12:5958330:T:C	1.07622e-10	-1.93141	-0.516786
5958468	chr12:5958468:G:A	1.32158e-10	-1.53559	-0.707227
5958567	chr12:5958567:T:C	5.84489e-10	-0.756082	-5.0546e-10
5958668	chr12:5958668:G:A	2.86015e-10	-2.37928e-10	-1.47077
5958730	chr12:5958730:G:C	3.33903e-09	-2.37928e-10	0.986617
5958833	chr12:5958833:T:G	4.26097e-11	-1.90407	-1.47067
5959078	chr12:5959078:A:G	4.03735e-11	-1.90567	-1.52298
5959258	chr12:5959258:A:T	5.90045e-11	-1.87725	-1.17195
5959354	chr12:5959354:A:G	9.44858e-09	-2.37928e-10	2.0268
5959729	chr12:5959729:T:C	6.00946e-11	-1.86783	-1.16307
5960818	chr12:5960818:A:G	2.98641e-10	-2.37928e-10	-1.42758
5960917	chr12:5960917:T:C	4.1773e-11	-1.91296	-1.48161
5961361	chr12:5961361:G:A	2.85277e-10	-2.37928e-10	-1.47336
5961477	chr12:5961477:A:AG	2.71248e-10	-2.37928e-10	-1.52379
5961673	chr12:5961673:G:A	7.56876e-11	-1.4701	-1.33011
5961679	chr12:5961679:A:G	5.49762e-11	-1.88688	-1.23303
5961878	chr12:5961878:C:T	2.71513e-10	-2.37928e-10	-1.52281
5962013	chr12:5962013:C:T	2.77589e-10	-2.37928e-10	-1.50068
5962350	chr12:5962350:T:C	4.54703e-11	-1.79564	-1.51412
5962603	chr12:5962603:T:C	8.7442e-11	-1.20671	-1.44913
5962637	chr12:5962637:GGTTCAAGT:G	2.25227e-10	-0.741905	-0.967804
5962777	chr12:5962777:T:C	5.28318e-11	-1.91684	-1.24286
5962845	chr12:5962845:G:A	6.26711e-10	-1.76044	1.07411
5962874	chr12:5962874:C:T	9.57288e-10	-0.262715	-5.0546e-10
5963820	chr12:5963820:A:C	4.38941e-10	-2.37928e-10	-1.04246
5963979	chr12:5963979:G:A	2.70506e-10	-2.37928e-10	-1.52652
5964022	chr12:5964022:A:C	5.13151e-10	0.618792	-1.50504
5964082	chr12:5964082:C:T	3.18858e-10	-2.37928e-10	-1.36207
5964085	chr12:5964085:T:C	3.11457e-10	-2.37928e-10	-1.38556
5964129	chr12:5964129:A:G	6.6661e-11	-1.44956	-1.47764
5964160	chr12:5964160:T:G	4.44589e-10	-2.37928e-10	-1.02967
5964850	chr12:5964850:A:G	8.45582e-11	-1.54846	-1.14091
5965146	chr12:5965146:C:T	2.70672e-10	-2.37928e-10	-1.52591
5965162	chr12:5965162:C:T	2.72764e-10	-2.37928e-10	-1.51821
5965306	chr12:5965306:C:A	1.94006e-10	-0.332526	-1.5264
5965484	chr12:5965484:C:T	1.80509e-10	-1.93104	-5.0546e-10
5965646	chr12:5965646:A:G	3.5733e-10	-2.37928e-10	-1.24816
5965728	chr12:5965728:C:G	3.02756e-10	-2.37928e-10	-1.41389
5966377	chr12:5966377:A:G	3.31391e-10	-2.37928e-10	-1.32352
5966743	chr12:5966743:C:A	2.73033e-10	-2.37928e-10	-1.51723
5967474	chr12:5967474:A:G	1.90609e-10	-1.87659	-5.0546e-10
5967612	chr12:5967612:G:A	4.42273e-10	-2.37928e-10	-1.03489
5967615	chr12:5967615:G:A	1.38879e-10	-1.76288	-0.43034
5968050	chr12:5968050:A:G	1.91837e-10	-1.87017	-5.0546e-10
5968369	chr12:5968369:CAAT:C	6.8387e-10	-2.37928e-10	-0.599051
5968656	chr12:5968656:T:C	1.37332e-10	-1.22426	-0.980152
5968664	chr12:5968664:C:T	1.40862e-10	-1.15459	-1.02444
5968688	chr12:5968688:T:C	1.33601e-10	-1.28019	-0.951772
5968719	chr12:5968719:C:A	3.36774e-10	-2.37928e-10	-1.30741
5968741	chr12:5968741:G:A	8.80267e-11	-1.63761	-1.01157
5968959	chr12:5968959:T:A	3.38045e-09	-0.943481	1.94243
5968990	chr12:5968990:G:A	3.09144e-10	-2.37928e-10	-1.39301
5969056	chr12:5969056:G:T	3.2556e-10	-2.37928e-10	-1.34127
5969242	chr12:5969242:C:T	2.70654e-10	-2.37928e-10	-1.52598
5969258	chr12:5969258:A:T	8.23427e-11	-1.21565	-1.50028
5969772	chr12:5969772:A:G	1.10826e-10	-0.892369	-1.52649
5969861	chr12:5969861:A:G	3.00622e-10	-2.37928e-10	-1.42097
5969892	chr12:5969892:C:T	6.94848e-11	-1.48028	-1.40543
5969948	chr12:5969948:CT:C	1.64345e-10	-1.27653	-0.748319
5970133	chr12:5970133:C:T	3.02122e-10	-2.37928e-10	-1.41599
5970158	chr12:5970158:C:T	1.7048e-09	0.468987	-0.154603
5970161	chr12:5970161:T:C	3.4379e-10	-2.37928e-10	-1.28679
5970295	chr12:5970295:A:T	2.79248e-10	-1.43517	-0.0595511
5970714	chr12:5970714:G:T	3.20342e-10	-1.35743	-5.0546e-10
5970742	chr12:5970742:C:T	4.69653e-10	-0.974826	-5.0546e-10
5971124	chr12:5971124:G:A	3.38616e-10	0.224478	-1.52643
5971247	chr12:5971247:G:A	2.76328e-10	-2.37928e-10	-1.50523
5971368	chr12:5971368:T:C	3.34363e-10	0.211509	-1.5261
5971411	chr12:5971411:G:C	5.83064e-10	0.362572	-1.1211
5971429	chr12:5971429:G:A	5.25253e-10	0.306584	-1.16952
5971766	chr12:5971766:C:A	1.0061e-09	-2.37928e-10	-0.212979
5971784	chr12:5971784:G:A	5.23828e-10	-2.37928e-10	-0.865655
5972010	chr12:5972010:C:T	2.85436e-10	-2.37928e-10	-1.4728
5972044	chr12:5972044:C:T	7.87447e-11	-1.91058	-0.850027
5972215	chr12:5972215:G:C	2.72146e-10	-2.37928e-10	-1.52048
5972423	chr12:5972423:G:A	1.00852e-09	-0.210579	-5.0546e-10
5972658	chr12:5972658:G:A	5.07744e-11	-1.71263	-1.4868
5972772	chr12:5972772:C:T	4.30642e-10	0.460263	-1.52181
5972780	chr12:5972780:A:G	4.02541e-10	-2.37928e-10	-1.12902
5972947	chr12:5972947:A:G	3.99279e-10	0.212537	-1.3497
5973392	chr12:5973392:A:T	4.25698e-10	0.234262	-1.30735
5973586	chr12:5973586:A:G	1.30965e-09	1.35219	-1.3015
5973633	chr12:5973633:A:G	1.14993e-09	1.13065	-1.21001
5973821	chr12:5973821:G:A	3.12291e-10	-1.38288	-5.0546e-10
5974278	chr12:5974278:G:T	5.22422e-10	-2.37928e-10	-0.868343
5975157	chr12:5975157:A:G	5.0766e-09	-0.455053	1.86063
5975547	chr12:5975547:G:A	4.05518e-11	-1.93345	-1.49079
5976279	chr12:5976279:G:A	1.54917e-10	-0.586459	-1.49747
5976281	chr12:5976281:G:A	1.95476e-10	-0.330345	-1.52104
5976347	chr12:5976347:A:G	6.26458e-11	-1.52328	-1.46604
5976716	chr12:5976716:G:A	1.4434e-09	-2.37928e-10	0.147938
5977006	chr12:5977006:C:T	1.80448e-10	-0.406147	-1.52523
5977153	chr12:5977153:T:C	2.89799e-10	-2.37928e-10	-1.45763
5977281	chr12:5977281:G:A	4.33667e-10	-2.37928e-10	-1.05454
5977770	chr12:5977770:C:T	4.16773e-11	-1.9207	-1.47616
5977790	chr12:5977790:A:C	2.70824e-10	-2.37928e-10	-1.52535
5977933	chr12:5977933:A:T	1.60652e-10	-0.524237	-1.52334
5978081	chr12:5978081:A:G	5.49323e-10	-2.37928e-10	-0.818133
5978156	chr12:5978156:ATATAAT:A	1.64313e-10	-0.498595	-1.52645
5978694	chr12:5978694:C:T	7.34522e-10	-2.37928e-10	-0.527599
5978755	chr12:5978755:CA:C	1.87623e-10	-1.89238	-5.0546e-10
5978937	chr12:5978937:A:C	2.46743e-10	-0.174171	-1.4443
5979120	chr12:5979120:C:T	2.7267e-10	-2.37928e-10	-1.51856
5979233	chr12:5979233:A:G	4.17746e-10	-2.37928e-10	-1.09195
5979420	chr12:5979420:T:C	8.89548e-10	-2.37928e-10	-0.336106
5979499	chr12:5979499:C:G	1.64117e-10	-0.501268	-1.52497
5979536	chr12:5979536:G:A	1.13449e-09	-0.0928771	-5.0546e-10
5979619	chr12:5979619:G:A	2.90724e-10	-0.0290618	-1.42538
5979711	chr12:5979711:C:T	1.46629e-10	-0.61249	-1.52642
5979838	chr12:5979838:G:A	4.58356e-09	1.30341	-5.0546e-10
5979902	chr12:5979902:G:A	7.62575e-10	0.0163841	-0.506503
5979946	chr12:5979946:T:C	6.74605e-11	-1.69057	-1.22471
5979990	chr12:5979990:G:A	2.08411e-09	0.236139	0.279139
5980374	chr12:5980374:C:T	6.09669e-10	-2.37928e-10	-0.713902
5980587	chr12:5980587:G:A	1.99114e-10	-1.83294	-5.0546e-10
5980775	chr12:5980775:C:T	2.99649e-10	-2.37928e-10	-1.42421
5980910	chr12:5980910:G:A	8.36811e-10	-2.37928e-10	-0.397222
5981137	chr12:5981137:T:C	4.93921e-11	-1.90433	-1.3227
5981372	chr12:5981372:G:A	3.26844e-10	0.123676	-1.46101
5981379	chr12:5981379:T:C	1.48939e-10	-0.652571	-1.47071
5981398	chr12:5981398:A:G	3.2308e-09	-2.37928e-10	0.953667
5981528	chr12:5981528:C:T	2.31553e-10	-0.259798	-1.42221
5981543	chr12:5981543:A:G	3.20959e-10	-2.37928e-10	-1.35551
5981659	chr12:5981659:T:C	4.71413e-09	0.317361	1.01414
5981726	chr12:5981726:G:A	1.56533e-10	-0.54703	-1.52652
5981834	chr12:5981834:A:G	6.30656e-11	-1.8248	-1.15784
5981998	chr12:5981998:G:A	1.20672e-09	0.173462	-0.204621
5982039	chr12:5982039:C:T	1.28822e-10	-0.757543	-1.51085
5982167	chr12:5982167:A:G	1.83659e-10	-1.91374	-5.0546e-10
5982335	chr12:5982335:CTGGG:C	2.22383e-10	-1.72242	-5.0546e-10
5982531	chr12:5982531:T:C	1.80208e-10	-1.93271	-5.0546e-10
5982852	chr12:5982852:G:T	2.70944e-10	-2.37928e-10	-1.52491
5982856	chr12:5982856:T:TA	3.14316e-10	-0.44391	-0.932511
5982869	chr12:5982869:C:T	1.26255e-10	-0.762921	-1.5256
5982981	chr12:5982981:G:A	2.13102e-10	-1.76505	-5.0546e-10
5983276	chr12:5983276:G:A	2.5127e-10	-0.137922	-1.46237
5983480	chr12:5983480:C:G	2.71168e-10	-2.37928e-10	-1.52408
5983677	chr12:5983677:G:GATAA	1.38984e-10	-0.666829	-1.52563
5983740	chr12:5983740:TAGAC:T	2.80813e-10	-2.37928e-10	-1.48913
5983882	chr12:5983882:T:A	6.27869e-11	-1.92609	-1.06098
5983895	chr12:5983895:G:A	1.81747e-10	-1.9242	-5.0546e-10
5983936	chr12:5983936:T:A	3.16337e-10	-2.37928e-10	-1.37001
5984116	chr12:5984116:A:T	1.24447e-10	-0.777134	-1.52581
5984121	chr12:5984121:C:T	1.2746e-10	-0.753148	-1.52587
5984134	chr12:5984134:T:C	1.3217e-10	-0.716928	-1.5258
5984320	chr12:5984320:T:C	1.36171e-10	-0.687107	-1.5258
5984545	chr12:5984545:C:T	1.40845e-10	-0.655227	-1.52393
5984786	chr12:5984786:T:C	1.42352e-10	-0.647004	-1.52151
5984842	chr12:5984842:A:G	4.90195e-10	-2.37928e-10	-0.932016
5984867	chr12:5984867:C:A	2.71236e-10	-2.37928e-10	-1.52383
5984899	chr12:5984899:C:T	4.57533e-11	-1.78417	-1.51938
5984916	chr12:5984916:G:A	2.01898e-09	0.0720104	0.411518
5984986	chr12:5984986:G:A	1.3418e-10	-0.70111	-1.52652
5985124	chr12:5985124:A:T	3.6039e-10	-2.37928e-10	-1.23963
5985224	chr12:5985224:C:T	1.30485e-10	-0.72917	-1.52639
5985329	chr12:5985329:C:G	1.33627e-10	-0.708569	-1.5232
5985618	chr12:5985618:T:C	2.42815e-10	-0.156841	-1.47768
5985679	chr12:5985679:G:A	2.52495e-10	-0.472605	-1.12282
5985823	chr12:5985823:T:C	3.59978e-10	-2.37928e-10	-1.24078
5986108	chr12:5986108:T:C	3.15232e-10	-0.0502312	-1.32328
5986113	chr12:5986113:G:A	2.17988e-09	-2.37928e-10	0.560207
5986642	chr12:5986642:C:T	8.28728e-11	-1.37142	-1.33809
5986735	chr12:5986735:A:G	8.11928e-11	-1.41489	-1.3151
5987090	chr12:5987090:G:A	6.30013e-11	-1.66232	-1.32134
5987128	chr12:5987128:T:C	6.63502e-11	-1.62072	-1.31115
5987217	chr12:5987217:T:C	6.51294e-11	-1.63889	-1.31155
5987489	chr12:5987489:C:T	5.8649e-11	-1.5788	-1.47644
5987510	chr12:5987510:G:A	5.85068e-11	-1.58463	-1.47305
5987525	chr12:5987525:G:A	5.88762e-11	-1.57999	-1.47139
5987650	chr12:5987650:C:T	6.14508e-11	-1.51498	-1.4936
5987835	chr12:5987835:G:T	2.8207e-10	-2.37928e-10	-1.48466
5987868	chr12:5987868:C:A	1.7147e-09	-2.37928e-10	0.320172
5987909	chr12:5987909:G:T	3.53902e-10	-2.37928e-10	-1.2578
5987982	chr12:5987982:A:G	4.15233e-10	-2.37928e-10	-1.09798
5988030	chr12:5988030:G:A	4.29887e-10	-2.37928e-10	-1.0633
5988172	chr12:5988172:G:A	2.71293e-10	-2.37928e-10	-1.52362
5988195	chr12:5988195:G:A	1.23186e-09	-2.37928e-10	-0.010535
5988250	chr12:5988250:A:G	2.96872e-10	-2.37928e-10	-1.43352
5988292	chr12:5988292:C:T	3.23363e-10	-2.37928e-10	-1.34804
5988299	chr12:5988299:G:C	3.02499e-10	-2.37928e-10	-1.41474
5988336	chr12:5988336:G:A	3.37665e-10	-2.37928e-10	-1.30476
5988374	chr12:5988374:AG:A	4.04608e-10	-2.37928e-10	-1.1239
5988780	chr12:5988780:C:A	1.48287e-10	-0.758693	-1.36898
5988799	chr12:5988799:C:T	8.07894e-10	0.0721755	-0.504564
5988891	chr12:5988891:CA:C	3.92552e-09	0.46846	0.679975
5989077	chr12:5989077:C:T	4.47529e-10	-2.37928e-10	-1.02308
5989286	chr12:5989286:T:C	1.2718e-09	0.657128	-0.635761
5989438	chr12:5989438:G:A	3.44947e-10	-2.37928e-10	-1.28343
5989691	chr12:5989691:A:G	1.26993e-09	0.60368	-0.583781
5989747	chr12:5989747:T:TGCTCTCAG	9.636e-10	-2.37928e-10	-0.256143
5989843	chr12:5989843:T:C	3.11489e-10	-2.37928e-10	-1.38545
5990287	chr12:5990287:T:C	6.39429e-10	0.724394	-1.39064
5990308	chr12:5990308:T:G	5.00781e-10	-2.37928e-10	-0.910651
5990372	chr12:5990372:T:C	1.36499e-09	0.699093	-0.607013
5990680	chr12:5990680:A:G	1.56609e-10	-1.03404	-1.03903
5990683	chr12:5990683:C:G	1.02011e-09	0.614582	-0.813731
5991087	chr12:5991087:T:TTTAC	5.36397e-10	-2.37928e-10	-0.841945
5991201	chr12:5991201:ACACACG:A	7.46173e-11	-1.39096	-1.42349
5991411	chr12:5991411:A:G	5.06353e-10	0.328968	-1.22855
5991429	chr12:5991429:G:T	7.50964e-10	0.639742	-1.1452
5991445	chr12:5991445:G:C	1.27419e-10	-0.873919	-1.40542
5991805	chr12:5991805:G:A	4.48698e-11	-1.84448	-1.47858
5992144	chr12:5992144:T:C	4.98716e-10	-2.37928e-10	-0.914782
5992149	chr12:5992149:A:T	6.65217e-10	-2.37928e-10	-0.626706
5993367	chr12:5993367:C:A	2.98944e-10	0.0683845	-1.49495
5993441	chr12:5993441:T:C	2.43152e-10	-0.713485	-0.919649
5993598	chr12:5993598:G:A	2.04992e-10	-0.585855	-1.21799
5993736	chr12:5993736:C:T	3.93772e-10	-1.17821	0.0271645
5993741	chr12:5993741:G:A	1.26404e-10	-0.852616	-1.43472
5994115	chr12:5994115:A:T	6.01371e-10	-2.37928e-10	-0.727606
5994484	chr12:5994484:G:A	1.79748e-10	-1.93526	-5.0546e-10
5994657	chr12:5994657:T:C	1.91521e-10	-1.87182	-5.0546e-10
5994678	chr12:5994678:G:A	3.09559e-10	0.0965375	-1.48821
5994832	chr12:5994832:C:T	4.23723e-11	-1.92371	-1.45662
5995076	chr12:5995076:A:T	4.11318e-10	-2.37928e-10	-1.10745
5995361	chr12:5995361:TACTC:T	6.65217e-10	-2.37928e-10	-0.626706
5995388	chr12:5995388:T:C	1.33351e-10	-0.811208	-1.42263
5995702	chr12:5995702:G:A	8.26674e-10	0.415727	-0.825135
5996221	chr12:5996221:G:A	1.42023e-10	-1.43405	-0.73678
5996230	chr12:5996230:G:C	1.81107e-10	-1.92773	-5.0546e-10
5996333	chr12:5996333:T:C	5.45618e-10	0.614923	-1.43982
5996852	chr12:5996852:T:C	1.04391e-10	-1.57792	-0.900753
5997031	chr12:5997031:G:A	4.14566e-10	-2.37928e-10	-1.09959
5997745	chr12:5997745:T:C	4.23406e-10	-2.37928e-10	-1.07849
5998051	chr12:5998051:A:G	4.08859e-10	-2.37928e-10	-1.11345
5998171	chr12:5998171:T:A	6.00489e-10	-2.37928e-10	-0.729075
5998878	chr12:5998878:G:A	7.02513e-10	-0.572155	-5.0546e-10
5999347	chr12:5999347:G:A	9.04247e-11	-1.85748	-0.764823
5999382	chr12:5999382:T:C	2.78968e-10	-2.37928e-10	-1.49572
5999524	chr12:5999524:T:C	3.946e-10	-0.0172243	-1.13172
5999937	chr12:5999937:G:A	2.45954e-10	-0.21061	-1.41106
6000160	chr12:6000160:T:C	3.17756e-10	-2.37928e-10	-1.36554
6000185	chr12:6000185:G:A	3.71987e-10	-2.37928e-10	-1.20796
6000308	chr12:6000308:G:T	7.62993e-10	-2.37928e-10	-0.489571
6000417	chr12:6000417:T:A	4.23451e-10	-2.37928e-10	-1.07838
6000675	chr12:6000675:G:A	2.84425e-10	-2.37928e-10	-1.47635
6000736	chr12:6000736:T:C	2.35189e-10	-0.263514	-1.40292
6002103	chr12:6002103:A:T	2.76842e-10	-2.37928e-10	-1.50337
6002254	chr12:6002254:G:C	3.37068e-10	-2.37928e-10	-1.30654
6002270	chr12:6002270:T:G	3.58823e-10	-2.37928e-10	-1.24399
6002310	chr12:6002310:A:G	2.25332e-10	-0.972782	-0.736464
6002761	chr12:6002761:G:A	1.15698e-10	-1.03682	-1.33901
6003213	chr12:6003213:C:T	3.26895e-10	-2.37928e-10	-1.33718
6003290	chr12:6003290:G:A	2.66805e-10	-0.12398	-1.41632
6003374	chr12:6003374:C:T	4.15402e-10	-2.37928e-10	-1.09757
6003408	chr12:6003408:A:G	1.4556e-09	0.963469	-0.807113
6003788	chr12:6003788:C:G	1.3634e-09	0.0909156	-5.0546e-10
6003973	chr12:6003973:G:A	1.34703e-10	-0.817176	-1.40657
6004173	chr12:6004173:T:C	1.67637e-09	0.991072	-0.693505
6004278	chr12:6004278:T:C	2.81722e-10	-0.247817	-1.23808
6004423	chr12:6004423:C:T	1.01393e-09	-2.37928e-10	-0.205233
6005117	chr12:6005117:C:A	1.45671e-10	-1.78243	-0.36304
6005478	chr12:6005478:T:C	2.27164e-10	-0.463079	-1.23807
6005595	chr12:6005595:A:G	2.70534e-10	-2.37928e-10	-1.52642
6005984	chr12:6005984:CAA:C	1.02693e-10	-0.969147	-1.52593
6006025	chr12:6006025:CA:C	2.21074e-10	-1.72832	-5.0546e-10
6006108	chr12:6006108:G:A	2.71427e-10	-1.567	0.043872
6006374	chr12:6006374:A:C	3.12455e-10	-2.37928e-10	-1.38236
6006558	chr12:6006558:A:G	1.44763e-10	-1.07691	-1.07481
6007185	chr12:6007185:A:G	5.99456e-10	-2.37928e-10	-0.730797
6007291	chr12:6007291:A:G	9.75945e-11	-1.07378	-1.47222
6007591	chr12:6007591:C:T	4.96568e-10	0.604981	-1.52408
6007636	chr12:6007636:A:G	6.16519e-10	-2.37928e-10	-0.70273
6007816	chr12:6007816:C:G	2.10397e-10	-1.77782	-5.0546e-10
6007911	chr12:6007911:T:C	2.1056e-10	-1.77705	-5.0546e-10
6007981	chr12:6007981:A:G	5.15924e-10	-2.37928e-10	-0.88086
6008045	chr12:6008045:G:A	3.09156e-10	-1.3714	-0.0215691
6008166	chr12:6008166:C:T	2.7852e-10	-2.37928e-10	-1.49733
6008617	chr12:6008617:A:G	2.91392e-10	-0.101611	-1.35054
6008928	chr12:6008928:A:C	2.76223e-10	-2.37928e-10	-1.50561
6009181	chr12:6009181:G:A	2.30892e-10	-1.46199	-0.222876
6010552	chr12:6010552:C:T	2.79283e-10	-2.37928e-10	-1.49459
6010787	chr12:6010787:T:C	3.79114e-10	-2.37928e-10	-1.18898
6011265	chr12:6011265:C:T	4.72408e-10	0.51722	-1.4862
6011981	chr12:6011981:A:G	5.22167e-10	-2.37928e-10	-0.868831
6012054	chr12:6012054:C:T	4.81688e-10	-2.37928e-10	-0.949524
6012599	chr12:6012599:G:A	4.91811e-10	-2.37928e-10	-0.928725
6012755	chr12:6012755:A:G	4.81832e-10	-2.37928e-10	-0.949224
6012787	chr12:6012787:T:C	4.93793e-10	-2.37928e-10	-0.924702
6012846	chr12:6012846:T:C	4.70914e-10	-2.37928e-10	-0.972143
6012862	chr12:6012862:C:T	9.66212e-11	-1.11852	-1.4375
6012937	chr12:6012937:A:G	5.51697e-10	0.53479	-1.34861
6012987	chr12:6012987:C:G	3.08083e-10	-2.37928e-10	-1.39645
6012993	chr12:6012993:A:G	3.8339e-10	-2.37928e-10	-1.17777
6013067	chr12:6013067:C:T	3.19989e-10	-2.37928e-10	-1.35853
6013076	chr12:6013076:G:A	6.11679e-10	-2.37928e-10	-0.710611
6013146	chr12:6013146:G:A	3.05679e-10	-2.37928e-10	-1.40428
6013276	chr12:6013276:C:G	3.03784e-10	-2.37928e-10	-1.4105
6013313	chr12:6013313:T:A	2.99345e-10	-2.37928e-10	-1.42522
6013586	chr12:6013586:A:G	4.97357e-10	-2.37928e-10	-0.91751
6013788	chr12:6013788:G:A	4.97488e-10	-2.37928e-10	-0.917248
6013799	chr12:6013799:T:C	5.28906e-10	-2.37928e-10	-0.856008
6013848	chr12:6013848:C:T	4.4799e-10	-2.37928e-10	-1.02205
6013916	chr12:6013916:CACAA:C	4.98496e-10	-2.37928e-10	-0.915223
6014087	chr12:6014087:T:G	5.05905e-10	-2.37928e-10	-0.900471
6014102	chr12:6014102:C:G	2.81235e-10	-2.37928e-10	-1.48763
6014262	chr12:6014262:A:G	2.05515e-10	-1.8013	-5.0546e-10
6014611	chr12:6014611:T:C	4.49123e-10	-2.37928e-10	-1.01952
6014965	chr12:6014965:A:G	3.19532e-09	0.657079	0.285543
6015316	chr12:6015316:G:A	7.05874e-10	-2.37928e-10	-0.567382
6015500	chr12:6015500:T:C	2.23958e-08	3.68341	-0.793599
6015890	chr12:6015890:T:C	1.34431e-10	-0.835166	-1.3906
6016231	chr12:6016231:C:A	9.3331e-10	-2.37928e-10	-0.288082
6016550	chr12:6016550:G:A	3.71284e-10	-1.20985	-5.0546e-10
6016654	chr12:6016654:G:A	3.98742e-10	-2.37928e-10	-1.1385
6017090	chr12:6017090:C:T	2.76424e-10	-2.37928e-10	-1.50488
6017246	chr12:6017246:C:T	1.47259e-09	-2.37928e-10	0.167959
6017247	chr12:6017247:G:A	5.74267e-11	-1.69504	-1.38127
6017740	chr12:6017740:A:G	4.0319e-10	-2.37928e-10	-1.12741
6017761	chr12:6017761:C:T	1.89882e-09	0.512134	-0.089964
6017779	chr12:6017779:T:C	1.82215e-10	-1.92163	-5.0546e-10
6018235	chr12:6018235:T:G	1.31667e-10	-1.14048	-1.10607
6018328	chr12:6018328:C:T	2.88554e-10	-2.37928e-10	-1.46194
6018725	chr12:6018725:C:A	3.2154e-10	-2.37928e-10	-1.3537
6018753	chr12:6018753:T:G	3.20923e-10	-2.37928e-10	-1.35562
6018777	chr12:6018777:A:G	1.33675e-07	5.10821	-0.431856
6019114	chr12:6019114:T:C	3.70284e-10	-2.37928e-10	-1.21255
6019222	chr12:6019222:C:T	1.86779e-10	-1.89689	-5.0546e-10
6019277	chr12:6019277:T:C	8.42976e-07	6.49124	0.0266303
6019280	chr12:6019280:T:C	2.96181e-10	-2.37928e-10	-1.43585
6019623	chr12:6019623:C:T	1.38855e-09	-2.37928e-10	0.109194
6019732	chr12:6019732:A:C	3.11386e-10	-2.37928e-10	-1.38579
6020022	chr12:6020022:G:A	1.31433e-09	-2.37928e-10	0.0542601
6020098	chr12:6020098:A:G	5.13048e-11	-1.84122	-1.34781
6020301	chr12:6020301:A:G	4.55095e-10	-2.37928e-10	-1.00631
6020335	chr12:6020335:A:G	5.99775e-10	-2.37928e-10	-0.730264
6020369	chr12:6020369:A:G	5.27796e-10	-2.37928e-10	-0.858109
6020556	chr12:6020556:A:G	6.50676e-10	-2.37928e-10	-0.648807
6020593	chr12:6020593:C:T	7.05443e-10	-2.37928e-10	-0.567994
6020640	chr12:6020640:T:A	6.89839e-10	-2.37928e-10	-0.590361
6020799	chr12:6020799:T:C	2.98876e-10	-2.37928e-10	-1.42679
6020880	chr12:6020880:G:A	6.66403e-10	-2.37928e-10	-0.624924
6020888	chr12:6020888:G:A	1.71065e-10	-1.19437	-0.790407
6021044	chr12:6021044:A:G	7.08343e-10	-2.37928e-10	-0.563891
6021178	chr12:6021178:A:G	7.27607e-10	-2.37928e-10	-0.537058
6021192	chr12:6021192:T:C	2.94387e-10	-2.37928e-10	-1.44192
6021995	chr12:6021995:A:G	6.9185e-10	-2.37928e-10	-0.58745
6022178	chr12:6022178:A:G	8.01264e-10	-2.37928e-10	-0.440628
6022465	chr12:6022465:C:T	6.8515e-10	-2.37928e-10	-0.597182
6022561	chr12:6022561:T:C	7.53125e-10	-2.37928e-10	-0.502588
6022575	chr12:6022575:G:A	7.70638e-10	-2.37928e-10	-0.479601
6022580	chr12:6022580:T:G	8.01503e-10	-2.37928e-10	-0.44033
6022605	chr12:6022605:G:A	1.88019e-10	-1.89028	-5.0546e-10
6022614	chr12:6022614:A:G	6.35856e-10	-2.37928e-10	-0.671847
6022681	chr12:6022681:C:G	4.82963e-10	-2.37928e-10	-0.946878
6022792	chr12:6022792:T:C	6.03609e-10	-2.37928e-10	-0.723893
6022793	chr12:6022793:G:A	7.18968e-10	-2.37928e-10	-0.549003
6022852	chr12:6022852:A:G	7.23029e-10	-2.37928e-10	-0.54337
6022864	chr12:6022864:G:A	4.81147e-10	-0.5141	-0.436547
6022988	chr12:6022988:ATAATGT:A	6.83309e-10	-2.37928e-10	-0.599872
6023009	chr12:6023009:A:C	3.32899e-10	-2.37928e-10	-1.31898
6023040	chr12:6023040:G:T	6.86904e-10	-2.37928e-10	-0.594625
6023070	chr12:6023070:T:C	3.31067e-10	-2.37928e-10	-1.3245
6023074	chr12:6023074:T:C	6.74446e-10	-2.37928e-10	-0.612928
6023307	chr12:6023307:T:C	1.50896e-10	-0.961143	-1.14908
6023346	chr12:6023346:ACTTC:A	5.80102e-10	-2.37928e-10	-0.763615
6023505	chr12:6023505:C:T	2.10212e-10	-1.7787	-5.0546e-10
6023618	chr12:6023618:C:T	7.24445e-10	-2.37928e-10	-0.541414
6023624	chr12:6023624:T:G	2.08335e-10	-1.17779	-0.609884
6023752	chr12:6023752:G:A	5.06166e-09	-2.37928e-10	1.40263
6023770	chr12:6023770:A:G	1.13688e-10	-1.44368	-0.949683
6023888	chr12:6023888:G:A	1.08274e-09	-2.37928e-10	-0.139573
6023913	chr12:6023913:T:C	1.77136e-10	-0.589114	-1.36079
6023990	chr12:6023990:T:C	5.87482e-10	-2.37928e-10	-0.750974
6024081	chr12:6024081:C:T	3.07904e-10	-2.37928e-10	-1.39703
6024502	chr12:6024502:A:G	1.25581e-09	-2.37928e-10	0.00871555
6024524	chr12:6024524:A:C	7.66444e-10	-2.37928e-10	-0.485057
6024853	chr12:6024853:A:T	1.61159e-09	1.2657	-1.00754
6024910	chr12:6024910:G:C	1.57622e-09	1.27166	-1.0357
6024944	chr12:6024944:G:A	1.72105e-09	1.32205	-0.99818
6025191	chr12:6025191:A:G	1.94952e-09	1.30305	-0.854533
6025325	chr12:6025325:C:T	2.83675e-09	-2.37928e-10	0.823595
6025326	chr12:6025326:A:G	2.10659e-09	1.41026	-0.884255
6025343	chr12:6025343:G:A	2.81049e-09	-2.37928e-10	0.814294
6025344	chr12:6025344:G:A	2.8057e-09	-2.37928e-10	0.81259
6025459	chr12:6025459:C:G	3.13927e-09	-2.37928e-10	0.924926
6025549	chr12:6025549:G:A	2.54528e-09	1.53229	-0.81711
6025910	chr12:6025910:CTGG:C	1.46841e-09	-2.37928e-10	0.165115
6026087	chr12:6026087:G:A	3.08975e-10	-2.37928e-10	-1.39356
6026099	chr12:6026099:C:T	2.27557e-09	1.45942	-0.856251
6026171	chr12:6026171:G:A	2.44624e-09	1.47393	-0.798443
6026200	chr12:6026200:G:A	1.86129e-10	-0.418022	-1.48236
6026329	chr12:6026329:A:T	3.31659e-09	-2.37928e-10	0.979873
6026520	chr12:6026520:T:C	2.31291e-09	1.42634	-0.806902
6026890	chr12:6026890:A:G	2.52099e-09	1.48024	-0.774648
6026987	chr12:6026987:T:C	2.33736e-09	1.41642	-0.786457
6027220	chr12:6027220:T:C	2.36722e-09	1.44168	-0.799024
6027269	chr12:6027269:A:G	2.3709e-09	1.43625	-0.79204
6027373	chr12:6027373:T:C	2.39183e-09	1.44104	-0.788043
6027414	chr12:6027414:T:C	5.76779e-11	-1.92194	-1.15
6027468	chr12:6027468:G:A	2.26178e-09	1.39462	-0.797531
6027536	chr12:6027536:C:T	3.1017e-09	-2.37928e-10	0.912886
6027618	chr12:6027618:G:A	3.40667e-09	-2.37928e-10	1.00667
6027636	chr12:6027636:G:A	3.29934e-09	-2.37928e-10	0.974658
6027666	chr12:6027666:G:A	2.41591e-09	1.47582	-0.812806
6027680	chr12:6027680:G:C	2.75807e-09	1.57601	-0.780543
6027748	chr12:6027748:A:G	7.44445e-11	-1.90946	-0.907305
6027936	chr12:6027936:C:T	8.42142e-10	1.08443	-1.4753
6028051	chr12:6028051:G:A	5.25879e-10	-0.861749	-5.0546e-10
6028279	chr12:6028279:C:G	8.78851e-10	1.11653	-1.46474
6028290	chr12:6028290:A:C	8.81407e-10	1.12174	-1.46704
6028498	chr12:6028498:G:A	5.09911e-10	-2.37928e-10	-0.892584
6028516	chr12:6028516:C:T	9.28227e-10	1.16982	-1.46336
6028732	chr12:6028732:G:A	3.56453e-10	-0.963326	-0.28729
6028807	chr12:6028807:T:C	2.8331e-10	-2.37928e-10	-1.48028
6029034	chr12:6029034:T:C	9.52748e-10	1.21693	-1.4844
6029219	chr12:6029219:T:C	1.79807e-10	-0.483125	-1.45181
6029244	chr12:6029244:T:C	9.19541e-10	1.19616	-1.49911
6029429	chr12:6029429:C:T	8.77778e-10	1.15145	-1.50087
6029515	chr12:6029515:AG:A	7.07119e-10	-2.37928e-10	-0.56562
6029569	chr12:6029569:C:T	5.10437e-10	-2.37928e-10	-0.891552
6029977	chr12:6029977:A:G	8.61643e-10	1.12881	-1.49679
6030115	chr12:6030115:G:A	9.28818e-10	-2.37928e-10	-0.292907
6030164	chr12:6030164:C:T	5.34302e-10	-0.845858	-5.0546e-10
6030193	chr12:6030193:A:G	2.40753e-09	-2.37928e-10	0.659539
6030330	chr12:6030330:A:G	8.92033e-10	1.16517	-1.49848
6030341	chr12:6030341:G:A	7.74586e-10	1.02782	-1.50231
6030416	chr12:6030416:T:G	1.82484e-10	-1.92016	-5.0546e-10
6030571	chr12:6030571:A:G	7.90445e-10	1.04984	-1.50406
6030826	chr12:6030826:G:A	8.16862e-10	1.08168	-1.50303
6030945	chr12:6030945:T:C	8.02777e-10	1.06246	-1.5012
6030959	chr12:6030959:G:A	8.51657e-10	1.12072	-1.50035
6031006	chr12:6031006:A:G	7.97557e-10	1.06315	-1.50842
6031018	chr12:6031018:G:A	2.52711e-10	-0.125878	-1.46869
6032103	chr12:6032103:C:G	3.69771e-10	-2.37928e-10	-1.21394
6032204	chr12:6032204:G:A	8.16829e-10	1.07334	-1.49473
6032253	chr12:6032253:G:A	7.24523e-10	0.955276	-1.49658
6032265	chr12:6032265:C:T	8.49637e-10	1.12379	-1.5058
6032283	chr12:6032283:G:A	9.93811e-11	-1.06116	-1.4667
6032322	chr12:6032322:A:G	2.97906e-10	-2.37928e-10	-1.43004
6032362	chr12:6032362:G:A	6.32641e-10	-2.37928e-10	-0.676917
6032366	chr12:6032366:A:G	1.11486e-09	1.30567	-1.416
6032405	chr12:6032405:T:C	8.42447e-10	1.08976	-1.48027
6032468	chr12:6032468:T:C	1.04027e-09	1.32312	-1.5027
6032580	chr12:6032580:G:A	7.16592e-10	-2.37928e-10	-0.552313
6032625	chr12:6032625:G:A	4.82888e-10	-0.935526	-0.0115087
6032656	chr12:6032656:T:G	5.92934e-10	-2.37928e-10	-0.741736
6032830	chr12:6032830:G:A	8.71041e-10	1.14117	-1.4983
6032888	chr12:6032888:G:A	2.05553e-09	0.501469	-5.0546e-10
6032893	chr12:6032893:CACAT:C	1.07019e-09	1.34105	-1.49228
6032928	chr12:6032928:G:A	9.19531e-10	-2.37928e-10	-0.302955
6032978	chr12:6032978:A:G	9.50052e-10	-2.37928e-10	-0.270302
6032997	chr12:6032997:CACACACACGCACATGCAT:C	2.74411e-10	-2.37928e-10	-1.51219
6033049	chr12:6033049:T:C	4.19659e-10	-2.37928e-10	-1.08738
6033182	chr12:6033182:A:G	1.18e-09	1.43728	-1.49083
6033197	chr12:6033197:T:C	1.23383e-09	1.49556	-1.5045
6033236	chr12:6033236:G:A	2.13864e-10	-1.76148	-5.0546e-10
6033641	chr12:6033641:C:T	1.68722e-10	-0.564979	-1.43359
6033675	chr12:6033675:C:G	9.41543e-10	1.24263	-1.52193
6034043	chr12:6034043:G:A	4.23353e-10	-2.37928e-10	-1.07861
6034062	chr12:6034062:G:A	4.52782e-10	-2.37928e-10	-1.01141
6034372	chr12:6034372:G:A	2.73533e-10	-2.37928e-10	-1.5154
6034621	chr12:6034621:C:A	2.7791e-10	-2.37928e-10	-1.49952
6034818	chr12:6034818:T:C	9.51584e-11	-1.9146	-0.656674
6034972	chr12:6034972:G:A	3.84479e-10	0.320123	-1.49505
6034998	chr12:6034998:T:C	4.81008e-11	-1.92897	-1.32455
6035003	chr12:6035003:T:G	4.80676e-11	-1.92966	-1.32455
6035159	chr12:6035159:A:G	9.80628e-10	1.26065	-1.49928
6035354	chr12:6035354:T:C	1.30482e-09	1.49433	-1.44733
6035398	chr12:6035398:T:G	3.92945e-10	-2.37928e-10	-1.15315
6035409	chr12:6035409:G:A	4.43098e-10	-1.03303	-5.0546e-10
6035444	chr12:6035444:G:A	2.78495e-10	-2.37928e-10	-1.49742
6035943	chr12:6035943:A:T	4.82027e-10	0.560416	-1.50924
6036363	chr12:6036363:G:A	6.50973e-10	0.577057	-1.22541
6036483	chr12:6036483:A:T	5.10958e-10	-2.37928e-10	-0.890531
6036591	chr12:6036591:G:A	3.16998e-10	-2.37928e-10	-1.36792
6036640	chr12:6036640:G:A	5.6203e-10	-2.37928e-10	-0.795265
6036965	chr12:6036965:G:A	5.31777e-10	-2.37928e-10	-0.850596
6036983	chr12:6036983:T:C	5.70563e-10	0.677618	-1.45781
6037317	chr12:6037317:C:T	5.70002e-10	0.647763	-1.42894
6037341	chr12:6037341:T:C	5.74033e-10	0.663769	-1.4379
6037420	chr12:6037420:G:A	5.22541e-10	-0.868115	-5.0546e-10
6037473	chr12:6037473:C:T	3.07821e-10	-2.37928e-10	-1.3973
6037677	chr12:6037677:T:C	8.79987e-10	1.04137	-1.38829
6037842	chr12:6037842:C:G	3.9592e-10	0.361709	-1.50732
6037848	chr12:6037848:C:T	5.82593e-10	-2.37928e-10	-0.75933
6037890	chr12:6037890:G:A	4.92122e-10	0.52613	-1.45422
6037944	chr12:6037944:T:C	8.97999e-10	0.950696	-1.27735
6037953	chr12:6037953:T:C	5.47804e-10	0.613559	-1.43446
6038445	chr12:6038445:C:T	4.87519e-10	0.528218	-1.46571
6038620	chr12:6038620:T:C	4.31334e-10	0.453582	-1.51352
6038725	chr12:6038725:G:C	5.00667e-10	-0.910879	-5.0546e-10
6038839	chr12:6038839:T:C	5.35074e-11	-1.86341	-1.28359
6039064	chr12:6039064:A:G	1.47727e-09	1.35086	-1.17973
6039143	chr12:6039143:G:C	8.53066e-10	1.09302	-1.471
6039160	chr12:6039160:A:G	1.31253e-09	1.27361	-1.22072
6039309	chr12:6039309:C:T	6.57722e-09	1.66455	-5.0546e-10
6039389	chr12:6039389:A:G	9.67002e-10	1.0954	-1.34802
6039443	chr12:6039443:T:C	2.7053e-10	-2.37928e-10	-1.52644
6039643	chr12:6039643:G:T	3.30238e-10	-2.37928e-10	-1.32701
6040000	chr12:6040000:A:G	3.12608e-10	-2.37928e-10	-1.38187
6040118	chr12:6040118:T:C	4.29436e-11	-1.91724	-1.44969
6040184	chr12:6040184:G:C	2.97093e-10	-2.37928e-10	-1.43277
6040333	chr12:6040333:C:T	3.0497e-10	-2.37928e-10	-1.4066
6040334	chr12:6040334:G:A	3.48571e-10	-2.37928e-10	-1.27298
6040540	chr12:6040540:G:A	1.29393e-09	1.54241	-1.50379
6040572	chr12:6040572:T:G	1.74346e-09	1.56823	-1.23142
6040633	chr12:6040633:G:A	1.3391e-10	-1.85382	-0.375834
6040900	chr12:6040900:C:T	1.77529e-10	-1.43002	-0.517664
6041318	chr12:6041318:T:G	7.41363e-10	-2.37928e-10	-0.518329
6041321	chr12:6041321:T:C	1.40972e-10	-1.40815	-0.770107
6041472	chr12:6041472:G:A	3.42295e-10	-2.37928e-10	-1.29115
6041592	chr12:6041592:G:A	8.29012e-10	0.391718	-0.798303
6041598	chr12:6041598:G:A	9.77903e-10	0.439381	-0.68079
6042200	chr12:6042200:T:A	1.55935e-10	-1.34193	-0.735449
6042356	chr12:6042356:G:A	1.67209e-10	-1.27236	-0.735214
6042378	chr12:6042378:A:G	2.70543e-10	-2.37928e-10	-1.52639
6042412	chr12:6042412:T:C	1.56027e-10	-1.36695	-0.709838
6042431	chr12:6042431:G:A	3.07045e-09	0.988043	-0.0852815
6042433	chr12:6042433:C:T	6.58281e-10	-2.37928e-10	-0.637187
6042487	chr12:6042487:A:G	1.48349e-10	-1.35074	-0.776511
6042572	chr12:6042572:G:A	4.09202e-10	-2.37928e-10	-1.11261
6042680	chr12:6042680:T:C	1.52755e-10	-1.35636	-0.741627
6042707	chr12:6042707:C:T	3.84704e-10	0.323903	-1.49825
6042712	chr12:6042712:T:C	1.51161e-10	-1.36686	-0.741617
6042736	chr12:6042736:C:T	1.42703e-10	-1.41246	-0.753599
6042738	chr12:6042738:G:A	1.5169e-10	-1.37139	-0.733584
6042940	chr12:6042940:G:A	1.52108e-10	-1.36512	-0.737111
6043113	chr12:6043113:T:C	1.52249e-10	-1.35705	-0.744253
6043489	chr12:6043489:T:C	1.51075e-10	-1.36742	-0.741627
6043550	chr12:6043550:AG:A	3.07311e-10	-1.81015	0.411195
6043561	chr12:6043561:G:A	1.6449e-10	-1.50764	-0.516328
6043683	chr12:6043683:C:G	1.80039e-10	-1.93365	-5.0546e-10
6043703	chr12:6043703:G:A	2.11649e-10	-1.77189	-5.0546e-10
6043810	chr12:6043810:G:A	4.83496e-10	0.41138	-1.35716
6043954	chr12:6043954:C:T	1.88845e-10	-1.88589	-5.0546e-10
6044116	chr12:6044116:CAGGG:C	1.52088e-10	-1.36519	-0.737171
6044124	chr12:6044124:A:ACTTT	1.51202e-10	-1.36729	-0.740916
6044125	chr12:6044125:G:GCC	1.53263e-10	-1.35303	-0.741627
6044177	chr12:6044177:G:A	1.56418e-10	-1.33266	-0.741627
6044185	chr12:6044185:T:C	2.90417e-10	-2.37928e-10	-1.4555
6044348	chr12:6044348:A:G	1.5053e-10	-1.50239	-0.610264
6044368	chr12:6044368:T:C	1.54901e-10	-1.46353	-0.620509
6044572	chr12:6044572:A:G	1.50826e-10	-1.48067	-0.63002
6044573	chr12:6044573:C:T	1.48911e-10	-1.50248	-0.620988
6044584	chr12:6044584:A:G	1.58292e-10	-0.681896	-1.38048
6044659	chr12:6044659:T:C	3.66509e-10	-2.37928e-10	-1.2228
6044801	chr12:6044801:T:A	1.42456e-10	-1.47114	-0.696644
6044806	chr12:6044806:A:T	2.76067e-10	-2.37928e-10	-1.50618
6044848	chr12:6044848:T:C	3.21127e-10	-2.37928e-10	-1.35498
6044913	chr12:6044913:G:A	1.7489e-10	-1.30469	-0.657972
6045040	chr12:6045040:T:C	6.37748e-10	0.345948	-1.01482
6045303	chr12:6045303:A:G	1.50645e-10	-1.43107	-0.680824
6045432	chr12:6045432:A:T	2.70855e-10	-2.37928e-10	-1.52523
6045481	chr12:6045481:T:C	1.81601e-10	-1.92501	-5.0546e-10
6046052	chr12:6046052:G:A	9.62308e-10	0.488774	-0.746259
6046178	chr12:6046178:T:G	1.511e-10	-1.33282	-0.776056
6046585	chr12:6046585:C:T	1.98489e-09	0.466497	-5.0546e-10
6046667	chr12:6046667:C:T	2.80258e-10	-2.37928e-10	-1.49111
6046784	chr12:6046784:C:T	9.04479e-10	-2.37928e-10	-0.319461
6046980	chr12:6046980:G:A	5.67613e-10	-2.37928e-10	-0.785379
6047222	chr12:6047222:C:T	1.30181e-09	-2.37928e-10	0.0446945
6047311	chr12:6047311:C:T	7.54698e-10	0.230938	-0.73144
6047391	chr12:6047391:C:T	1.30815e-08	2.35214	-5.0546e-10
6047469	chr12:6047469:A:G	8.47877e-10	0.35372	-0.737804
6047699	chr12:6047699:A:G	3.4771e-10	-2.37928e-10	-1.27545
6047780	chr12:6047780:T:C	2.70737e-10	-2.37928e-10	-1.52567
6047830	chr12:6047830:A:G	2.93355e-10	-1.44543	-5.0546e-10
6048228	chr12:6048228:T:C	9.06086e-11	-1.55834	-1.06193
6048237	chr12:6048237:G:A	2.79036e-10	-2.37928e-10	-1.49548
6048413	chr12:6048413:G:A	4.06798e-10	-2.37928e-10	-1.1185
6048822	chr12:6048822:A:G	1.25213e-09	0.609152	-0.603373
6048856	chr12:6048856:G:A	9.89029e-10	0.46595	-0.696045
6049604	chr12:6049604:C:A	2.74452e-10	-2.37928e-10	-1.51204
6049696	chr12:6049696:C:T	8.90783e-10	-2.37928e-10	-0.334719
6049879	chr12:6049879:C:T	9.75116e-10	0.406757	-0.65102
6050725	chr12:6050725:C:T	3.00244e-10	-2.37928e-10	-1.42222
6050875	chr12:6050875:A:G	1.93968e-10	-1.59016	-0.268961
6050879	chr12:6050879:C:T	1.69112e-10	-0.516502	-1.47976
6050980	chr12:6050980:T:C	1.89292e-10	-0.387243	-1.49629
6051448	chr12:6051448:C:T	8.56126e-11	-1.49675	-1.18023
6051513	chr12:6051513:A:T	2.85601e-10	-2.37928e-10	-1.47222
6051526	chr12:6051526:G:A	2.08282e-10	-0.545805	-1.24212
6051568	chr12:6051568:C:G	4.27289e-10	-2.37928e-10	-1.06936
6051578	chr12:6051578:A:G	1.02076e-10	-1.1604	-1.3407
6051837	chr12:6051837:C:A	9.32518e-11	-1.54265	-1.04887
6051838	chr12:6051838:C:T	9.36904e-11	-1.54296	-1.04387
6052012	chr12:6052012:G:A	2.81956e-10	-2.37928e-10	-1.48507
6052218	chr12:6052218:G:A	2.40301e-10	-1.64493	-5.0546e-10
6052443	chr12:6052443:G:A	9.02526e-10	-2.37928e-10	-0.321621
6053009	chr12:6053009:T:C	5.10528e-11	-1.77765	-1.41631
6053495	chr12:6053495:G:A	8.55359e-11	-1.24989	-1.42799
6053588	chr12:6053588:A:G	1.06979e-10	-1.0464	-1.40779
6053686	chr12:6053686:T:C	8.78029e-11	-1.13794	-1.51378
6053863	chr12:6053863:C:G	3.55086e-10	-2.37928e-10	-1.25446
6053879	chr12:6053879:G:A	1.88421e-09	1.87193	-1.45748
6054212	chr12:6054212:T:C	7.17445e-10	0.881835	-1.43296
6054302	chr12:6054302:G:C	3.04849e-09	-1.46937	2.36496
6054478	chr12:6054478:G:A	4.77071e-10	0.56551	-1.52466
6054539	chr12:6054539:A:T	5.73434e-10	0.717762	-1.49294
6054660	chr12:6054660:C:T	4.73989e-10	0.535509	-1.50114
6054674	chr12:6054674:C:G	2.70626e-10	-2.37928e-10	-1.52608
6054972	chr12:6054972:G:A	2.47718e-09	2.06138	-1.37332
6055176	chr12:6055176:G:C	1.45269e-08	-2.37928e-10	2.45694
6055289	chr12:6055289:C:T	3.61442e-10	-1.69125	0.454527
6055634	chr12:6055634:C:T	6.15203e-10	-2.37928e-10	-0.704868
6055732	chr12:6055732:A:G	3.57248e-10	-2.37928e-10	-1.24839
6056133	chr12:6056133:C:T	1.79749e-10	-1.93526	-5.0546e-10
6056211	chr12:6056211:C:T	1.24456e-09	-0.164647	0.164366
6056219	chr12:6056219:C:T	2.93487e-10	-2.37928e-10	-1.44499
6056363	chr12:6056363:T:C	8.78877e-10	-1.91075	1.56258
6056581	chr12:6056581:G:A	3.02048e-10	-2.37928e-10	-1.41623
6056809	chr12:6056809:C:T	7.05691e-10	-1.93521	1.36757
6056833	chr12:6056833:G:A	5.56888e-11	-1.93511	-1.17193
6056842	chr12:6056842:A:T	2.70601e-10	-2.37928e-10	-1.52617
6057289	chr12:6057289:G:A	2.31251e-09	1.96585	-1.34658
6057651	chr12:6057651:C:T	2.80504e-10	-2.37928e-10	-1.49023
6057740	chr12:6057740:TC:T	1.3331e-10	-1.67434	-0.559803
6057952	chr12:6057952:C:T	3.01938e-09	2.23025	-1.34426
6058030	chr12:6058030:A:G	1.21466e-10	-1.75379	-0.57339
6058375	chr12:6058375:G:A	2.72343e-10	-2.37928e-10	-1.51976
6058456	chr12:6058456:C:G	2.89656e-10	-2.37928e-10	-1.45812
6058664	chr12:6058664:C:T	3.07191e-10	-2.37928e-10	-1.39935
6058744	chr12:6058744:G:A	3.15782e-10	-2.37928e-10	-1.37177
6058836	chr12:6058836:C:A	3.26593e-10	-2.37928e-10	-1.3381
6058910	chr12:6058910:A:G	1.79778e-10	-1.93509	-5.0546e-10
6059572	chr12:6059572:G:A	2.94773e-10	-2.37928e-10	-1.44061
6059601	chr12:6059601:C:T	3.39512e-10	-2.37928e-10	-1.29931
6059668	chr12:6059668:A:C	6.56179e-11	-1.45226	-1.49071
6059861	chr12:6059861:T:C	2.07302e-09	1.92528	-1.41534
6060032	chr12:6060032:T:C	6.66044e-11	-1.46689	-1.46115
6060053	chr12:6060053:T:C	6.44578e-11	-1.59418	-1.36663
6060084	chr12:6060084:A:C	2.9014e-10	-2.37928e-10	-1.45645
6060157	chr12:6060157:T:G	4.12412e-10	0.408942	-1.51374
6060277	chr12:6060277:G:A	6.5137e-11	-1.4903	-1.46003
6060328	chr12:6060328:C:T	2.73956e-10	-2.37928e-10	-1.51385
6060356	chr12:6060356:T:C	9.05075e-11	-1.71086	-0.910528
6060512	chr12:6060512:C:T	5.81509e-10	-2.37928e-10	-0.761193
6060567	chr12:6060567:T:C	1.25241e-10	-0.911481	-1.3851
6060587	chr12:6060587:A:G	2.70529e-10	-2.37928e-10	-1.52644
6061066	chr12:6061066:T:C	2.70681e-10	-2.37928e-10	-1.52588
6061133	chr12:6061133:G:A	9.92183e-11	-1.67827	-0.851223
6061147	chr12:6061147:G:A	2.83796e-10	-2.37928e-10	-1.47856
6061262	chr12:6061262:G:A	3.36636e-10	-2.37928e-10	-1.30782
6061373	chr12:6061373:T:C	2.87895e-10	-2.37928e-10	-1.46422
6061405	chr12:6061405:TGACAAGAG:T	1.20275e-10	-1.49437	-0.842661
6061452	chr12:6061452:A:G	5.24435e-10	-2.37928e-10	-0.864497
6061479	chr12:6061479:A:G	3.75186e-09	2.4496	-1.34641
6061524	chr12:6061524:C:G	3.47198e-10	0.185937	-1.46286
6061630	chr12:6061630:A:G	1.19927e-10	-1.51338	-0.826558
6061785	chr12:6061785:G:A	6.14716e-11	-1.49622	-1.51202
6061786	chr12:6061786:C:T	6.27322e-11	-1.47765	-1.51029
6062099	chr12:6062099:T:C	9.52727e-11	-1.60796	-0.962119
6062526	chr12:6062526:A:G	5.63661e-11	-1.9345	-1.16045
6063064	chr12:6063064:A:G	3.00753e-10	-2.37928e-10	-1.42053
6063182	chr12:6063182:C:A	5.59959e-11	-1.57527	-1.52627
6063893	chr12:6063893:CT:C	3.72857e-10	-2.37928e-10	-1.20562
6064267	chr12:6064267:C:T	3.4136e-09	1.74565	-0.736943
6065248	chr12:6065248:T:G	5.97429e-10	0.781577	-1.51576
6065257	chr12:6065257:T:A	8.82118e-10	1.14605	-1.49055
6066220	chr12:6066220:A:G	3.54327e-10	-2.37928e-10	-1.2566
6066291	chr12:6066291:A:G	3.54463e-10	-2.37928e-10	-1.25622
6066325	chr12:6066325:G:A	2.95032e-10	-2.37928e-10	-1.43974
6066566	chr12:6066566:G:A	8.32599e-10	-2.37928e-10	-0.402267
6066859	chr12:6066859:A:C	6.92393e-11	-1.37425	-1.515
6066945	chr12:6066945:G:A	3.1732e-10	-2.37928e-10	-1.36691
6067076	chr12:6067076:G:A	3.43318e-10	-2.37928e-10	-1.28816
6067330	chr12:6067330:C:T	3.01651e-10	-2.37928e-10	-1.41755
6067620	chr12:6067620:T:C	2.76911e-10	-2.37928e-10	-1.50312
6068577	chr12:6068577:C:T	3.12915e-10	-2.37928e-10	-1.38089
6068637	chr12:6068637:T:C	5.66689e-11	-1.83695	-1.25264
6068701	chr12:6068701:T:C	9.26891e-10	-2.37928e-10	-0.294983
6068862	chr12:6068862:GTGTGTA:G	3.13312e-10	-2.37928e-10	-1.37962
6068943	chr12:6068943:A:G	3.45257e-10	-2.37928e-10	-1.28253
6068960	chr12:6068960:G:A	8.02888e-11	-1.92905	-0.812136
6069119	chr12:6069119:A:G	3.22729e-10	0.176552	-1.52656
6070224	chr12:6070224:C:T	3.70183e-10	-1.21282	-5.0546e-10
6070301	chr12:6070301:C:T	2.55128e-10	-0.191589	-1.39346
6070586	chr12:6070586:T:C	3.07341e-10	-2.37928e-10	-1.39886
6070857	chr12:6070857:C:T	3.16449e-10	-2.37928e-10	-1.36966
6071022	chr12:6071022:C:T	7.78972e-10	-2.37928e-10	-0.468844
6071416	chr12:6071416:A:T	1.65366e-09	1.07383	-0.7899
6071466	chr12:6071466:C:T	8.63536e-10	-2.37928e-10	-0.365783
6071482	chr12:6071482:C:A	2.97775e-10	-2.37928e-10	-1.43048
6071498	chr12:6071498:T:C	3.15593e-10	-2.37928e-10	-1.37236
6071752	chr12:6071752:C:T	7.78756e-10	-2.37928e-10	-0.469121
6071933	chr12:6071933:T:C	2.82454e-10	-2.37928e-10	-1.4833
6072156	chr12:6072156:C:A	2.82456e-10	-2.37928e-10	-1.4833
6072160	chr12:6072160:A:G	2.93831e-10	-2.37928e-10	-1.44381
6072403	chr12:6072403:G:A	3.29384e-10	-2.37928e-10	-1.32959
6073068	chr12:6073068:G:T	2.52056e-10	-0.0740072	-1.52316
6073156	chr12:6073156:C:T	2.74494e-10	-2.37928e-10	-1.51189
6073662	chr12:6073662:A:T	1.25065e-10	-1.90968	-0.388307
6074067	chr12:6074067:A:G	2.7104e-10	-2.37928e-10	-1.52455
6074356	chr12:6074356:C:T	6.52205e-10	-2.37928e-10	-0.64646
6075257	chr12:6075257:C:T	2.0607e-09	-2.37928e-10	0.50398
6075863	chr12:6075863:G:C	2.31881e-10	-0.259556	-1.42104
6075913	chr12:6075913:G:C	4.14105e-11	-1.90467	-1.49861
6076071	chr12:6076071:T:G	4.98821e-11	-1.88457	-1.33259
6076725	chr12:6076725:C:T	5.44788e-11	-1.65814	-1.47087
6076844	chr12:6076844:C:T	1.9324e-10	-1.24394	-0.618947
6076900	chr12:6076900:C:T	1.83675e-10	-1.91365	-5.0546e-10
6076943	chr12:6076943:T:G	3.22583e-10	-2.37928e-10	-1.35046
6076950	chr12:6076950:T:C	5.19143e-11	-1.84013	-1.33709
6077441	chr12:6077441:A:G	3.002e-09	-2.37928e-10	0.880215
6077501	chr12:6077501:A:G	3.99659e-11	-1.92242	-1.51637
6077511	chr12:6077511:C:A	3.93816e-11	-1.92701	-1.52651
6077641	chr12:6077641:T:C	1.31285e-09	0.552672	-0.499537
6077814	chr12:6077814:C:T	2.75206e-10	-2.37928e-10	-1.5093
6078066	chr12:6078066:T:C	3.25761e-10	0.179896	-1.52055
6078169	chr12:6078169:A:G	5.71376e-10	-2.37928e-10	-0.778772
6078222	chr12:6078222:T:C	2.73607e-10	-2.37928e-10	-1.51513
6078499	chr12:6078499:G:T	1.11266e-10	-1.47961	-0.935287
6078795	chr12:6078795:G:A	2.70528e-10	-2.37928e-10	-1.52644
6079479	chr12:6079479:G:A	2.85257e-10	-2.37928e-10	-1.47343
6080230	chr12:6080230:T:C	4.04819e-09	1.17921	-5.0546e-10
6081030	chr12:6081030:G:A	2.83381e-10	-2.37928e-10	-1.48003
6081703	chr12:6081703:G:A	2.7804e-10	-2.37928e-10	-1.49906
6081838	chr12:6081838:G:A	2.72702e-10	-2.37928e-10	-1.51844
6081990	chr12:6081990:G:A	3.00962e-10	-2.37928e-10	-1.41984
6082116	chr12:6082116:A:G	2.77082e-10	-2.37928e-10	-1.50251
6082168	chr12:6082168:T:C	6.17615e-10	-2.37928e-10	-0.700954
6082438	chr12:6082438:G:A	4.47574e-10	-2.37928e-10	-1.02298
6082860	chr12:6082860:A:G	3.22381e-10	-2.37928e-10	-1.35109
6083032	chr12:6083032:G:A	2.93902e-10	-2.37928e-10	-1.44357
6083469	chr12:6083469:G:A	3.63552e-09	1.74677	-0.675084
6083720	chr12:6083720:A:G	1.5133e-10	-0.999796	-1.10756
6083930	chr12:6083930:C:T	1.45234e-10	-1.01028	-1.13819
6084274	chr12:6084274:T:G	1.35701e-09	-2.37928e-10	0.0862196
6084547	chr12:6084547:G:A	3.8096e-09	1.75444	-0.635985
6084776	chr12:6084776:T:G	7.52394e-10	-2.37928e-10	-0.503559
6085017	chr12:6085017:T:A	5.76687e-11	-1.88016	-1.19194
6085077	chr12:6085077:C:G	1.08646e-10	-1.26516	-1.17357
6085086	chr12:6085086:G:A	5.13291e-10	-2.37928e-10	-0.885977
6085173	chr12:6085173:C:T	2.7063e-10	-2.37928e-10	-1.52607
6085419	chr12:6085419:T:A	1.74807e-09	0.62609	-0.286641
6085489	chr12:6085489:T:C	5.10377e-11	-1.89799	-1.29627
6085491	chr12:6085491:G:C	2.24139e-09	0.910462	-0.322431
6085603	chr12:6085603:T:A	5.71551e-11	-1.66733	-1.41372
6085825	chr12:6085825:T:C	1.20509e-10	-0.88946	-1.44563
6086137	chr12:6086137:G:A	1.03534e-09	-0.184339	-5.0546e-10
6086142	chr12:6086142:C:T	6.42679e-11	-1.49749	-1.46627
6086163	chr12:6086163:TAAC:T	4.25965e-10	-2.37928e-10	-1.07246
6086202	chr12:6086202:G:A	6.07798e-11	-1.5203	-1.49926
6086231	chr12:6086231:C:G	6.17904e-11	-1.52107	-1.48201
6086361	chr12:6086361:T:C	6.29337e-11	-1.49894	-1.4858
6086509	chr12:6086509:T:G	6.45272e-11	-1.45062	-1.50911
6086544	chr12:6086544:A:T	6.53994e-11	-1.45622	-1.49009
6086830	chr12:6086830:C:T	6.11037e-11	-1.51629	-1.49796
6087134	chr12:6087134:A:G	6.36747e-11	-1.47673	-1.4963
6087135	chr12:6087135:G:C	2.70862e-10	-2.37928e-10	-1.52521
6087148	chr12:6087148:T:C	6.54236e-11	-1.47571	-1.47022
6087247	chr12:6087247:A:G	6.11011e-11	-1.52167	-1.49262
6087278	chr12:6087278:A:C	6.40476e-11	-1.47109	-1.4961
6087416	chr12:6087416:T:A	7.97643e-11	-1.28937	-1.45837
6087443	chr12:6087443:T:C	6.30433e-11	-1.53668	-1.44631
6087445	chr12:6087445:G:A	4.53334e-11	-1.79276	-1.52002
6087544	chr12:6087544:G:T	5.83373e-11	-1.5435	-1.51707
6087560	chr12:6087560:C:T	5.4879e-11	-1.62444	-1.49725
6087612	chr12:6087612:G:A	8.65815e-10	-2.37928e-10	-0.363148
6087659	chr12:6087659:T:C	6.135e-11	-1.51319	-1.49703
6087666	chr12:6087666:G:A	2.89414e-10	-2.37928e-10	-1.45896
6087899	chr12:6087899:A:G	4.49504e-10	-2.37928e-10	-1.01867
6087984	chr12:6087984:A:T	2.73477e-10	-2.37928e-10	-1.5156
6088015	chr12:6088015:C:T	2.89922e-10	-2.37928e-10	-1.45721
6088134	chr12:6088134:T:C	2.91613e-10	-2.37928e-10	-1.45139
6088157	chr12:6088157:G:A	4.11647e-10	-2.37928e-10	-1.10665
6088268	chr12:6088268:G:C	2.70581e-10	-2.37928e-10	-1.52625
6088302	chr12:6088302:A:C	1.39117e-10	-0.96345	-1.22806
6088507	chr12:6088507:G:A	2.7062e-10	-2.37928e-10	-1.5261
6088579	chr12:6088579:G:A	6.43849e-10	-2.37928e-10	-0.659355
6088869	chr12:6088869:G:A	1.79933e-10	-1.93423	-5.0546e-10
6089065	chr12:6089065:A:G	7.71344e-10	0.224972	-0.703657
6089075	chr12:6089075:C:T	6.68026e-10	0.110535	-0.733026
6089098	chr12:6089098:C:T	3.35012e-10	-2.37928e-10	-1.31265
6089412	chr12:6089412:A:G	3.09994e-10	-2.37928e-10	-1.39026
6089507	chr12:6089507:A:C	8.43836e-10	-2.37928e-10	-0.388861
6090201	chr12:6090201:C:T	9.03033e-10	-2.37928e-10	-0.32106
6090588	chr12:6090588:G:A	3.46322e-09	1.97344	-0.9503
6091557	chr12:6091557:T:G	5.96779e-10	-2.37928e-10	-0.735272
6091657	chr12:6091657:A:C	1.98179e-10	-0.485174	-1.35247
6091887	chr12:6091887:G:A	2.9964e-10	-0.98589	-0.438347
6092028	chr12:6092028:A:G	2.82586e-10	-0.51627	-0.966565
6092157	chr12:6092157:C:T	5.02866e-10	-2.37928e-10	-0.906496
6092324	chr12:6092324:A:T	4.43281e-09	2.10526	-0.835294
6092544	chr12:6092544:T:C	3.02104e-09	1.81487	-0.928335
6092883	chr12:6092883:G:A	6.4376e-11	-1.44042	-1.52166
6092892	chr12:6092892:C:T	4.62811e-10	-0.9895	-5.0546e-10
6093078	chr12:6093078:T:C	3.49316e-09	1.68638	-0.654641
6093377	chr12:6093377:C:T	2.54433e-09	1.3607	-0.645901
6093438	chr12:6093438:A:G	3.35098e-09	1.68257	-0.692381
6093442	chr12:6093442:G:A	1.43275e-09	1.36826	-1.22773
6093652	chr12:6093652:A:G	3.69005e-09	1.66982	-0.583247
6093693	chr12:6093693:G:A	2.30045e-09	1.35475	-0.740714
6093989	chr12:6093989:T:C	6.64286e-11	-1.75581	-1.17488
6094244	chr12:6094244:A:G	1.81959e-10	-1.92304	-5.0546e-10
6094290	chr12:6094290:A:G	6.27385e-11	-1.61472	-1.37312
6094314	chr12:6094314:A:G	6.47874e-11	-1.59453	-1.36118
6094367	chr12:6094367:G:T	6.29168e-11	-1.61034	-1.37467
6094384	chr12:6094384:C:T	1.35592e-09	-2.37928e-10	0.0854182
6094508	chr12:6094508:G:C	6.78973e-11	-1.49736	-1.41147
6094559	chr12:6094559:T:TC	6.59566e-11	-1.52169	-1.41613
6094806	chr12:6094806:A:G	6.55476e-11	-1.50727	-1.43677
6094945	chr12:6094945:C:A	4.56154e-10	-2.37928e-10	-1.00399
6095034	chr12:6095034:G:A	1.06124e-10	-0.94652	-1.51569
6095216	chr12:6095216:G:T	6.01588e-11	-1.62189	-1.40795
6095272	chr12:6095272:A:G	6.60861e-11	-1.50934	-1.42652
6095677	chr12:6095677:G:A	2.89581e-10	-2.37928e-10	-1.45838
6095736	chr12:6095736:CA:C	4.76685e-10	0.158318	-1.11828
6095919	chr12:6095919:C:A	6.687e-11	-1.47589	-1.44818
6096125	chr12:6096125:ATGG:A	1.0269e-09	-2.37928e-10	-0.192521
6096129	chr12:6096129:ATGGAT:A	1.03814e-09	-2.37928e-10	-0.181631
6096601	chr12:6096601:T:C	6.45099e-10	-0.657416	-5.0546e-10
6096920	chr12:6096920:G:A	1.96714e-10	-1.84507	-5.0546e-10
6096963	chr12:6096963:G:A	6.70748e-10	-0.618426	-5.0546e-10
6097150	chr12:6097150:G:C	7.93501e-11	-1.42126	-1.33169
6097239	chr12:6097239:A:G	5.62206e-10	-2.37928e-10	-0.794951
6097263	chr12:6097263:C:T	3.00277e-10	-2.37928e-10	-1.42211
6097377	chr12:6097377:C:G	7.94745e-11	-1.4395	-1.31188
6097490	chr12:6097490:A:T	2.83783e-10	-2.37928e-10	-1.47861
6097524	chr12:6097524:T:C	2.90889e-10	-2.37928e-10	-1.45388
6098215	chr12:6098215:T:C	3.01389e-10	-2.37928e-10	-1.41842
6098545	chr12:6098545:G:A	5.92669e-11	-1.65053	-1.39424
6098561	chr12:6098561:G:A	2.30195e-10	-1.68789	-5.0546e-10
6098567	chr12:6098567:G:A	5.01001e-11	-1.71318	-1.49962
6098903	chr12:6098903:G:C	2.21787e-10	-1.7251	-5.0546e-10
6099270	chr12:6099270:G:A	1.41445e-09	-2.37928e-10	0.127677
6099452	chr12:6099452:T:C	6.22391e-11	-1.48497	-1.51087
6099475	chr12:6099475:A:G	3.58411e-10	-2.37928e-10	-1.24514
6099480	chr12:6099480:C:A	3.64849e-10	-2.37928e-10	-1.22734
6099516	chr12:6099516:A:G	6.23381e-11	-1.48702	-1.50723
6099621	chr12:6099621:G:A	6.18663e-11	-1.49716	-1.50469
6099885	chr12:6099885:G:C	1.97648e-10	-1.84033	-5.0546e-10
6099950	chr12:6099950:C:T	1.02198e-09	1.00855	-1.20587
6100608	chr12:6100608:T:C	8.84302e-11	-1.11842	-1.52619
6100798	chr12:6100798:C:T	1.42735e-09	-2.37928e-10	0.136756
6101603	chr12:6101603:C:T	2.92888e-10	-2.37928e-10	-1.44703
6101681	chr12:6101681:C:A	6.38772e-10	-2.37928e-10	-0.667272
6101922	chr12:6101922:C:A	6.26431e-11	-1.46819	-1.52118
6102276	chr12:6102276:T:C	5.40445e-11	-1.87828	-1.25874
6102669	chr12:6102669:A:T	9.60789e-10	-2.37928e-10	-0.259064
6102723	chr12:6102723:G:A	9.74057e-10	-2.37928e-10	-0.24535
6102808	chr12:6102808:G:GC	2.24999e-10	-1.71072	-5.0546e-10
6103491	chr12:6103491:TGTATACACACACGTATATATATAC:T	6.59411e-10	-0.635472	-5.0546e-10
6103514	chr12:6103514:A:G	6.64736e-10	-0.627429	-5.0546e-10
6104403	chr12:6104403:G:A	1.81297e-10	-1.92668	-5.0546e-10
6104414	chr12:6104414:G:A	2.705e-10	-2.37928e-10	-1.52655
6104674	chr12:6104674:G:A	2.13292e-10	-1.18027	-0.583889
6104799	chr12:6104799:C:T	8.10728e-10	-2.37928e-10	-0.428887
6105216	chr12:6105216:G:A	1.72815e-09	-2.37928e-10	0.327987
6105281	chr12:6105281:T:C	1.357e-10	-0.905424	-1.31095
6105446	chr12:6105446:T:C	3.00893e-10	-2.37928e-10	-1.42006
6105789	chr12:6105789:C:T	3.07393e-10	-2.37928e-10	-1.39869
6105804	chr12:6105804:A:C	1.46381e-08	-2.37928e-10	2.46456
6106468	chr12:6106468:A:G	3.29207e-09	2.32963	-1.35717
6106476	chr12:6106476:G:A	2.73334e-10	-2.37928e-10	-1.51613
6106599	chr12:6106599:C:T	2.73882e-10	-2.37928e-10	-1.51412
6107118	chr12:6107118:C:A	3.48355e-10	-2.37928e-10	-1.2736
6107849	chr12:6107849:G:A	6.49004e-10	-2.37928e-10	-0.65138
6107938	chr12:6107938:T:G	2.08624e-09	-2.37928e-10	0.516301
6108036	chr12:6108036:G:A	2.74982e-10	-2.37928e-10	-1.51012
6108545	chr12:6108545:A:G	2.98141e-10	-2.37928e-10	-1.42925
6108634	chr12:6108634:G:T	5.39927e-10	-2.37928e-10	-0.835385
6108757	chr12:6108757:A:G	1.44452e-08	-2.37928e-10	2.4513
6108853	chr12:6108853:T:C	4.77898e-10	-2.37928e-10	-0.957422
6108937	chr12:6108937:C:T	6.69121e-10	0.890365	-1.51122
6108964	chr12:6108964:G:A	4.07919e-10	-2.37928e-10	-1.11575
6108997	chr12:6108997:A:T	5.18916e-10	-2.37928e-10	-0.875077
6109002	chr12:6109002:C:G	1.93812e-09	-2.37928e-10	0.442655
6109037	chr12:6109037:A:G	1.77115e-09	-2.37928e-10	0.352564
6109266	chr12:6109266:T:C	1.05475e-09	-2.37928e-10	-0.165763
6109319	chr12:6109319:T:C	4.58161e-10	-2.37928e-10	-0.999599
6109524	chr12:6109524:A:G	5.18386e-10	-2.37928e-10	-0.8761
6109674	chr12:6109674:G:A	5.45712e-10	-2.37928e-10	-0.824728
6109695	chr12:6109695:G:A	4.18347e-10	-2.37928e-10	-1.09051
6109712	chr12:6109712:A:G	1.46944e-10	-1.6121	-0.52467
6109786	chr12:6109786:A:G	5.19283e-10	-2.37928e-10	-0.874369
6109930	chr12:6109930:G:T	5.16949e-10	-2.37928e-10	-0.878875
6110012	chr12:6110012:A:G	2.73982e-10	-2.37928e-10	-1.51376
6110515	chr12:6110515:C:T	4.07006e-10	-2.37928e-10	-1.11799
6110516	chr12:6110516:G:A	2.9049e-10	-2.37928e-10	-1.45525
6110750	chr12:6110750:C:G	1.60483e-09	0.253951	-5.0546e-10
6110821	chr12:6110821:A:C	3.43118e-10	-2.37928e-10	-1.28874
6111379	chr12:6111379:C:T	6.03909e-10	-2.37928e-10	-0.723395
6111562	chr12:6111562:A:G	4.2014e-10	-2.37928e-10	-1.08623
6111575	chr12:6111575:G:A	2.7105e-10	-2.37928e-10	-1.52452
6111609	chr12:6111609:G:A	1.2529e-09	1.47838	-1.47198
6111914	chr12:6111914:C:T	8.5434e-10	-2.37928e-10	-0.37649
6111934	chr12:6111934:G:A	4.19062e-10	-2.37928e-10	-1.0888
6112222	chr12:6112222:G:A	5.17652e-10	-2.37928e-10	-0.877517
6112233	chr12:6112233:T:G	1.60932e-09	1.71197	-1.45523
6112267	chr12:6112267:A:G	2.76414e-10	-2.37928e-10	-1.50492
6112682	chr12:6112682:G:T	1.81051e-09	1.82963	-1.45508
6112701	chr12:6112701:T:C	4.16513e-10	-2.37928e-10	-1.0949
6112707	chr12:6112707:T:C	2.00788e-09	-2.37928e-10	0.478014
6112921	chr12:6112921:C:A	3.20018e-10	0.164611	-1.52305
6113449	chr12:6113449:C:T	2.49013e-09	-2.37928e-10	0.693272
6113717	chr12:6113717:C:T	4.09142e-10	-2.37928e-10	-1.11276
6113837	chr12:6113837:G:A	2.73586e-10	-2.37928e-10	-1.5152
6114400	chr12:6114400:C:T	3.92369e-10	-2.37928e-10	-1.15462
6114419	chr12:6114419:T:A	2.90458e-10	-2.37928e-10	-1.45536
6114600	chr12:6114600:G:T	5.05105e-10	-0.885004	-0.0170496
6114748	chr12:6114748:T:C	3.24233e-10	0.169265	-1.51462
6115076	chr12:6115076:G:A	8.64887e-10	-2.37928e-10	-0.364221
6115369	chr12:6115369:G:GGGAA	2.83089e-10	-2.37928e-10	-1.48106
6115854	chr12:6115854:G:A	1.04017e-09	-2.37928e-10	-0.179684
6115965	chr12:6115965:C:T	8.31046e-10	0.805661	-1.20979
6116076	chr12:6116076:C:G	1.802e-10	-1.93275	-5.0546e-10
6116448	chr12:6116448:A:G	2.71079e-10	-2.37928e-10	-1.52441
6116715	chr12:6116715:G:A	2.7102e-10	-2.37928e-10	-1.52463
6116790	chr12:6116790:G:A	1.58338e-09	-2.37928e-10	0.240496
6116916	chr12:6116916:A:G	1.13944e-09	-2.37928e-10	-0.088527
6117135	chr12:6117135:T:A	6.41807e-10	0.721935	-1.38447
6117258	chr12:6117258:G:A	9.01385e-10	-2.37928e-10	-0.322887
6117381	chr12:6117381:T:A	4.2126e-10	0.24783	-1.3314
6117810	chr12:6117810:C:T	1.44584e-09	0.722268	-0.572641
6117953	chr12:6117953:G:C	5.75745e-10	-2.37928e-10	-0.771154
6118753	chr12:6118753:G:A	6.03151e-10	0.665762	-1.39041
6119253	chr12:6119253:C:T	3.75569e-10	0.0837466	-1.28212
6120724	chr12:6120724:C:G	2.87052e-10	-2.37928e-10	-1.46716
6120736	chr12:6120736:A:G	2.70967e-10	-2.37928e-10	-1.52482
6121378	chr12:6121378:G:A	1.79886e-10	-1.9345	-5.0546e-10
6121384	chr12:6121384:C:A	2.49878e-10	-0.924007	-0.681838
6121657	chr12:6121657:A:G	3.07093e-10	-0.0338398	-1.36583
6121696	chr12:6121696:C:T	2.86211e-10	-2.37928e-10	-1.47009
6121730	chr12:6121730:AGACCAGCCTGCCCAACATG:A	3.64555e-10	-2.37928e-10	-1.22814
6121737	chr12:6121737:C:T	7.79074e-10	0.812954	-1.28167
6121804	chr12:6121804:G:A	2.33157e-10	-0.942273	-0.732833
6121856	chr12:6121856:A:G	1.53666e-09	0.442838	-0.232292
6122386	chr12:6122386:C:A	5.52048e-10	0.579165	-1.39235
6122630	chr12:6122630:C:T	2.71744e-10	-2.37928e-10	-1.52196
6123134	chr12:6123134:G:T	1.15176e-09	-2.37928e-10	-0.0777709
6123216	chr12:6123216:G:A	1.80005e-10	-1.93384	-5.0546e-10
6123260	chr12:6123260:G:A	5.13338e-10	0.48696	-1.37284
6123328	chr12:6123328:C:T	2.7811e-10	-2.37928e-10	-1.4988
6123764	chr12:6123764:C:T	6.30371e-10	-2.37928e-10	-0.680511
6124047	chr12:6124047:C:T	2.814e-10	-2.37928e-10	-1.48704
6124157	chr12:6124157:G:A	6.34228e-10	-2.37928e-10	-0.67441
6125082	chr12:6125082:T:G	2.70597e-10	-2.37928e-10	-1.52619
6125373	chr12:6125373:C:G	7.81097e-10	-2.37928e-10	-0.46612
6125524	chr12:6125524:A:C	3.90015e-09	-2.37928e-10	1.14195
6125683	chr12:6125683:C:T	2.94853e-10	-2.37928e-10	-1.44034
6125718	chr12:6125718:G:A	5.39345e-10	-0.836464	-5.0546e-10
6125723	chr12:6125723:C:T	5.90278e-09	1.30007	0.256294
6125755	chr12:6125755:G:C	8.33751e-10	-2.37928e-10	-0.400885
6125857	chr12:6125857:T:C	7.19879e-09	1.54461	0.210239
6125905	chr12:6125905:G:A	3.13339e-09	1.21745	-0.294399
6125927	chr12:6125927:G:A	4.46983e-09	-2.37928e-10	1.27829
6125972	chr12:6125972:G:A	2.84354e-10	-2.37928e-10	-1.4766
6126267	chr12:6126267:A:G	2.07634e-10	-1.93197	0.140929
6126483	chr12:6126483:T:C	2.49762e-10	-1.89812	0.291807
6126489	chr12:6126489:A:G	6.93504e-10	-2.37928e-10	-0.585062
6126560	chr12:6126560:T:C	1.89198e-10	-1.92671	0.0426792
6126667	chr12:6126667:T:A	2.07911e-10	-1.92025	0.130543
6126843	chr12:6126843:C:T	2.01195e-09	-1.7148	2.19484
6126859	chr12:6126859:A:G	2.27021e-10	-1.9143	0.212528
6127306	chr12:6127306:G:A	3.9588e-10	-2.37928e-10	-1.14571
6127472	chr12:6127472:A:T	2.59684e-10	-1.92995	0.362594
6127646	chr12:6127646:T:C	1.40555e-10	-1.92969	-0.251525
6127836	chr12:6127836:G:GA	1.2527e-09	1.41834	-1.4121
6127930	chr12:6127930:T:TC	3.1886e-10	-2.37928e-10	-1.36207
6128171	chr12:6128171:A:G	1.13393e-09	-2.37928e-10	-0.0933767
6128250	chr12:6128250:A:G	3.01316e-10	-2.37928e-10	-1.41866
6128492	chr12:6128492:A:G	4.30548e-11	-1.88146	-1.48288
6128918	chr12:6128918:C:G	1.01979e-09	-2.37928e-10	-0.199471
6129171	chr12:6129171:C:A	5.81953e-11	-1.53719	-1.52583
6129263	chr12:6129263:C:G	8.45951e-10	-2.37928e-10	-0.386358
6129313	chr12:6129313:C:T	5.76109e-10	0.697429	-1.46795
6129427	chr12:6129427:C:T	1.97943e-09	1.70067	-1.23693
6129699	chr12:6129699:G:A	3.87844e-09	-2.37928e-10	1.13637
6130438	chr12:6130438:A:G	2.26809e-09	-2.37928e-10	0.599876
6130520	chr12:6130520:G:A	5.11138e-10	-2.37928e-10	-0.89018
6130555	chr12:6130555:T:G	1.42414e-09	1.53638	-1.40188
6130644	chr12:6130644:G:A	7.44556e-10	-2.37928e-10	-0.514032
6130884	chr12:6130884:T:C	1.46337e-09	1.59022	-1.42854
6130885	chr12:6130885:G:C	2.72193e-10	-2.37928e-10	-1.52031
6131552	chr12:6131552:A:C	2.76494e-10	-2.37928e-10	-1.50463
6131725	chr12:6131725:G:A	5.03756e-10	-2.37928e-10	-0.904727
6132280	chr12:6132280:G:A	1.51518e-09	1.66792	-1.47144
6132353	chr12:6132353:G:A	6.12613e-10	-2.37928e-10	-0.709086
6132541	chr12:6132541:T:C	6.59633e-10	-2.37928e-10	-0.635135
6133074	chr12:6133074:G:A	2.70899e-10	-2.37928e-10	-1.52507
6133623	chr12:6133623:A:G	5.90417e-10	-2.37928e-10	-0.745991
6133921	chr12:6133921:G:A	2.70528e-10	-2.37928e-10	-1.52644
6134045	chr12:6134045:A:G	4.01858e-10	-2.37928e-10	-1.13072
6134470	chr12:6134470:A:G	5.25684e-10	-2.37928e-10	-0.862119
6134680	chr12:6134680:C:G	8.89884e-10	-2.37928e-10	-0.335729
6134743	chr12:6134743:T:C	3.47414e-10	-2.37928e-10	-1.2763
6134991	chr12:6134991:C:T	1.08185e-09	-2.37928e-10	-0.140392
6135578	chr12:6135578:A:G	7.60363e-10	-2.37928e-10	-0.493023
6135623	chr12:6135623:A:C	4.62276e-10	-2.37928e-10	-0.990658
6136163	chr12:6136163:C:T	5.48494e-10	-2.37928e-10	-0.819643
6136339	chr12:6136339:G:A	2.18766e-10	-1.73882	-5.0546e-10
6136453	chr12:6136453:C:T	2.77254e-10	-2.37928e-10	-1.50188
6136532	chr12:6136532:A:G	4.59443e-10	-2.37928e-10	-0.996805
6137086	chr12:6137086:C:T	6.42145e-10	-2.37928e-10	-0.662005
6137280	chr12:6137280:T:A	3.12651e-10	-2.37928e-10	-1.38173
6137411	chr12:6137411:G:A	7.14526e-10	-2.37928e-10	-0.5552
6137494	chr12:6137494:T:C	4.27102e-10	-1.0698	-5.0546e-10
6137619	chr12:6137619:C:A	3.26824e-10	-2.37928e-10	-1.3374
6137807	chr12:6137807:G:A	4.09675e-10	-2.37928e-10	-1.11145
6138287	chr12:6138287:C:T	3.86909e-10	-2.37928e-10	-1.16863
6138398	chr12:6138398:C:T	3.24828e-10	-2.37928e-10	-1.34352
6138757	chr12:6138757:C:T	3.57638e-10	-1.2473	-5.0546e-10
6139334	chr12:6139334:C:T	3.35729e-10	-1.31052	-5.0546e-10
6139374	chr12:6139374:T:C	1.27751e-09	1.20329	-1.17744
6139419	chr12:6139419:A:G	1.12288e-09	0.940975	-1.04414
6139423	chr12:6139423:G:A	8.07509e-10	-2.37928e-10	-0.432864
6139611	chr12:6139611:C:T	1.08146e-09	-2.37928e-10	-0.14075
6139650	chr12:6139650:C:T	1.06202e-09	-2.37928e-10	-0.158892
6139696	chr12:6139696:G:A	1.13929e-09	-2.37928e-10	-0.0886564
6139711	chr12:6139711:G:A	4.44298e-11	-1.93517	-1.39774
6139809	chr12:6139809:G:A	5.07928e-10	-2.37928e-10	-0.89648
6139993	chr12:6139993:C:G	4.13416e-11	-1.87841	-1.52654
6140130	chr12:6140130:G:A	4.14239e-11	-1.87894	-1.52403
6140328	chr12:6140328:C:T	7.03181e-10	-2.37928e-10	-0.571206
6140475	chr12:6140475:G:A	8.88691e-10	-2.37928e-10	-0.337069
6140484	chr12:6140484:C:T	4.113e-11	-1.8861	-1.52398
6140494	chr12:6140494:G:T	4.10776e-11	-1.88583	-1.52552
6140511	chr12:6140511:A:G	4.07762e-11	-1.89612	-1.5226
6140660	chr12:6140660:A:G	4.06578e-11	-1.89683	-1.5248
6140712	chr12:6140712:G:C	9.09995e-10	-2.37928e-10	-0.31338
6140722	chr12:6140722:C:T	2.80884e-10	-2.37928e-10	-1.48888
6140830	chr12:6140830:T:C	4.06844e-11	-1.89714	-1.52383
6141002	chr12:6141002:T:C	8.56903e-10	-2.37928e-10	-0.373495
6141036	chr12:6141036:G:A	4.03038e-11	-1.90438	-1.52599
6141305	chr12:6141305:T:A	2.93202e-10	-2.37928e-10	-1.44596
6141340	chr12:6141340:T:C	2.78776e-10	-2.37928e-10	-1.49641
6141366	chr12:6141366:A:G	1.07696e-09	-2.37928e-10	-0.144918
6141452	chr12:6141452:T:G	4.05097e-11	-1.89988	-1.5254
6141666	chr12:6141666:G:A	2.81005e-10	-2.37928e-10	-1.48845
6142382	chr12:6142382:G:A	2.20842e-10	-1.72937	-5.0546e-10
6142496	chr12:6142496:C:T	5.77977e-10	-2.37928e-10	-0.767285
6142649	chr12:6142649:C:A	3.51621e-10	-2.37928e-10	-1.26427
6143178	chr12:6143178:T:A	2.75177e-10	-2.37928e-10	-1.5094
6143208	chr12:6143208:G:A	6.70964e-10	-2.37928e-10	-0.618104
6143285	chr12:6143285:AAGTC:A	5.37412e-10	0.496932	-1.33699
6143400	chr12:6143400:T:C	8.74962e-10	-2.37928e-10	-0.352639
6143660	chr12:6143660:G:A	5.39272e-10	-0.836598	-5.0546e-10
6143698	chr12:6143698:G:A	2.82292e-10	-2.37928e-10	-1.48388
6143770	chr12:6143770:C:T	3.21582e-10	-2.37928e-10	-1.35357
6143858	chr12:6143858:C:T	2.71017e-10	-2.37928e-10	-1.52464
6143995	chr12:6143995:G:A	9.11765e-10	0.426818	-0.738255
6144041	chr12:6144041:G:A	4.88078e-10	-2.37928e-10	-0.936344
6144446	chr12:6144446:G:A	3.0951e-10	-2.37928e-10	-1.39183
6144447	chr12:6144447:C:T	2.77927e-10	-1.49946	-5.0546e-10
6144905	chr12:6144905:T:G	3.97689e-10	-2.37928e-10	-1.14115
6144960	chr12:6144960:C:T	3.68251e-10	-2.37928e-10	-1.21805
6145154	chr12:6145154:C:T	3.32997e-10	-2.37928e-10	-1.31869
6145481	chr12:6145481:G:C	3.79418e-10	-2.37928e-10	-1.18818
6145499	chr12:6145499:C:G	2.72493e-10	-2.37928e-10	-1.51921
6146201	chr12:6146201:A:G	4.90513e-10	-2.37928e-10	-0.931367
6146220	chr12:6146220:AATAC:A	2.8711e-10	-2.37928e-10	-1.46695
6146259	chr12:6146259:A:G	2.90463e-10	-2.37928e-10	-1.45534
6146621	chr12:6146621:C:T	2.79453e-10	-2.37928e-10	-1.49398
6146696	chr12:6146696:T:C	2.79461e-10	-2.37928e-10	-1.49396
6146711	chr12:6146711:G:A	2.70728e-10	-2.37928e-10	-1.52571
6146923	chr12:6146923:C:T	3.2433e-10	-2.37928e-10	-1.34506
6147701	chr12:6147701:G:T	2.80342e-10	-2.37928e-10	-1.49081
6147738	chr12:6147738:C:T	2.82438e-10	-2.37928e-10	-1.48336
6147780	chr12:6147780:G:T	2.83551e-10	-2.37928e-10	-1.47943
6148017	chr12:6148017:C:A	2.80628e-10	-2.37928e-10	-1.48979
6148300	chr12:6148300:C:T	1.0529e-09	-2.37928e-10	-0.16752
6148316	chr12:6148316:C:T	3.781e-10	-2.37928e-10	-1.19166
6148421	chr12:6148421:CTT:C	2.71812e-10	-2.37928e-10	-1.52171
6148533	chr12:6148533:C:A	2.83611e-10	-2.37928e-10	-1.47921
6148803	chr12:6148803:G:A	2.73951e-10	-2.37928e-10	-1.51387
6148807	chr12:6148807:A:G	1.35159e-09	-2.37928e-10	0.0822173
6148982	chr12:6148982:T:C	2.8367e-10	-2.37928e-10	-1.47901
6149080	chr12:6149080:T:G	2.7052e-10	-2.37928e-10	-1.52647
6149470	chr12:6149470:G:A	2.7068e-10	-2.37928e-10	-1.52588
6149472	chr12:6149472:G:A	2.71649e-10	-2.37928e-10	-1.52231
6149575	chr12:6149575:A:G	2.72352e-10	-2.37928e-10	-1.51972
6150386	chr12:6150386:G:A	2.78797e-10	-2.37928e-10	-1.49634
6150448	chr12:6150448:A:C	7.601e-10	-2.37928e-10	-0.493369
6150528	chr12:6150528:AT:A	1.23075e-09	-2.37928e-10	-0.0114405
6150567	chr12:6150567:A:G	1.23593e-09	-2.37928e-10	-0.00723928
6150630	chr12:6150630:G:A	3.30599e-10	-2.37928e-10	-1.32591
6150819	chr12:6150819:GA:G	2.87297e-10	-2.37928e-10	-1.4663
6151408	chr12:6151408:A:G	3.7618e-10	-2.37928e-10	-1.19675
6151417	chr12:6151417:A:T	3.83765e-10	-2.37928e-10	-1.17679
6151435	chr12:6151435:C:T	2.71135e-10	-2.37928e-10	-1.5242
6151550	chr12:6151550:C:T	2.45392e-10	-0.262255	-1.36171
6151561	chr12:6151561:C:T	2.12394e-10	-0.258223	-1.51015
6152168	chr12:6152168:T:A	3.00113e-10	-2.37928e-10	-1.42266
6152316	chr12:6152316:T:C	8.05129e-10	1.09047	-1.52629
6152434	chr12:6152434:A:G	2.73716e-10	-2.37928e-10	-1.51473
6152704	chr12:6152704:T:G	2.74903e-10	-2.37928e-10	-1.5104
6152750	chr12:6152750:A:G	2.50968e-10	-1.60149	-5.0546e-10
6152864	chr12:6152864:A:G	2.1349e-10	-1.76323	-5.0546e-10
6153067	chr12:6153067:C:T	2.70928e-10	-2.37928e-10	-1.52497
6153081	chr12:6153081:G:A	8.48497e-10	-2.37928e-10	-0.383353
6153166	chr12:6153166:C:T	3.31452e-10	-2.37928e-10	-1.32334
6153908	chr12:6153908:T:A	5.90904e-10	0.779558	-1.52472
6154053	chr12:6154053:T:A	8.92609e-10	1.17286	-1.50553
6154166	chr12:6154166:G:A	3.31425e-10	-2.37928e-10	-1.32342
6154368	chr12:6154368:T:C	2.14641e-10	-0.351433	-1.40642
6154542	chr12:6154542:C:T	4.36719e-11	-1.92653	-1.42359
6154653	chr12:6154653:C:A	5.85068e-10	0.769914	-1.52501
6154797	chr12:6154797:C:A	8.04389e-10	1.08947	-1.52621
6154814	chr12:6154814:G:C	7.87052e-10	1.06782	-1.52635
6154931	chr12:6154931:G:A	2.80896e-10	-2.37928e-10	-1.48884
6155446	chr12:6155446:G:A	2.70751e-10	-2.37928e-10	-1.52562
6155937	chr12:6155937:CCCTT:C	3.71945e-10	-2.37928e-10	-1.20807
6156412	chr12:6156412:T:C	6.84148e-10	0.924835	-1.52348
6156559	chr12:6156559:T:C	3.71677e-10	-2.37928e-10	-1.20879
6156900	chr12:6156900:T:C	7.47268e-10	0.911677	-1.42207
6157154	chr12:6157154:A:T	7.98227e-10	-2.37928e-10	-0.444426
6157300	chr12:6157300:C:T	3.48152e-10	-2.37928e-10	-1.27418
6157367	chr12:6157367:G:T	1.15318e-09	1.43674	-1.51328
6157737	chr12:6157737:T:C	6.32087e-10	-2.37928e-10	-0.677792
6158182	chr12:6158182:C:T	3.10989e-10	-2.37928e-10	-1.38706
6158901	chr12:6158901:A:G	8.39522e-10	-2.37928e-10	-0.393987
6159072	chr12:6159072:A:G	3.60831e-10	-2.37928e-10	-1.23841
6159122	chr12:6159122:A:G	1.67708e-09	1.65302	-1.35503
6159599	chr12:6159599:A:T	2.74167e-10	-2.37928e-10	-1.51308
6159601	chr12:6159601:C:T	8.82433e-10	0.00130072	-0.345438
6159792	chr12:6159792:C:T	9.38765e-10	0.968185	-1.25044
6160220	chr12:6160220:A:G	9.16819e-10	-2.37928e-10	-0.305909
6160299	chr12:6160299:G:A	5.50918e-10	-2.37928e-10	-0.815233
6160353	chr12:6160353:C:G	8.80348e-10	-2.37928e-10	-0.346502
6160440	chr12:6160440:C:T	1.18891e-09	-2.37928e-10	-0.0460309
6160496	chr12:6160496:C:T	1.47869e-09	1.21095	-1.03885
6160630	chr12:6160630:G:A	2.76466e-10	-2.37928e-10	-1.50473
6161092	chr12:6161092:A:G	4.28767e-10	-2.37928e-10	-1.06591
6161100	chr12:6161100:C:G	4.92483e-10	-2.37928e-10	-0.92736
6161200	chr12:6161200:C:A	3.70178e-10	-2.37928e-10	-1.21284
6161268	chr12:6161268:G:A	2.97355e-10	-2.37928e-10	-1.43189
6161317	chr12:6161317:C:T	6.14763e-10	-2.37928e-10	-0.705583
6161520	chr12:6161520:T:C	6.1351e-10	-2.37928e-10	-0.707623
6161816	chr12:6161816:G:A	1.0268e-09	1.16628	-1.35889
6161937	chr12:6161937:T:C	1.55269e-09	1.30938	-1.08845
6162088	chr12:6162088:G:C	9.51802e-10	-2.37928e-10	-0.268462
6162142	chr12:6162142:G:A	1.71137e-09	1.83921	-1.52098
6162569	chr12:6162569:A:T	1.34032e-09	1.58934	-1.5155
6162807	chr12:6162807:C:T	2.16539e-09	1.76844	-1.2149
6163246	chr12:6163246:CAT:C	2.90013e-10	-2.37928e-10	-1.45689
6163251	chr12:6163251:T:TGCCTCAG	2.82844e-10	-2.37928e-10	-1.48192
6163532	chr12:6163532:G:A	1.65208e-09	1.6139	-1.33092
6163595	chr12:6163595:C:T	5.67109e-10	-2.37928e-10	-0.786268
6163852	chr12:6163852:C:A	2.81347e-10	-2.37928e-10	-1.48723
6164072	chr12:6164072:G:A	1.63207e-09	1.57057	-1.29978
6164155	chr12:6164155:G:A	1.48923e-09	1.51575	-1.33656
6164326	chr12:6164326:G:A	2.081e-09	1.87688	-1.3631
6164426	chr12:6164426:G:A	1.72558e-09	1.66471	-1.33821
6164511	chr12:6164511:C:T	1.94955e-10	-1.85405	-5.0546e-10
6164618	chr12:6164618:G:A	3.83334e-10	-2.37928e-10	-1.17791
6164750	chr12:6164750:G:A	1.60337e-09	1.60569	-1.35265
6164868	chr12:6164868:G:A	1.17869e-09	1.38325	-1.43792
6164944	chr12:6164944:T:C	2.79726e-10	-2.37928e-10	-1.49301
6164946	chr12:6164946:T:C	2.15738e-08	3.18582	-0.333402
6164947	chr12:6164947:T:C	2.73765e-10	-2.37928e-10	-1.51455
6164949	chr12:6164949:T:C	2.73883e-08	3.3528	-0.261752
6165186	chr12:6165186:G:A	1.45296e-09	1.51966	-1.36512
6165412	chr12:6165412:T:C	1.60157e-10	-0.571508	-1.47916
6165975	chr12:6165975:A:C	1.79861e-10	-1.93464	-5.0546e-10
6165983	chr12:6165983:G:A	5.03366e-10	-2.37928e-10	-0.905501
6166014	chr12:6166014:G:A	1.7437e-09	-2.37928e-10	0.336944
6166224	chr12:6166224:A:T	2.1885e-09	1.29033	-0.726176
6166393	chr12:6166393:T:C	3.06473e-10	-2.37928e-10	-1.40169
6166503	chr12:6166503:T:G	1.62109e-09	1.43935	-1.17532
6166620	chr12:6166620:T:G	7.90359e-10	-2.37928e-10	-0.454332
6166637	chr12:6166637:A:G	1.56998e-09	1.4352	-1.2032
6166662	chr12:6166662:A:G	1.59817e-09	1.6144	-1.3646
6166910	chr12:6166910:G:A	1.79753e-10	-1.93524	-5.0546e-10
6167216	chr12:6167216:C:T	2.25779e-09	1.37045	-0.775126
6167367	chr12:6167367:T:C	3.39965e-09	2.06471	-1.0601
6167474	chr12:6167474:C:T	3.15783e-10	-2.37928e-10	-1.37177
6167501	chr12:6167501:C:T	6.69583e-10	-2.37928e-10	-0.620163
6167610	chr12:6167610:C:T	3.57588e-10	-2.37928e-10	-1.24744
6167678	chr12:6167678:A:G	3.06383e-10	-2.37928e-10	-1.40198
6167792	chr12:6167792:G:A	1.66155e-09	1.46128	-1.1726
6168268	chr12:6168268:C:T	4.32009e-10	-2.37928e-10	-1.05837
6168796	chr12:6168796:C:T	1.30775e-09	1.19034	-1.1411
6168856	chr12:6168856:C:T	2.7061e-10	-2.37928e-10	-1.52614
6169126	chr12:6169126:G:A	2.95209e-10	-2.37928e-10	-1.43914
6169256	chr12:6169256:A:G	6.92138e-10	-2.37928e-10	-0.587034
6169334	chr12:6169334:C:T	2.8665e-10	-2.37928e-10	-1.46856
6169342	chr12:6169342:T:C	3.14631e-10	-2.37928e-10	-1.37542
6169494	chr12:6169494:C:T	7.48717e-09	2.73659	-0.942464
6169515	chr12:6169515:G:A	3.01485e-10	-2.37928e-10	-1.4181
6169867	chr12:6169867:G:A	5.13326e-10	0.612687	-1.49859
6170343	chr12:6170343:G:T	4.21607e-10	-2.37928e-10	-1.08275
6170462	chr12:6170462:C:T	1.11389e-10	-1.0664	-1.34739
6170463	chr12:6170463:G:A	1.76819e-09	1.38274	-1.03185
6170716	chr12:6170716:G:A	2.77069e-10	-2.37928e-10	-1.50255
6170723	chr12:6170723:C:T	3.47054e-10	-2.37928e-10	-1.27734
6170734	chr12:6170734:C:CA	9.12311e-10	-2.37928e-10	-0.310838
6171056	chr12:6171056:C:T	2.7493e-10	-0.0827454	-1.42756
6171072	chr12:6171072:G:A	2.23108e-08	4.28974	-1.40374
6171112	chr12:6171112:C:T	2.36987e-10	-1.65881	-5.0546e-10
6171187	chr12:6171187:C:T	2.83831e-10	-2.37928e-10	-1.47844
6171542	chr12:6171542:G:C	2.74319e-10	-2.37928e-10	-1.51253
6171566	chr12:6171566:C:T	4.71985e-08	4.11036	-0.475058
6171639	chr12:6171639:C:T	3.02614e-10	-1.41436	-5.0546e-10
6171821	chr12:6171821:C:T	3.29813e-10	-2.37928e-10	-1.32829
6171873	chr12:6171873:C:T	6.11925e-05	8.83891	1.9638
6171961	chr12:6171961:C:G	1.66934e-09	0.293365	-5.0546e-10
6172295	chr12:6172295:C:T	3.13237e-10	-2.37928e-10	-1.37986
6172632	chr12:6172632:G:A	2.70963e-10	-2.37928e-10	-1.52484
6173013	chr12:6173013:T:A	3.18311e-10	-2.37928e-10	-1.36379
6173147	chr12:6173147:G:A	4.24066e-06	9.04651	-0.913104
6173216	chr12:6173216:T:C	3.72521e-09	-2.37928e-10	1.09606
6173262	chr12:6173262:C:T	5.09739e-06	9.80808	-1.49066
6173263	chr12:6173263:A:G	6.55984e-06	10.0666	-1.49692
6173501	chr12:6173501:A:G	2.72806e-10	-2.37928e-10	-1.51806
6173527	chr12:6173527:T:C	1.83791e-10	-1.91302	-5.0546e-10
6173939	chr12:6173939:T:C	1.97421e-10	-1.84148	-5.0546e-10
6174671	chr12:6174671:G:A	1.06166e-09	-2.37928e-10	-0.159232
6174828	chr12:6174828:G:A	8.86027e-10	-2.37928e-10	-0.340072
6175134	chr12:6175134:C:T	4.25552e-10	-2.37928e-10	-1.07343
6175653	chr12:6175653:G:T	5.77594e-10	-2.37928e-10	-0.767947
6175875	chr12:6175875:C:T	2.70572e-10	-2.37928e-10	-1.52628
6176508	chr12:6176508:G:A	0.0551277	13.8066	3.79951
6176637	chr12:6176637:G:A	8.13826e-11	-1.21315	-1.5145
6176644	chr12:6176644:T:C	2.74798e-10	-2.37928e-10	-1.51078
6176652	chr12:6176652:T:C	0.0998158	13.999	4.20074
6176680	chr12:6176680:A:G	0.0595453	13.7206	3.96258
6176701	chr12:6176701:A:G	1.56584e-05	9.24233	0.197368
6176732	chr12:6176732:C:T	2.76864e-10	-2.37928e-10	-1.50329
6176733	chr12:6176733:G:A	2.70949e-10	-2.37928e-10	-1.52489
6176914	chr12:6176914:G:C	3.46155e-05	9.46591	0.767085
6176921	chr12:6176921:G:A	9.27169e-11	-1.08921	-1.50806
6177204	chr12:6177204:G:T	2.90771e-05	9.33159	0.727054
6177240	chr12:6177240:G:A	8.43769e-10	-2.37928e-10	-0.388941
6178262	chr12:6178262:G:C	6.69746e-11	-1.88097	-1.04154
6179156	chr12:6179156:C:T	0.000194736	11.6809	0.279461
6179173	chr12:6179173:T:C	2.71087e-10	-2.37928e-10	-1.52438
6179668	chr12:6179668:C:T	2.17203e-05	8.25887	1.50807
6179848	chr12:6179848:C:T	2.7646e-10	-2.37928e-10	-1.50475
6179901	chr12:6179901:C:G	0.000300774	12.3405	0.0545681
6179926	chr12:6179926:T:C	0.000175055	11.9856	-0.1318
6179942	chr12:6179942:C:T	0.000208261	12.2059	-0.178388
6180053	chr12:6180053:G:A	0.000344025	12.824	-0.294633
6180404	chr12:6180404:C:T	0.0179796	12.8888	3.59693
6180530	chr12:6180530:C:T	7.25885e-10	-2.37928e-10	-0.539428
6181054	chr12:6181054:C:T	4.54585e-10	-2.37928e-10	-1.00743
6181927	chr12:6181927:G:A	0.0521833	13.6161	3.93514
6182141	chr12:6182141:A:G	0.00653295	8.42917	7.04414
6182679	chr12:6182679:G:A	2.71386e-10	-2.37928e-10	-1.52328
6182726	chr12:6182726:A:G	0.00672542	8.16929	7.33305
6182906	chr12:6182906:G:C	2.39968e-05	8.05247	1.81414
6183258	chr12:6183258:GCT:G	0.00393965	7.87609	7.09145
6183295	chr12:6183295:G:A	0.00555471	7.92851	7.38258
6183525	chr12:6183525:T:C	1.78916e-05	7.76249	1.81053
6183526	chr12:6183526:G:A	6.10322e-10	-2.37928e-10	-0.712832
6183546	chr12:6183546:C:T	0.0055761	7.98447	7.33046
6183607	chr12:6183607:T:C	0.00451634	7.86772	7.23642
6183750	chr12:6183750:G:T	3.59381e-10	-2.37928e-10	-1.24244
6183809	chr12:6183809:A:G	0.00415107	7.86833	7.15148
6183911	chr12:6183911:A:G	2.63611e-09	-2.37928e-10	0.750242
6183989	chr12:6183989:T:C	1.78723e-05	7.85955	1.71239
6183997	chr12:6183997:G:A	0.00301377	7.74525	6.95439
6184105	chr12:6184105:C:T	0.00309186	7.87562	6.8496
6184154	chr12:6184154:A:G	2.17348e-10	-1.74532	-5.0546e-10
6184156	chr12:6184156:T:C	0.00517944	7.96012	7.28102
6184174	chr12:6184174:C:CACT	0.00311708	7.69795	7.0354
6184207	chr12:6184207:G:A	0.000533826	8.98978	3.97898
6184239	chr12:6184239:G:T	2.85014e-10	-2.37928e-10	-1.47428
6184308	chr12:6184308:C:T	0.000413027	8.6832	4.029
6184389	chr12:6184389:C:T	1.45592e-10	-1.93507	-0.21094
6184413	chr12:6184413:A:C	0.00223003	7.17186	7.22661
6184659	chr12:6184659:T:C	0.00175473	6.94472	7.21404
6184753	chr12:6184753:G:A	0.00665923	8.98596	6.5065
6184956	chr12:6184956:T:C	5.17739e-10	-2.37928e-10	-0.877348
6184979	chr12:6184979:T:TA	3.06172e-10	-2.37928e-10	-1.40267
6185044	chr12:6185044:T:C	0.00255858	7.16827	7.36763
6185127	chr12:6185127:TAGAG:T	0.003214	7.42048	7.34348
6185175	chr12:6185175:C:T	1.4801e-09	0.177631	-0.00458841
6185368	chr12:6185368:G:A	0.00588771	7.28162	8.08769
6185463	chr12:6185463:T:C	0.00202968	7.28441	7.01992
6185470	chr12:6185470:A:G	5.04204e-05	4.90469	5.7044
6185531	chr12:6185531:C:T	0.000175639	7.5889	4.26822
6185539	chr12:6185539:G:A	5.11081e-10	-0.890292	-5.0546e-10
6185569	chr12:6185569:T:C	0.000497371	7.7305	5.16753
6185621	chr12:6185621:AC:A	0.00470887	8.93806	6.20783
6185701	chr12:6185701:CTTAGTCCATAT:C	2.74554e-10	-2.37928e-10	-1.51167
6186066	chr12:6186066:C:T	2.70662e-10	-2.37928e-10	-1.52595
6186448	chr12:6186448:A:G	0.000232604	6.13182	6.00621
6186478	chr12:6186478:G:A	0.000191223	6.33826	5.60388
6186524	chr12:6186524:C:A	2.79823e-10	-2.37928e-10	-1.49266
6186535	chr12:6186535:G:A	0.000166718	6.2742	5.5308
6186587	chr12:6186587:T:C	2.06956e-09	-2.37928e-10	0.508271
6186739	chr12:6186739:T:C	0.000248755	6.29289	5.91227
6186790	chr12:6186790:G:C	2.80445e-10	-2.37928e-10	-1.49044
6186837	chr12:6186837:G:A	0.000152656	6.20951	5.50737
6187162	chr12:6187162:A:G	0.000144624	6.03334	5.62948
6187287	chr12:6187287:T:C	1.61427e-09	-2.37928e-10	0.259822
6187545	chr12:6187545:G:T	6.59751e-10	-0.634957	-5.0546e-10
6187759	chr12:6187759:G:A	0.00028262	6.34978	5.98302
6188177	chr12:6188177:A:G	2.8643e-10	-2.37928e-10	-1.46933
6188433	chr12:6188433:T:C	0.00027854	6.2863	6.03196
6188614	chr12:6188614:C:T	0.000245644	6.23053	5.96205
6188630	chr12:6188630:T:C	3.05316e-10	-2.37928e-10	-1.40547
6188805	chr12:6188805:T:C	4.65864e-10	-0.982926	-5.0546e-10
6188917	chr12:6188917:CAG:C	6.5589e-10	-0.640826	-5.0546e-10
6189962	chr12:6189962:G:A	2.09055e-09	-2.37928e-10	0.518364
6189973	chr12:6189973:C:T	1.23909e-09	-2.37928e-10	-0.00468392
6190241	chr12:6190241:A:G	1.10162e-09	-2.37928e-10	-0.122278
6190286	chr12:6190286:G:A	7.33252e-10	-2.37928e-10	-0.529329
6190678	chr12:6190678:A:C	3.11512e-10	-2.37928e-10	-1.38538
6190879	chr12:6190879:C:A	1.13747e-09	-2.37928e-10	-0.0902605
6191040	chr12:6191040:A:G	0.000385477	5.73259	6.91059
6191080	chr12:6191080:A:G	2.5662e-07	5.47986	-0.151333
6191105	chr12:6191105:C:T	4.14358e-05	8.90318	1.50966
6191187	chr12:6191187:G:A	2.10457e-10	-0.251143	-1.5264
6191458	chr12:6191458:G:A	6.4626e-10	-2.37928e-10	-0.655617
6192035	chr12:6192035:GC:G	1.30035e-09	-2.37928e-10	0.0435714
6192045	chr12:6192045:A:G	5.20851e-10	-2.37928e-10	-0.871355
6192423	chr12:6192423:TTTC:T	6.43648e-10	-2.37928e-10	-0.659667
6192524	chr12:6192524:C:T	3.80327e-10	-2.37928e-10	-1.18579
6192655	chr12:6192655:C:T	3.3652e-10	-2.37928e-10	-1.30816
6192843	chr12:6192843:A:G	2.28918e-07	5.13709	0.0772063
6192988	chr12:6192988:T:C	2.87169e-10	-2.37928e-10	-1.46675
6193460	chr12:6193460:T:C	2.86641e-05	6.61102	3.43331
6193587	chr12:6193587:G:A	6.86721e-09	2.86155	-1.15385
6193905	chr12:6193905:G:A	3.23351e-10	-2.37928e-10	-1.34808
6193926	chr12:6193926:T:C	5.67964e-10	-2.37928e-10	-0.784761
6193991	chr12:6193991:T:C	5.86065e-11	-1.74236	-1.31362
6194083	chr12:6194083:A:G	2.04558e-10	-1.80597	-5.0546e-10
6194216	chr12:6194216:G:A	4.52251e-10	-2.37928e-10	-1.01258
6194486	chr12:6194486:G:A	4.2014e-10	-2.37928e-10	-1.08623
6194670	chr12:6194670:C:T	7.39963e-10	0.888229	-1.40845
6195169	chr12:6195169:A:G	2.83086e-10	0.0442177	-1.52528
6195191	chr12:6195191:C:T	9.08338e-10	1.14726	-1.46246
6195218	chr12:6195218:G:A	2.83713e-10	-2.37928e-10	-1.47886
6195594	chr12:6195594:T:C	8.18904e-10	-2.37928e-10	-0.418852
6196079	chr12:6196079:CACTA:C	2.95537e-10	-2.37928e-10	-1.43803
6196131	chr12:6196131:G:C	6.4712e-10	-2.37928e-10	-0.654287
6196346	chr12:6196346:G:T	7.20219e-10	-2.37928e-10	-0.547264
6197243	chr12:6197243:G:T	2.71372e-10	-2.37928e-10	-1.52333
6197549	chr12:6197549:C:G	1.93269e-10	-1.86274	-5.0546e-10
6197606	chr12:6197606:G:GA	4.80777e-10	-2.37928e-10	-0.951416
6197760	chr12:6197760:A:C	2.03221e-09	1.72253	-1.23247
6197824	chr12:6197824:AG:A	4.41899e-10	-2.37928e-10	-1.03574
6197922	chr12:6197922:C:T	3.11401e-10	-2.37928e-10	-1.38574
6198083	chr12:6198083:C:T	3.03424e-10	-2.37928e-10	-1.41169
6198165	chr12:6198165:T:TCTG	3.39306e-10	-2.37928e-10	-1.29992
6198247	chr12:6198247:G:A	3.32995e-10	-2.37928e-10	-1.31869
6198514	chr12:6198514:G:A	3.27185e-10	-2.37928e-10	-1.33629
6199114	chr12:6199114:T:C	3.76046e-10	-2.37928e-10	-1.19711
6199357	chr12:6199357:C:T	1.59585e-09	1.41145	-1.16311
6199383	chr12:6199383:G:C	1.82507e-10	-1.92003	-5.0546e-10
6199413	chr12:6199413:C:G	4.1497e-10	-2.37928e-10	-1.09861
6199420	chr12:6199420:C:A	3.12187e-10	-2.37928e-10	-1.38322
6199560	chr12:6199560:A:C	2.7257e-10	-2.37928e-10	-1.51892
6200432	chr12:6200432:C:T	2.31958e-09	1.76873	-1.1464
6200615	chr12:6200615:G:C	3.73227e-10	-1.20463	-5.0546e-10
6200630	chr12:6200630:G:A	3.0547e-10	-2.37928e-10	-1.40497
6201103	chr12:6201103:C:T	4.11943e-10	-2.37928e-10	-1.10593
6201377	chr12:6201377:C:T	2.85303e-10	-2.37928e-10	-1.47327
6201477	chr12:6201477:G:A	4.42191e-10	-2.37928e-10	-1.03508
6201555	chr12:6201555:C:T	4.39659e-10	-2.37928e-10	-1.04082
6201684	chr12:6201684:A:G	2.67872e-09	2.01844	-1.25216
6201898	chr12:6201898:C:T	3.41718e-10	-2.37928e-10	-1.29283
6203149	chr12:6203149:T:C	3.67917e-09	2.2905	-1.20687
6203497	chr12:6203497:G:A	4.22601e-10	0.441518	-1.52191
6203529	chr12:6203529:T:C	4.77923e-10	-2.37928e-10	-0.95737
6204193	chr12:6204193:G:T	5.87374e-10	-2.37928e-10	-0.751158
6204245	chr12:6204245:A:G	1.33434e-08	3.78845	-1.41649
6204282	chr12:6204282:A:C	1.59614e-09	-2.37928e-10	0.248526
6204879	chr12:6204879:C:T	1.34141e-08	3.70852	-1.33128
6205023	chr12:6205023:G:A	2.79871e-10	-2.37928e-10	-1.49249
6205501	chr12:6205501:G:T	5.48969e-10	-2.37928e-10	-0.818777
6206013	chr12:6206013:C:A	3.71619e-10	-2.37928e-10	-1.20895
6206321	chr12:6206321:C:G	4.30127e-10	0.260223	-1.32296
6207165	chr12:6207165:A:C	4.97894e-10	-2.37928e-10	-0.916433
6207277	chr12:6207277:G:A	1.96687e-09	0.45738	-5.0546e-10
6207295	chr12:6207295:C:T	2.76271e-10	-2.37928e-10	-1.50544
6207807	chr12:6207807:T:C	3.94514e-10	-2.37928e-10	-1.14917
6207825	chr12:6207825:G:T	3.10508e-10	-2.37928e-10	-1.38861
6207842	chr12:6207842:C:T	1.00337e-09	0.678889	-0.894584
6208148	chr12:6208148:T:C	6.29594e-10	0.780127	-1.46187
6208306	chr12:6208306:C:T	2.70592e-10	-2.37928e-10	-1.52621
6208778	chr12:6208778:G:A	6.01532e-10	-2.37928e-10	-0.72734
6210144	chr12:6210144:G:A	2.78423e-10	-2.37928e-10	-1.49768
6210578	chr12:6210578:C:T	2.72932e-10	-2.37928e-10	-1.5176
6210671	chr12:6210671:G:A	1.03592e-09	0.662915	-0.846692
6211220	chr12:6211220:C:T	4.64733e-10	0.113636	-1.09899
6211232	chr12:6211232:G:A	3.2192e-10	-2.37928e-10	-1.35252
6211558	chr12:6211558:G:A	2.70837e-10	-2.37928e-10	-1.5253
6212696	chr12:6212696:C:G	7.79683e-10	0.379009	-0.846942
6212909	chr12:6212909:A:G	5.43652e-10	-2.37928e-10	-0.828509
6213149	chr12:6213149:T:C	3.28171e-10	-2.37928e-10	-1.33328
6213335	chr12:6213335:A:G	2.8166e-10	-2.37928e-10	-1.48612
6213651	chr12:6213651:T:C	3.8259e-08	4.92757	-1.50226
6213826	chr12:6213826:C:T	3.51176e-10	-2.37928e-10	-1.26553
6213828	chr12:6213828:A:C	3.51569e-10	-2.37928e-10	-1.26441
6214035	chr12:6214035:C:A	4.00012e-10	-2.37928e-10	-1.13532
6214134	chr12:6214134:T:A	1.48714e-09	1.06969	-0.891902
6214227	chr12:6214227:C:A	3.61372e-10	-2.37928e-10	-1.23691
6214361	chr12:6214361:T:C	2.74886e-10	-2.37928e-10	-1.51046
6215435	chr12:6215435:C:T	3.67675e-10	-2.37928e-10	-1.21962
6215604	chr12:6215604:G:A	3.18599e-10	-2.37928e-10	-1.36289
6215795	chr12:6215795:C:T	3.03501e-10	-2.37928e-10	-1.41143
6215805	chr12:6215805:C:T	3.45605e-10	-2.37928e-10	-1.28152
6215862	chr12:6215862:A:G	1.56063e-09	0.521206	-0.295183
6216522	chr12:6216522:T:C	7.39947e-10	0.623995	-1.14424
6216786	chr12:6216786:C:T	4.4404e-09	1.27168	-5.0546e-10
6216886	chr12:6216886:TTTA:T	3.03666e-10	-2.37928e-10	-1.41089
6217461	chr12:6217461:G:A	3.48833e-10	-2.37928e-10	-1.27223
6217638	chr12:6217638:A:T	3.48383e-10	-2.37928e-10	-1.27352
6217842	chr12:6217842:A:G	5.87533e-09	2.90357	-1.35187
6217872	chr12:6217872:C:T	2.80179e-10	-2.37928e-10	-1.49139
6218083	chr12:6218083:T:C	4.37905e-10	-2.37928e-10	-1.04482
6218271	chr12:6218271:A:G	2.1564e-10	-1.75321	-5.0546e-10
6218823	chr12:6218823:T:C	5.85508e-09	2.83632	-1.28807
6218892	chr12:6218892:C:T	4.52151e-10	-2.37928e-10	-1.0128
6219154	chr12:6219154:C:T	2.5517e-08	4.44291	-1.42263
6219166	chr12:6219166:C:T	3.73488e-10	-2.37928e-10	-1.20393
6220450	chr12:6220450:T:C	3.64855e-10	-2.37928e-10	-1.22732
6220629	chr12:6220629:T:C	3.54488e-10	-2.37928e-10	-1.25615
6220687	chr12:6220687:AAGAG:A	2.92886e-10	-2.37928e-10	-1.44704
6221149	chr12:6221149:T:TA	1.80859e-10	-1.9291	-5.0546e-10
6221306	chr12:6221306:G:A	2.36332e-10	-1.66158	-5.0546e-10
6221446	chr12:6221446:C:T	3.80807e-10	-2.37928e-10	-1.18453
6221861	chr12:6221861:G:A	3.12914e-10	-2.37928e-10	-1.38089
6221878	chr12:6221878:C:G	2.86319e-10	-2.37928e-10	-1.46971
6222042	chr12:6222042:C:T	9.15752e-11	-1.08985	-1.51981
6222176	chr12:6222176:G:A	2.39728e-10	-1.64731	-5.0546e-10
6222262	chr12:6222262:G:A	8.99502e-10	-2.37928e-10	-0.324978
6222321	chr12:6222321:C:T	3.30233e-10	-1.32702	-5.0546e-10
6222323	chr12:6222323:A:T	3.31048e-10	-1.32456	-5.0546e-10
6222355	chr12:6222355:T:C	3.4938e-10	-2.37928e-10	-1.27066
6222415	chr12:6222415:C:G	3.92124e-10	-2.37928e-10	-1.15524
6222428	chr12:6222428:A:G	4.74279e-10	-2.37928e-10	-0.965024
6222525	chr12:6222525:G:A	3.77548e-10	-2.37928e-10	-1.19312
6222778	chr12:6222778:T:C	6.50366e-10	-2.37928e-10	-0.649284
6223017	chr12:6223017:A:G	2.77011e-10	-2.37928e-10	-1.50276
6223032	chr12:6223032:C:G	4.40729e-10	-2.37928e-10	-1.03839
6223144	chr12:6223144:G:C	1.76718e-09	1.82707	-1.47675
6223354	chr12:6223354:C:T	4.25433e-10	-2.37928e-10	-1.07371
6223596	chr12:6223596:G:A	2.74343e-10	-2.37928e-10	-1.51244
6223721	chr12:6223721:G:A	7.25904e-11	-1.92506	-0.916926
6223760	chr12:6223760:G:A	2.43348e-10	-1.63233	-5.0546e-10
6223870	chr12:6223870:C:G	2.73991e-10	-2.37928e-10	-1.51373
6224039	chr12:6224039:C:T	6.14656e-11	-1.72625	-1.2821
6224546	chr12:6224546:G:A	6.26194e-10	-2.37928e-10	-0.68716
6224562	chr12:6224562:G:C	3.38569e-10	-2.37928e-10	-1.30209
6224705	chr12:6224705:C:T	5.16604e-10	-2.37928e-10	-0.879542
6225208	chr12:6225208:C:T	2.80819e-09	0.813476	-5.0546e-10
6225247	chr12:6225247:T:A	3.73265e-10	-2.37928e-10	-1.20453
6225719	chr12:6225719:C:T	6.1788e-10	-2.37928e-10	-0.700524
6226633	chr12:6226633:G:A	2.98108e-10	-2.37928e-10	-1.42936
6226733	chr12:6226733:A:G	1.26753e-09	-2.37928e-10	0.0180097
6226741	chr12:6226741:A:G	3.06647e-10	-2.37928e-10	-1.40112
6227138	chr12:6227138:A:G	3.05091e-10	-2.37928e-10	-1.40621
6227195	chr12:6227195:TA:T	2.79235e-10	-2.37928e-10	-1.49476
6227327	chr12:6227327:T:C	2.7056e-10	-2.37928e-10	-1.52632
6227377	chr12:6227377:T:C	3.78374e-10	-2.37928e-10	-1.19094
6227875	chr12:6227875:C:T	1.20035e-09	-0.0364536	-5.0546e-10
6227910	chr12:6227910:G:A	1.80463e-10	-1.93129	-5.0546e-10
6228014	chr12:6228014:G:C	4.813e-10	-2.37928e-10	-0.950328
6228121	chr12:6228121:G:A	3.12447e-10	-2.37928e-10	-1.38239
6228132	chr12:6228132:T:A	3.47535e-10	-2.37928e-10	-1.27595
6228228	chr12:6228228:A:G	4.63386e-10	-2.37928e-10	-0.988258
6228265	chr12:6228265:A:C	4.63334e-10	-2.37928e-10	-0.988372
6228576	chr12:6228576:A:C	4.54981e-10	-2.37928e-10	-1.00656
6228709	chr12:6228709:C:T	3.69921e-10	-2.37928e-10	-1.21353
6228808	chr12:6228808:A:G	1.88143e-09	1.4436	-1.03063
6229471	chr12:6229471:C:T	5.90143e-10	0.777973	-1.52443
6229500	chr12:6229500:C:G	5.08368e-10	-2.37928e-10	-0.895614
6229679	chr12:6229679:A:G	3.7338e-10	-2.37928e-10	-1.20422
6229711	chr12:6229711:G:GTCC	2.85724e-10	-2.37928e-10	-1.47179
6229724	chr12:6229724:G:C	4.79642e-10	-2.37928e-10	-0.953778
6229963	chr12:6229963:G:A	4.53537e-10	-2.37928e-10	-1.00974
6230690	chr12:6230690:T:C	7.5671e-10	0.924674	-1.42251
6230697	chr12:6230697:A:G	1.32555e-10	-0.752591	-1.48723
6231222	chr12:6231222:T:C	3.57965e-09	2.49062	-1.43442
6231901	chr12:6231901:T:C	3.00282e-10	-2.37928e-10	-1.4221
6232032	chr12:6232032:C:G	3.41943e-10	-2.37928e-10	-1.29217
6232145	chr12:6232145:TA:T	2.84572e-10	-2.37928e-10	-1.47583
6232333	chr12:6232333:G:A	2.99253e-10	-0.0601409	-1.36539
6232657	chr12:6232657:C:T	7.63695e-10	-2.37928e-10	-0.488651
6232902	chr12:6232902:T:C	2.79742e-10	-2.37928e-10	-1.49295
6233111	chr12:6233111:A:G	2.9051e-10	-2.37928e-10	-1.45518
6233890	chr12:6233890:C:T	2.84733e-10	-2.37928e-10	-1.47527
6233957	chr12:6233957:C:T	3.78289e-10	0.270084	-1.46124
6233985	chr12:6233985:A:G	5.2434e-10	-2.37928e-10	-0.864679
6235008	chr12:6235008:A:G	4.62618e-09	2.72064	-1.40797
6235013	chr12:6235013:G:A	6.67997e-10	-2.37928e-10	-0.622535
6235220	chr12:6235220:C:G	5.24526e-10	-2.37928e-10	-0.864324
6235335	chr12:6235335:G:A	2.70888e-10	-2.37928e-10	-1.52511
6235659	chr12:6235659:C:A	3.90882e-10	-2.37928e-10	-1.15841
6235914	chr12:6235914:G:A	3.02719e-10	0.0939443	-1.50796
6235977	chr12:6235977:A:G	3.68884e-10	-2.37928e-10	-1.21634
6236033	chr12:6236033:C:T	4.84385e-10	0.52866	-1.4726
6236578	chr12:6236578:T:C	2.73802e-10	-2.37928e-10	-1.51442
6236590	chr12:6236590:C:T	2.73802e-10	-2.37928e-10	-1.51442
6236618	chr12:6236618:C:A	4.57433e-10	0.477475	-1.47866
6236807	chr12:6236807:G:A	2.73873e-10	-2.37928e-10	-1.51416
6236826	chr12:6236826:TC:T	2.72138e-10	-2.37928e-10	-1.52051
6236926	chr12:6236926:A:G	8.65668e-11	-1.91912	-0.746781
6237221	chr12:6237221:T:C	5.89252e-10	0.216814	-0.96478
6237289	chr12:6237289:C:T	4.92273e-10	-2.37928e-10	-0.927787
6237312	chr12:6237312:T:C	3.03583e-10	0.11056	-1.52173
6237314	chr12:6237314:T:C	9.23248e-10	-2.37928e-10	-0.298921
6237721	chr12:6237721:G:C	9.55241e-10	-2.37928e-10	-0.264856
6238728	chr12:6238728:G:A	3.54216e-10	-2.37928e-10	-1.25691
6238975	chr12:6238975:T:G	2.7674e-10	-2.37928e-10	-1.50374
6238980	chr12:6238980:A:G	5.64614e-10	0.216045	-1.00672
6239395	chr12:6239395:G:A	3.17034e-10	-2.37928e-10	-1.36781
6239434	chr12:6239434:T:C	2.15831e-10	-0.234156	-1.51817
6239657	chr12:6239657:G:A	6.63884e-10	-2.37928e-10	-0.628712
6239693	chr12:6239693:G:A	7.22421e-11	-1.93506	-0.911734
6239760	chr12:6239760:A:G	1.7985e-10	-1.93469	-5.0546e-10
6239961	chr12:6239961:G:A	3.09989e-10	0.133882	-1.52417
6239973	chr12:6239973:A:G	2.77714e-10	-2.37928e-10	-1.50023
6240032	chr12:6240032:A:G	3.16988e-10	-2.37928e-10	-1.36796
6240162	chr12:6240162:A:G	2.20161e-09	0.559294	0.0108323
6240452	chr12:6240452:C:CA	4.30749e-10	-2.37928e-10	-1.06129
6240526	chr12:6240526:C:A	3.11333e-10	-2.37928e-10	-1.38595
6240540	chr12:6240540:G:A	3.99795e-10	-2.37928e-10	-1.13587
6240656	chr12:6240656:T:C	2.75636e-10	-2.37928e-10	-1.50774
6240661	chr12:6240661:C:G	2.81851e-10	-2.37928e-10	-1.48544
6241067	chr12:6241067:A:G	3.86102e-10	-2.37928e-10	-1.17072
6241255	chr12:6241255:C:CTT	3.73356e-10	-2.37928e-10	-1.20429
6241256	chr12:6241256:A:AAAT	3.73688e-10	-2.37928e-10	-1.2034
6241858	chr12:6241858:G:A	6.94326e-10	-2.37928e-10	-0.583877
6242072	chr12:6242072:T:C	2.80384e-10	-2.37928e-10	-1.49066
6242168	chr12:6242168:C:T	8.79871e-10	-2.37928e-10	-0.347044
6242440	chr12:6242440:A:C	3.73652e-10	-2.37928e-10	-1.20349
6242980	chr12:6242980:G:A	9.03668e-10	-2.37928e-10	-0.320357
6243095	chr12:6243095:A:G	3.88002e-10	-2.37928e-10	-1.16581
6243468	chr12:6243468:G:T	3.77124e-10	-2.37928e-10	-1.19424
6243547	chr12:6243547:T:C	6.09372e-11	-1.65103	-1.36594
6243646	chr12:6243646:G:A	6.0798e-10	-2.37928e-10	-0.716677
6243721	chr12:6243721:C:T	1.76902e-10	-0.729639	-1.22159
6243831	chr12:6243831:G:T	1.03948e-09	1.34621	-1.52656
6244105	chr12:6244105:T:C	3.20957e-10	-2.37928e-10	-1.35551
6244600	chr12:6244600:G:A	2.73077e-10	-2.37928e-10	-1.51707
6244644	chr12:6244644:G:A	2.76084e-10	-2.37928e-10	-1.50611
6244890	chr12:6244890:G:A	2.76685e-10	-2.37928e-10	-1.50394
6245130	chr12:6245130:A:T	2.70869e-10	-2.37928e-10	-1.52518
6245206	chr12:6245206:C:T	4.49993e-10	-2.37928e-10	-1.01759
6245679	chr12:6245679:G:A	2.97871e-10	-2.37928e-10	-1.43016
6245997	chr12:6245997:C:T	2.97478e-10	-1.43148	-5.0546e-10
6246014	chr12:6246014:C:T	2.7404e-10	-2.37928e-10	-1.51355
6246095	chr12:6246095:T:C	3.24236e-10	-2.37928e-10	-1.34535
6246100	chr12:6246100:C:T	2.70543e-10	-2.37928e-10	-1.52639
6246402	chr12:6246402:G:A	3.24375e-10	-2.37928e-10	-1.34492
6246468	chr12:6246468:G:A	1.84843e-10	-1.90731	-5.0546e-10
6246614	chr12:6246614:G:C	2.73193e-10	-2.37928e-10	-1.51664
6247730	chr12:6247730:A:C	2.71349e-10	-2.37928e-10	-1.52341
6247749	chr12:6247749:C:T	2.80532e-10	-2.37928e-10	-1.49013
6247947	chr12:6247947:A:G	2.8112e-10	-2.37928e-10	-1.48804
6248582	chr12:6248582:T:A	7.1564e-10	-2.37928e-10	-0.553642
6248692	chr12:6248692:T:A	2.71461e-10	-2.37928e-10	-1.523
6248805	chr12:6248805:T:C	6.24063e-10	-2.37928e-10	-0.690567
6248841	chr12:6248841:T:C	4.72584e-11	-1.75655	-1.51463
6249407	chr12:6249407:T:C	3.83812e-10	-2.37928e-10	-1.17667
6250147	chr12:6250147:C:T	3.12049e-10	-2.37928e-10	-1.38366
6250706	chr12:6250706:A:G	5.89627e-11	-1.91723	-1.13268
6250883	chr12:6250883:A:G	7.68779e-10	-2.37928e-10	-0.482016
6250901	chr12:6250901:C:T	3.29992e-10	-2.37928e-10	-1.32775
6250993	chr12:6250993:A:C	2.73184e-10	-2.37928e-10	-1.51667
6251080	chr12:6251080:G:A	3.12306e-10	-2.37928e-10	-1.38284
6251838	chr12:6251838:G:A	5.62927e-11	-1.59591	-1.50034
6251936	chr12:6251936:A:G	1.34141e-09	-2.37928e-10	0.0746571
6252370	chr12:6252370:G:A	3.92979e-10	-2.37928e-10	-1.15306
6252527	chr12:6252527:G:A	3.34675e-10	-1.31366	-5.0546e-10
6252792	chr12:6252792:C:T	3.31519e-10	-2.37928e-10	-1.32313
6252835	chr12:6252835:C:T	7.61291e-11	-1.75408	-1.04031
6252992	chr12:6252992:C:T	1.40273e-10	-1.49058	-0.69265
6253196	chr12:6253196:A:G	1.49993e-10	-0.746796	-1.36944
6253820	chr12:6253820:A:G	1.25485e-08	3.56806	-1.25753
6253867	chr12:6253867:T:C	3.3073e-10	-2.37928e-10	-1.32552
6254134	chr12:6254134:A:G	1.61146e-08	4.07385	-1.51319
6254175	chr12:6254175:T:G	1.80962e-10	-1.92853	-5.0546e-10
6254408	chr12:6254408:G:A	6.6102e-09	3.0345	-1.36495
6254617	chr12:6254617:G:A	4.48487e-10	-2.37928e-10	-1.02094
6254772	chr12:6254772:C:T	5.05321e-10	-2.37928e-10	-0.901626
6254806	chr12:6254806:A:G	4.2662e-09	-2.37928e-10	1.23166
6255121	chr12:6255121:C:A	1.55211e-09	1.25267	-1.03212
6255142	chr12:6255142:C:A	2.79089e-10	-2.37928e-10	-1.49529
6255186	chr12:6255186:G:A	9.80204e-11	-1.43554	-1.10611
6255473	chr12:6255473:T:C	1.04067e-10	-0.976341	-1.50545
6255622	chr12:6255622:C:T	3.3376e-10	-2.37928e-10	-1.3164
6256202	chr12:6256202:G:A	4.55099e-09	1.29628	-5.0546e-10
6256707	chr12:6256707:C:T	2.76803e-10	-2.37928e-10	-1.50351
6256931	chr12:6256931:T:C	1.54658e-10	-1.93526	-0.150343
6256949	chr12:6256949:T:C	1.09325e-08	3.58458	-1.4119
6257020	chr12:6257020:C:T	2.70616e-10	-2.37928e-10	-1.52612
6257624	chr12:6257624:T:C	2.7769e-10	-2.37928e-10	-1.50031
6258063	chr12:6258063:A:G	1.18244e-10	-1.42252	-0.931546
6258095	chr12:6258095:C:T	2.76084e-10	-2.37928e-10	-1.50611
6258249	chr12:6258249:A:G	1.09896e-10	-1.37558	-1.05171
6258386	chr12:6258386:C:T	8.58567e-11	-1.4338	-1.24034
6258644	chr12:6258644:T:C	2.75364e-10	-2.37928e-10	-1.50872
6258752	chr12:6258752:C:G	3.79776e-10	-2.37928e-10	-1.18724
6258979	chr12:6258979:A:T	3.16339e-10	-2.37928e-10	-1.37001
6259231	chr12:6259231:G:A	2.79476e-10	-2.37928e-10	-1.4939
6259355	chr12:6259355:T:A	3.15612e-10	-2.37928e-10	-1.37231
6259739	chr12:6259739:C:T	8.42681e-11	-1.49593	-1.19688
6260869	chr12:6260869:C:T	3.8735e-10	0.0614444	-1.22893
6261909	chr12:6261909:G:C	3.06557e-10	-2.37928e-10	-1.40142
6261911	chr12:6261911:T:C	6.62063e-10	0.66707	-1.29853
6262256	chr12:6262256:A:G	3.07095e-10	-0.0204522	-1.37921
6262270	chr12:6262270:A:G	4.1316e-10	-2.37928e-10	-1.10298
6262612	chr12:6262612:A:G	6.25479e-10	-2.37928e-10	-0.688301
6263215	chr12:6263215:T:C	8.29237e-10	0.847934	-1.25425
6263242	chr12:6263242:G:A	3.30723e-10	-0.144166	-1.18137
6263643	chr12:6263643:C:G	2.72611e-10	-2.37928e-10	-1.51877
6264407	chr12:6264407:A:G	1.35349e-10	-0.745718	-1.47324
6264871	chr12:6264871:G:A	4.87077e-10	-2.37928e-10	-0.938397
6265110	chr12:6265110:G:A	1.84599e-10	-1.90863	-5.0546e-10
6265376	chr12:6265376:A:T	3.75088e-10	-2.37928e-10	-1.19966
6265603	chr12:6265603:T:A	1.53059e-09	0.908614	-0.702026
6266273	chr12:6266273:A:G	3.0897e-10	-1.39357	-5.0546e-10
6266484	chr12:6266484:C:G	6.759e-10	-2.37928e-10	-0.610774
6266580	chr12:6266580:C:A	3.34093e-10	-2.37928e-10	-1.3154
6266754	chr12:6266754:C:T	1.79963e-10	-1.93407	-5.0546e-10
6267020	chr12:6267020:A:G	4.07587e-10	-2.37928e-10	-1.11657
6267262	chr12:6267262:A:G	9.5752e-11	-1.90324	-0.661818
6267416	chr12:6267416:C:T	3.73985e-10	-2.37928e-10	-1.2026
6267451	chr12:6267451:T:C	3.60776e-10	-2.37928e-10	-1.23856
6267517	chr12:6267517:G:A	2.08358e-10	-1.78756	-5.0546e-10
6267915	chr12:6267915:G:A	2.84125e-10	-2.37928e-10	-1.4774
6267929	chr12:6267929:G:A	1.80302e-10	-1.93219	-5.0546e-10
6268085	chr12:6268085:G:C	4.66767e-11	-1.90738	-1.37619
6268187	chr12:6268187:C:A	8.69976e-11	-1.88867	-0.772269
6268256	chr12:6268256:AAAT:A	2.99914e-10	-2.37928e-10	-1.42332
6268542	chr12:6268542:C:T	2.71591e-10	-2.37928e-10	-1.52252
6269131	chr12:6269131:T:C	4.23301e-11	-1.8724	-1.50892
6269439	chr12:6269439:G:A	6.14943e-11	-1.70582	-1.30206
6269473	chr12:6269473:C:T	2.13577e-09	-2.37928e-10	0.539762
6269718	chr12:6269718:G:A	3.58839e-10	-2.37928e-10	-1.24395
6269788	chr12:6269788:T:G	2.7357e-10	-2.37928e-10	-1.51526
6269804	chr12:6269804:A:G	5.79781e-11	-1.87045	-1.19631
6270188	chr12:6270188:T:G	6.7871e-10	-2.37928e-10	-0.606625
6270292	chr12:6270292:T:C	2.81718e-10	-2.37928e-10	-1.48591
6270368	chr12:6270368:A:G	3.95803e-11	-1.93067	-1.51782
6270635	chr12:6270635:A:G	2.87066e-10	-2.37928e-10	-1.46711
6270899	chr12:6270899:G:A	5.4845e-11	-1.79248	-1.32983
6270953	chr12:6270953:A:G	5.01585e-10	-2.37928e-10	-0.909047
6271102	chr12:6271102:A:G	5.77912e-10	-2.37928e-10	-0.767398
6271106	chr12:6271106:G:A	4.80353e-11	-1.79753	-1.45736
6271110	chr12:6271110:C:T	3.82765e-10	-2.37928e-10	-1.1794
6271191	chr12:6271191:C:T	4.28372e-11	-1.93275	-1.43667
6271583	chr12:6271583:G:A	7.15253e-10	-2.37928e-10	-0.554183
6271713	chr12:6271713:G:T	2.72391e-10	-2.37928e-10	-1.51958
6271812	chr12:6271812:C:T	4.00629e-11	-1.93485	-1.50151
6272273	chr12:6272273:G:A	2.98159e-10	-2.37928e-10	-1.42919
6272341	chr12:6272341:G:A	3.98511e-11	-1.91617	-1.5255
6272873	chr12:6272873:G:T	5.17417e-11	-1.73848	-1.44208
6273251	chr12:6273251:G:GTT	2.72602e-10	-2.37928e-10	-1.51881
6273297	chr12:6273297:C:T	3.50754e-10	-2.37928e-10	-1.26673
6273408	chr12:6273408:G:C	2.72454e-10	-2.37928e-10	-1.51935
6273531	chr12:6273531:GGAACAAGGGACAGTGA:G	2.73732e-10	-2.37928e-10	-1.51467
6273923	chr12:6273923:C:T	2.85913e-10	-2.37928e-10	-1.47113
6273939	chr12:6273939:G:A	2.8852e-10	-2.37928e-10	-1.46205
6274007	chr12:6274007:C:A	2.705e-10	-2.37928e-10	-1.52655
6274060	chr12:6274060:G:A	4.11605e-11	-1.93272	-1.47662
6274154	chr12:6274154:T:C	4.4414e-10	-2.37928e-10	-1.03068
6274298	chr12:6274298:A:G	2.76603e-10	-2.37928e-10	-1.50424
6274415	chr12:6274415:A:G	2.7329e-10	-2.37928e-10	-1.51629
6274609	chr12:6274609:T:C	4.47425e-11	-1.85772	-1.46818
6274706	chr12:6274706:G:A	3.09986e-10	-2.37928e-10	-1.39029
6275031	chr12:6275031:G:A	4.42778e-10	-2.37928e-10	-1.03375
6275538	chr12:6275538:AT:A	3.01556e-10	-2.37928e-10	-1.41786
6275558	chr12:6275558:T:C	2.76681e-10	-2.37928e-10	-1.50396
6275769	chr12:6275769:T:C	3.05314e-10	-2.37928e-10	-1.40548
6275783	chr12:6275783:A:G	2.84966e-10	-2.37928e-10	-1.47445
6275797	chr12:6275797:G:A	3.34563e-10	-2.37928e-10	-1.314
6276035	chr12:6276035:G:A	2.75472e-10	-2.37928e-10	-1.50833
6276508	chr12:6276508:A:G	4.65559e-10	-1.76855	0.784972
6276561	chr12:6276561:C:T	2.40677e-10	-0.133831	-1.50953
6276722	chr12:6276722:C:G	2.80105e-10	-2.37928e-10	-1.49166
6276723	chr12:6276723:C:T	6.84281e-11	-1.49621	-1.40483
6276758	chr12:6276758:AGGTC:A	4.17551e-11	-1.93515	-1.45985
6276759	chr12:6276759:G:A	2.71965e-10	-2.37928e-10	-1.52115
6276836	chr12:6276836:C:T	1.68806e-10	-0.482814	-1.51526
6277170	chr12:6277170:C:T	3.36777e-10	0.188774	-1.49617
6277345	chr12:6277345:T:G	2.79183e-10	-2.37928e-10	-1.49495
6277352	chr12:6277352:G:A	3.29863e-10	0.197111	-1.52525
6277608	chr12:6277608:T:C	2.68994e-10	-0.73324	-0.798889
6277668	chr12:6277668:C:T	2.95904e-10	-2.37928e-10	-1.43678
6277818	chr12:6277818:CT:C	6.17325e-11	-1.50756	-1.49644
6277887	chr12:6277887:C:T	3.63903e-10	0.0343203	-1.26425
6277989	chr12:6277989:G:A	3.044e-10	-2.37928e-10	-1.40848
6278120	chr12:6278120:A:G	2.82521e-10	-2.37928e-10	-1.48306
6278520	chr12:6278520:G:A	1.30112e-10	-0.735337	-1.52309
6278676	chr12:6278676:G:C	1.6296e-09	0.269273	-5.0546e-10
6279077	chr12:6279077:C:T	2.80433e-10	-2.37928e-10	-1.49048
6279280	chr12:6279280:T:G	3.2852e-10	-2.37928e-10	-1.33222
6279385	chr12:6279385:A:C	1.14113e-09	-2.37928e-10	-0.0870407
6280310	chr12:6280310:T:C	3.16449e-10	-2.37928e-10	-1.36966
6280810	chr12:6280810:G:A	3.98897e-11	-1.93169	-1.50901
6280835	chr12:6280835:G:A	3.3833e-10	-2.37928e-10	-1.3028
6280870	chr12:6280870:T:C	3.5373e-09	1.0443	-5.0546e-10
6280903	chr12:6280903:G:A	2.74264e-10	-2.37928e-10	-1.51273
6280910	chr12:6280910:C:A	2.74122e-10	-2.37928e-10	-1.51325
6280982	chr12:6280982:CCACTCCTGGGG:C	2.70711e-10	-2.37928e-10	-1.52577
6281181	chr12:6281181:T:C	5.63112e-10	-2.37928e-10	-0.79334
6281247	chr12:6281247:A:G	3.93151e-11	-1.92868	-1.52653
6281376	chr12:6281376:C:T	2.82856e-10	-2.37928e-10	-1.48188
6281456	chr12:6281456:G:C	4.49706e-11	-1.92284	-1.39797
6281550	chr12:6281550:C:T	2.85922e-10	-2.37928e-10	-1.4711
6281754	chr12:6281754:G:A	4.92968e-11	-1.93323	-1.29573
6281859	chr12:6281859:G:A	2.34739e-09	-2.37928e-10	0.634242
6281941	chr12:6281941:G:A	5.25506e-10	-2.37928e-10	-0.862457
6282096	chr12:6282096:G:A	2.79314e-10	-2.37928e-10	-1.49448
6282319	chr12:6282319:T:C	3.92982e-11	-1.93012	-1.52551
6282400	chr12:6282400:C:T	2.7828e-10	-2.37928e-10	-1.49819
6283002	chr12:6283002:A:T	2.94693e-10	-2.37928e-10	-1.44088
6283176	chr12:6283176:A:C	3.24612e-10	-2.37928e-10	-1.34419
6283195	chr12:6283195:A:C	2.11829e-10	-1.77104	-5.0546e-10
6283479	chr12:6283479:G:A	4.65211e-10	-2.37928e-10	-0.984328
6283672	chr12:6283672:C:G	5.09866e-09	-2.37928e-10	1.40991
6283723	chr12:6283723:A:G	1.09192e-10	-0.907553	-1.52616
6283935	chr12:6283935:G:A	2.73707e-10	-2.37928e-10	-1.51476
6283999	chr12:6283999:C:G	4.35636e-09	-2.37928e-10	1.25257
6284078	chr12:6284078:G:A	2.74307e-10	-2.37928e-10	-1.51257
6284510	chr12:6284510:C:T	2.71591e-10	-2.37928e-10	-1.52252
6284576	chr12:6284576:C:T	8.3109e-10	-2.37928e-10	-0.404081
6285022	chr12:6285022:G:A	3.93022e-10	-2.37928e-10	-1.15295
6285134	chr12:6285134:A:C	2.71508e-10	-2.37928e-10	-1.52283
6285277	chr12:6285277:C:A	2.76779e-10	-2.37928e-10	-1.5036
6285433	chr12:6285433:A:T	4.50328e-10	-2.37928e-10	-1.01684
6285469	chr12:6285469:T:C	4.80723e-11	-1.81865	-1.43547
6285512	chr12:6285512:G:C	4.60165e-11	-1.85771	-1.44011
6285717	chr12:6285717:C:T	5.44587e-10	-2.37928e-10	-0.826792
6285843	chr12:6285843:C:T	7.82036e-10	-2.37928e-10	-0.464918
6285901	chr12:6285901:G:T	2.92132e-10	-2.37928e-10	-1.44961
6286744	chr12:6286744:C:T	7.71344e-10	0.732156	-1.21084
6286776	chr12:6286776:G:A	3.27388e-10	0.179082	-1.51475
6286932	chr12:6286932:C:A	9.9969e-10	1.10463	-1.32401
6286978	chr12:6286978:T:G	4.9993e-09	1.39023	-5.0546e-10
6287040	chr12:6287040:T:A	4.70511e-11	-1.85104	-1.42455
6287120	chr12:6287120:T:C	1.23223e-09	-1.685	1.67477
6287268	chr12:6287268:G:T	2.95451e-10	-2.37928e-10	-1.43832
6287486	chr12:6287486:G:A	2.76426e-10	-2.37928e-10	-1.50487
6287529	chr12:6287529:T:C	2.86324e-10	-2.37928e-10	-1.46969
6287620	chr12:6287620:T:C	4.53403e-10	0.499234	-1.50927
6287758	chr12:6287758:T:C	4.4333e-10	0.478324	-1.51083
6288124	chr12:6288124:C:G	3.3741e-10	-2.37928e-10	-1.30552
6288142	chr12:6288142:C:T	5.71658e-10	-2.37928e-10	-0.778278
6288270	chr12:6288270:T:C	4.20019e-10	0.415312	-1.50183
6288484	chr12:6288484:G:A	3.97226e-10	0.360125	-1.50244
6288692	chr12:6288692:GC:G	5.10939e-10	0.432091	-1.32266
6288774	chr12:6288774:C:T	2.82171e-10	-2.37928e-10	-1.48431
6288834	chr12:6288834:C:T	2.75636e-10	-0.808725	-0.699012
6289036	chr12:6289036:G:C	3.4479e-10	-0.533322	-0.75056
6289193	chr12:6289193:C:T	2.82138e-10	-2.37928e-10	-1.48442
6289274	chr12:6289274:A:T	2.77673e-10	-2.37928e-10	-1.50037
6289670	chr12:6289670:C:T	4.69728e-11	-1.83012	-1.44713
6289828	chr12:6289828:T:C	4.63516e-11	-1.84509	-1.44547
6289847	chr12:6289847:C:T	7.61959e-10	1.01908	-1.51
6291630	chr12:6291630:C:T	5.02721e-09	1.3958	-5.0546e-10
6292213	chr12:6292213:A:G	4.63389e-11	-1.87114	-1.4197
6292246	chr12:6292246:T:C	8.49712e-10	1.11725	-1.49917
6292317	chr12:6292317:A:C	8.44057e-09	1.91399	-5.0546e-10
6292422	chr12:6292422:C:G	1.79969e-10	-1.93403	-5.0546e-10
6292498	chr12:6292498:C:A	5.46523e-09	1.47934	-5.0546e-10
6292634	chr12:6292634:C:T	3.93034e-10	-2.37928e-10	-1.15292
6292829	chr12:6292829:A:C	2.71073e-10	-2.37928e-10	-1.52443
6292921	chr12:6292921:T:C	3.09755e-10	-2.37928e-10	-1.39104
6293174	chr12:6293174:T:C	4.26107e-10	-2.37928e-10	-1.07213
6293305	chr12:6293305:T:C	4.39841e-11	-1.86593	-1.47707
6293740	chr12:6293740:G:A	5.22915e-10	-2.37928e-10	-0.867401
6294008	chr12:6294008:G:A	7.9056e-11	-1.77984	-0.976825
6294121	chr12:6294121:T:A	2.7127e-10	-2.37928e-10	-1.52371
6294571	chr12:6294571:C:A	5.45609e-09	1.47767	-5.0546e-10
6294913	chr12:6294913:G:A	9.08487e-11	-1.2208	-1.39682
6295755	chr12:6295755:G:A	3.45417e-10	-2.37928e-10	-1.28207
6295786	chr12:6295786:C:T	8.44638e-11	-1.54188	-1.14862
6295859	chr12:6295859:A:T	3.40557e-10	-2.37928e-10	-1.29624
6295972	chr12:6295972:G:A	3.17594e-10	-2.37928e-10	-1.36605
6296000	chr12:6296000:G:A	3.16388e-10	-2.37928e-10	-1.36985
6296046	chr12:6296046:C:T	1.99373e-09	1.87861	-1.40767
6296259	chr12:6296259:C:T	3.629e-10	-2.37928e-10	-1.23269
6296412	chr12:6296412:T:C	5.8654e-11	-1.80554	-1.24962
6296523	chr12:6296523:CT:C	2.74205e-10	-2.37928e-10	-1.51294
6296579	chr12:6296579:C:T	2.27266e-09	2.00316	-1.40127
6296652	chr12:6296652:G:A	1.03561e-10	-1.0316	-1.45505
6296817	chr12:6296817:G:A	4.24517e-11	-1.91421	-1.46424
6296986	chr12:6296986:A:G	1.95502e-09	1.85223	-1.4009
6297080	chr12:6297080:G:A	3.06372e-10	-2.37928e-10	-1.40202
6297623	chr12:6297623:C:T	3.33819e-10	-2.37928e-10	-1.31622
6297650	chr12:6297650:CATG:C	3.27794e-10	-2.37928e-10	-1.33443
6297738	chr12:6297738:T:C	2.30199e-10	-1.77418	0.0863088
6297787	chr12:6297787:T:A	2.82666e-10	-2.37928e-10	-1.48255
6297875	chr12:6297875:A:G	3.37641e-10	-2.37928e-10	-1.30484
6298571	chr12:6298571:T:C	6.52447e-11	-1.88154	-1.06714
6298641	chr12:6298641:T:C	1.96883e-09	1.86141	-1.40303
6298988	chr12:6298988:A:C	4.91213e-10	-2.37928e-10	-0.929941
6299220	chr12:6299220:C:T	2.71722e-10	-2.37928e-10	-1.52204
6299256	chr12:6299256:C:T	3.96598e-10	-2.37928e-10	-1.1439
6299584	chr12:6299584:G:A	2.78155e-10	-2.37928e-10	-1.49864
6299868	chr12:6299868:A:G	3.34669e-10	-1.55873	0.24505
6300201	chr12:6300201:T:C	1.61096e-09	-2.37928e-10	0.257764
6300353	chr12:6300353:C:T	4.62416e-10	-0.990355	-5.0546e-10
6300419	chr12:6300419:A:T	2.77949e-10	-2.37928e-10	-1.49938
6300453	chr12:6300453:G:A	7.02627e-11	-1.89434	-0.98024
6300540	chr12:6300540:T:C	7.28405e-11	-1.68579	-1.15276
6300566	chr12:6300566:C:T	3.31581e-10	-2.37928e-10	-1.32295
6300596	chr12:6300596:T:G	4.27569e-10	-2.37928e-10	-1.0687
6300604	chr12:6300604:T:C	1.55023e-10	-1.80429	-0.278952
6300656	chr12:6300656:C:T	4.15318e-10	-2.37928e-10	-1.09777
6300824	chr12:6300824:A:G	2.85148e-10	-2.37928e-10	-1.47381
6301296	chr12:6301296:C:T	1.69578e-09	1.76366	-1.45459
6301642	chr12:6301642:T:C	2.16412e-10	-1.83777	0.0881323
6301685	chr12:6301685:G:A	1.45083e-09	1.59462	-1.44155
6302260	chr12:6302260:A:G	3.33249e-10	-2.37928e-10	-1.31793
6302870	chr12:6302870:T:G	5.07664e-11	-1.68264	-1.51695
6303541	chr12:6303541:C:A	3.94709e-10	-2.37928e-10	-1.14867
6303601	chr12:6303601:T:C	3.37304e-10	-2.37928e-10	-1.30583
6303655	chr12:6303655:G:A	4.66261e-10	-2.37928e-10	-0.982073
6303694	chr12:6303694:T:C	2.81822e-10	-2.37928e-10	-1.48554
6303913	chr12:6303913:A:G	3.14433e-10	-2.37928e-10	-1.37605
6304087	chr12:6304087:G:A	5.90668e-10	-2.37928e-10	-0.745565
6304113	chr12:6304113:C:G	3.31966e-09	2.4062	-1.4254
6304234	chr12:6304234:G:A	1.03008e-10	-0.970329	-1.52168
6304298	chr12:6304298:A:T	3.14316e-10	-2.37928e-10	-1.37642
6304800	chr12:6304800:C:T	2.75577e-10	-2.37928e-10	-1.50795
6304870	chr12:6304870:A:G	3.58286e-10	-2.37928e-10	-1.24549
6305014	chr12:6305014:T:C	1.06033e-10	-0.969729	-1.49334
6305053	chr12:6305053:A:G	3.20222e-10	-2.37928e-10	-1.3578
6305074	chr12:6305074:T:A	3.16321e-10	-2.37928e-10	-1.37006
6305348	chr12:6305348:G:A	3.19875e-10	-2.37928e-10	-1.35889
6305567	chr12:6305567:G:A	5.15459e-10	-2.37928e-10	-0.881762
6305702	chr12:6305702:C:T	3.06817e-10	-2.37928e-10	-1.40057
6305745	chr12:6305745:G:A	4.59208e-11	-1.93443	-1.36547
6305885	chr12:6305885:C:T	3.90757e-09	1.14385	-5.0546e-10
6305992	chr12:6305992:C:T	4.39557e-11	-1.91412	-1.42951
6305993	chr12:6305993:A:G	1.60709e-10	-1.91487	-0.132348
6306257	chr12:6306257:C:T	8.03507e-11	-1.29021	-1.45021
6306622	chr12:6306622:G:A	2.70806e-10	-2.37928e-10	-1.52542
6306828	chr12:6306828:T:C	1.44865e-10	-0.668487	-1.48253
6307354	chr12:6307354:C:T	5.24192e-10	-2.37928e-10	-0.864962
6307813	chr12:6307813:G:A	1.1736e-10	-0.85831	-1.50326
6308407	chr12:6308407:G:A	6.49994e-10	-0.649856	-5.0546e-10
6309188	chr12:6309188:C:T	3.46474e-10	-2.37928e-10	-1.27901
6309802	chr12:6309802:C:T	2.79839e-10	-2.37928e-10	-1.49261
6309837	chr12:6309837:C:T	5.0965e-10	-2.37928e-10	-0.893094
6309877	chr12:6309877:G:C	3.63362e-09	-2.37928e-10	1.07117
6309954	chr12:6309954:G:A	5.19249e-11	-1.89505	-1.28197
6310173	chr12:6310173:G:C	4.98532e-09	-2.37928e-10	1.38743
6310306	chr12:6310306:G:A	2.78876e-10	-2.37928e-10	-1.49605
6310587	chr12:6310587:G:A	7.79188e-11	-1.31599	-1.45517
6310710	chr12:6310710:T:G	3.41372e-10	-2.37928e-10	-1.29385
6310714	chr12:6310714:G:C	2.01194e-09	1.79507	-1.31503
6310871	chr12:6310871:G:A	6.65472e-11	-1.50001	-1.4289
6310980	chr12:6310980:C:A	5.65612e-11	-1.90738	-1.18411
6311079	chr12:6311079:C:G	2.72211e-10	-2.37928e-10	-1.52024
6311130	chr12:6311130:C:T	3.48899e-10	-0.259388	-1.01265
6311347	chr12:6311347:T:C	2.49179e-10	-0.2544	-1.35425
6311510	chr12:6311510:C:A	2.22336e-10	-1.72263	-5.0546e-10
6311878	chr12:6311878:C:T	3.93843e-10	-2.37928e-10	-1.15087
6311987	chr12:6311987:C:T	5.14651e-09	-2.37928e-10	1.41925
6312008	chr12:6312008:A:T	6.51583e-11	-1.78471	-1.16529
6312213	chr12:6312213:C:T	3.66371e-10	-2.37928e-10	-1.22317
6312248	chr12:6312248:C:T	3.44503e-10	-2.37928e-10	-1.28472
6312329	chr12:6312329:G:A	5.65988e-11	-1.71072	-1.38011
6312578	chr12:6312578:G:A	3.18022e-10	-2.37928e-10	-1.3647
6312644	chr12:6312644:T:A	2.71133e-10	-2.37928e-10	-1.52421
6312758	chr12:6312758:G:C	3.44121e-10	-2.37928e-10	-1.28582
6312886	chr12:6312886:C:A	3.86522e-10	-1.16963	-5.0546e-10
6313106	chr12:6313106:T:C	3.22338e-10	-1.35122	-5.0546e-10
6313163	chr12:6313163:G:A	2.70522e-10	-2.37928e-10	-1.52647
6313171	chr12:6313171:G:A	3.02003e-10	-2.37928e-10	-1.41638
6313269	chr12:6313269:C:T	1.81499e-10	-1.92557	-5.0546e-10
6313413	chr12:6313413:T:A	7.46237e-11	-1.36305	-1.45131
6313624	chr12:6313624:C:T	3.70069e-10	-2.37928e-10	-1.21313
6313822	chr12:6313822:G:T	7.50242e-11	-1.82931	-0.9797
6313842	chr12:6313842:G:A	2.71823e-10	-2.37928e-10	-1.52167
6313865	chr12:6313865:A:T	2.70557e-10	-2.37928e-10	-1.52634
6313946	chr12:6313946:T:C	1.07136e-09	-2.37928e-10	-0.150139
6314082	chr12:6314082:T:C	3.70247e-10	-2.37928e-10	-1.21265
6314240	chr12:6314240:C:T	4.85797e-10	-0.941028	-5.0546e-10
6314245	chr12:6314245:G:A	2.25238e-10	-1.70966	-5.0546e-10
6314278	chr12:6314278:G:A	2.70934e-10	-2.37928e-10	-1.52494
6314734	chr12:6314734:A:G	8.64878e-11	-1.93526	-0.731554
6315022	chr12:6315022:T:C	2.93286e-10	-2.37928e-10	-1.44567
6315411	chr12:6315411:A:G	9.2813e-11	-1.07326	-1.52297
6315481	chr12:6315481:G:T	2.17461e-10	-1.7448	-5.0546e-10
6315934	chr12:6315934:A:G	5.31895e-10	-2.37928e-10	-0.850373
6316019	chr12:6316019:C:T	4.79193e-10	-2.37928e-10	-0.954716
6316450	chr12:6316450:C:T	4.95059e-10	-2.37928e-10	-0.922143
6316639	chr12:6316639:A:G	1.39512e-10	-0.975187	-1.21348
6316723	chr12:6316723:TG:T	9.59869e-11	-1.11622	-1.44639
6316761	chr12:6316761:C:T	3.02195e-10	-0.839035	-0.576711
6317025	chr12:6317025:T:A	1.44693e-09	-2.37928e-10	0.150381
6317205	chr12:6317205:G:A	2.80323e-10	-2.37928e-10	-1.49088
6317439	chr12:6317439:G:A	5.05255e-10	-2.37928e-10	-0.901756
6317886	chr12:6317886:C:T	5.84228e-11	-1.54628	-1.51284
6318009	chr12:6318009:G:A	9.18059e-10	-2.37928e-10	-0.304558
6318189	chr12:6318189:G:A	7.24754e-10	-2.37928e-10	-0.540987
6318264	chr12:6318264:G:A	4.44878e-10	-2.37928e-10	-1.02902
6318608	chr12:6318608:C:T	3.53151e-10	-2.37928e-10	-1.25992
6318713	chr12:6318713:C:T	2.71682e-10	-2.37928e-10	-1.52219
6318950	chr12:6318950:T:G	7.79159e-11	-1.24485	-1.52634
6319127	chr12:6319127:C:T	7.40534e-10	-2.37928e-10	-0.519447
6319216	chr12:6319216:G:A	7.83649e-10	-2.37928e-10	-0.462858
6319273	chr12:6319273:C:T	2.72688e-10	-2.37928e-10	-1.51849
6319283	chr12:6319283:A:C	2.7178e-10	-2.37928e-10	-1.52183
6319308	chr12:6319308:C:T	3.1862e-10	-2.37928e-10	-1.36282
6319403	chr12:6319403:G:A	4.76558e-10	-2.37928e-10	-0.96023
6319455	chr12:6319455:A:T	1.00865e-10	-1.10072	-1.41232
6319529	chr12:6319529:G:A	6.41286e-10	-2.37928e-10	-0.663344
6319557	chr12:6319557:C:G	7.75922e-10	-2.37928e-10	-0.472767
6319806	chr12:6319806:G:A	4.82246e-10	-2.37928e-10	-0.948364
6319937	chr12:6319937:C:T	1.09705e-10	-1.79132	-0.637701
6320277	chr12:6320277:G:A	1.80422e-10	-1.93152	-5.0546e-10
6320649	chr12:6320649:A:T	2.78273e-10	-2.37928e-10	-1.49822
6320759	chr12:6320759:C:T	5.16094e-10	-2.37928e-10	-0.880529
6320992	chr12:6320992:G:A	7.45708e-10	-2.37928e-10	-0.512485
6321534	chr12:6321534:A:T	5.3061e-10	-2.37928e-10	-0.852792
6321579	chr12:6321579:C:T	8.92018e-11	-1.22115	-1.41477
6321610	chr12:6321610:G:A	7.83433e-11	-1.34332	-1.42239
6321676	chr12:6321676:A:C	6.29686e-10	-2.37928e-10	-0.681598
6321688	chr12:6321688:G:A	8.26998e-11	-1.30269	-1.40891
6321689	chr12:6321689:C:T	8.5834e-11	-1.26061	-1.4138
6321783	chr12:6321783:C:T	1.08612e-10	-0.999071	-1.43996
6321787	chr12:6321787:A:T	9.48543e-11	-1.08942	-1.48505
6322035	chr12:6322035:G:A	8.89986e-10	-2.37928e-10	-0.335613
6322232	chr12:6322232:A:G	2.7181e-10	-2.37928e-10	-1.52172
6322381	chr12:6322381:G:A	2.80388e-10	-2.37928e-10	-1.49064
6322658	chr12:6322658:T:C	2.8219e-10	-2.37928e-10	-1.48424
6322714	chr12:6322714:T:TAAA	3.47493e-08	-2.37928e-10	3.3291
6322847	chr12:6322847:C:T	3.04716e-10	-2.37928e-10	-1.40744
6322918	chr12:6322918:C:T	5.07756e-10	-2.37928e-10	-0.896818
6322929	chr12:6322929:AG:A	4.67382e-10	-2.37928e-10	-0.979673
6322973	chr12:6322973:C:T	2.52241e-10	-0.578497	-1.01794
6322982	chr12:6322982:C:T	5.20261e-11	-1.92145	-1.25363
6323094	chr12:6323094:G:T	3.25056e-10	-2.37928e-10	-1.34282
6323268	chr12:6323268:C:T	6.20364e-10	-2.37928e-10	-0.696512
6323320	chr12:6323320:T:C	2.80456e-10	-2.37928e-10	-1.4904
6323551	chr12:6323551:T:C	2.94773e-10	-2.37928e-10	-1.44061
6323570	chr12:6323570:A:T	2.95705e-10	-2.37928e-10	-1.43746
6323745	chr12:6323745:G:A	4.57697e-10	-2.37928e-10	-1.00061
6323775	chr12:6323775:A:C	4.03181e-10	-2.37928e-10	-1.12743
6323833	chr12:6323833:A:G	2.71954e-10	-2.37928e-10	-1.52118
6323837	chr12:6323837:G:A	2.74603e-10	-2.37928e-10	-1.51149
6324036	chr12:6324036:G:T	3.52231e-10	0.00819839	-1.27073
6324123	chr12:6324123:C:T	4.86953e-10	0.366041	-1.30469
6324867	chr12:6324867:T:C	3.45146e-10	-2.37928e-10	-1.28285
6324946	chr12:6324946:C:G	3.59686e-10	-2.37928e-10	-1.24159
6325136	chr12:6325136:G:A	4.07731e-10	-2.37928e-10	-1.11621
6325183	chr12:6325183:C:A	7.80039e-10	0.945496	-1.41297
6325459	chr12:6325459:G:A	5.8657e-10	0.435493	-1.18802
6325927	chr12:6325927:A:G	2.974e-10	-2.37928e-10	-1.43174
6326023	chr12:6326023:T:C	7.90453e-10	-0.454213	-5.0546e-10
6326134	chr12:6326134:A:G	5.53878e-10	0.638299	-1.44817
6326405	chr12:6326405:A:G	7.40052e-10	0.517715	-1.03781
6328216	chr12:6328216:C:T	4.72359e-10	-2.37928e-10	-0.969079
6328223	chr12:6328223:T:C	7.06743e-11	-1.91854	-0.950199
6328362	chr12:6328362:A:G	4.43293e-10	-2.37928e-10	-1.03259
6328503	chr12:6328503:A:G	2.70607e-10	-2.37928e-10	-1.52615
6328925	chr12:6328925:T:C	2.83399e-10	-2.37928e-10	-1.47996
6328979	chr12:6328979:C:T	7.1885e-10	-2.37928e-10	-0.549167
6330121	chr12:6330121:C:A	7.19095e-10	-2.37928e-10	-0.548826
6330122	chr12:6330122:C:A	7.21086e-10	-2.37928e-10	-0.546061
6330224	chr12:6330224:AT:A	5.00688e-10	-0.910837	-5.0546e-10
6331342	chr12:6331342:T:A	1.67798e-09	-2.37928e-10	0.298529
6331519	chr12:6331519:T:C	2.05395e-09	-2.37928e-10	0.5007
6332688	chr12:6332688:T:G	3.13104e-10	-2.37928e-10	-1.38028
6332694	chr12:6332694:C:A	3.68421e-10	-1.21759	-5.0546e-10
6332835	chr12:6332835:T:C	4.66138e-11	-1.83223	-1.45269
6333180	chr12:6333180:A:G	2.25567e-07	5.98072	-0.781164
6333219	chr12:6333219:C:T	2.89028e-09	0.84229	-5.0546e-10
6333477	chr12:6333477:C:T	2.48324e-10	-1.61208	-5.0546e-10
6333894	chr12:6333894:C:T	7.82404e-10	-2.37928e-10	-0.464447
6334452	chr12:6334452:C:T	2.30076e-09	-2.37928e-10	0.614174
6334461	chr12:6334461:C:T	1.8319e-10	-1.9163	-5.0546e-10
6334548	chr12:6334548:A:G	2.7569e-10	-2.37928e-10	-1.50754
6334549	chr12:6334549:G:A	2.19928e-09	0.569067	-5.0546e-10
6334646	chr12:6334646:A:C	1.70567e-10	-1.49732	-0.490372
6335407	chr12:6335407:G:A	1.82032e-09	-2.37928e-10	0.379949
6335611	chr12:6335611:T:C	1.54559e-09	-2.37928e-10	0.216339
6335797	chr12:6335797:G:C	2.89643e-09	1.9264	-1.08198
6336722	chr12:6336722:C:T	3.15076e-10	-2.37928e-10	-1.374
6337535	chr12:6337535:T:C	1.33062e-09	-2.37928e-10	0.0665776
6337824	chr12:6337824:G:A	6.42353e-06	9.76437	-1.21571
6338191	chr12:6338191:C:T	1.56644e-09	1.51035	-1.28061
6338271	chr12:6338271:C:T	5.04231e-10	0.556939	-1.46072
6338356	chr12:6338356:G:A	0.00676648	15.6355	-0.127116
6339017	chr12:6339017:C:T	4.16878e-10	-2.37928e-10	-1.09403
6339514	chr12:6339514:T:C	1.44997e-09	-2.37928e-10	0.152478
6339949	chr12:6339949:C:T	3.91166e-06	9.53071	-1.47806
6340044	chr12:6340044:G:T	2.27632e-09	1.48479	-0.881293
6340045	chr12:6340045:C:T	2.34681e-09	1.50879	-0.874795
6340218	chr12:6340218:C:G	2.18213e-09	1.82236	-1.26112
6340408	chr12:6340408:G:A	1.80244e-10	-1.93251	-5.0546e-10
6340577	chr12:6340577:C:A	3.68866e-10	-1.21639	-5.0546e-10
6341037	chr12:6341037:G:T	1.95203e-09	0.449807	-5.0546e-10
6341412	chr12:6341412:A:G	2.43008e-10	-1.76631	0.132586
6341473	chr12:6341473:T:C	2.54667e-10	-1.78802	0.201158
6341779	chr12:6341779:T:C	2.14056e-05	9.76632	-0.0139796
6341910	chr12:6341910:G:A	8.66284e-10	-2.37928e-10	-0.362606
6342197	chr12:6342197:T:G	4.72499e-11	-1.79604	-1.47532
6342395	chr12:6342395:T:C	3.08396e-10	-1.7893	0.393869
6343302	chr12:6343302:C:G	1.69445e-06	8.70562	-1.48957
6343446	chr12:6343446:G:A	2.76817e-10	-2.37928e-10	-1.50346
6344099	chr12:6344099:T:C	2.93951e-10	-1.88833	0.444922
6344116	chr12:6344116:C:G	2.92812e-09	-2.37928e-10	0.855297
6344146	chr12:6344146:A:G	2.18129e-10	-1.92015	0.178422
6344345	chr12:6344345:A:AT	1.0802e-05	8.69029	0.378133
6344756	chr12:6344756:G:A	4.66339e-11	-1.76152	-1.52298
6344918	chr12:6344918:C:T	1.84014e-10	-1.91181	-5.0546e-10
6345088	chr12:6345088:T:C	5.2928e-11	-1.63259	-1.5253
6345131	chr12:6345131:A:G	1.95586e-10	-1.85154	0.000720907
6345866	chr12:6345866:A:G	1.10622e-10	-1.90558	-0.515123
6346064	chr12:6346064:T:C	1.24296e-10	-1.8233	-0.480853
6346794	chr12:6346794:G:A	3.91481e-11	-1.93454	-1.52493
6346953	chr12:6346953:G:A	2.72551e-10	-2.37928e-10	-1.51899
6347240	chr12:6347240:C:A	2.99213e-10	-1.42566	-5.0546e-10
6347577	chr12:6347577:G:A	2.62906e-10	-1.55502	-5.0546e-10
6348632	chr12:6348632:C:T	1.8273e-10	-1.91881	-5.0546e-10
6348664	chr12:6348664:C:T	2.89692e-10	-2.37928e-10	-1.458
6348670	chr12:6348670:C:A	3.28718e-09	-2.37928e-10	0.970965
6348676	chr12:6348676:T:C	5.58501e-10	-2.37928e-10	-0.801563
6349184	chr12:6349184:A:G	1.84564e-09	0.393762	-5.0546e-10
6349537	chr12:6349537:G:A	1.8705e-10	-0.409906	-1.48554
6349775	chr12:6349775:A:G	3.53378e-10	-2.37928e-10	-1.25928
6349791	chr12:6349791:A:G	3.49395e-10	-2.37928e-10	-1.27062
6349827	chr12:6349827:T:C	1.97326e-09	-2.37928e-10	0.460621
6349828	chr12:6349828:A:G	1.88879e-09	-2.37928e-10	0.416871
6350160	chr12:6350160:T:C	1.77012e-10	-0.462774	-1.48783
6350281	chr12:6350281:AAT:A	2.79326e-10	-2.37928e-10	-1.49444
6350393	chr12:6350393:T:C	9.27162e-10	-2.37928e-10	-0.294691
6350734	chr12:6350734:G:A	2.7132e-10	-2.37928e-10	-1.52352
6351478	chr12:6351478:C:T	4.08961e-10	-2.37928e-10	-1.1132
6351689	chr12:6351689:C:T	1.27544e-09	-2.37928e-10	0.0242252
6351772	chr12:6351772:TTATC:T	4.68367e-11	-1.75729	-1.52286
6351865	chr12:6351865:T:G	2.90272e-10	-2.37928e-10	-1.456
6353447	chr12:6353447:G:A	2.75722e-10	-2.37928e-10	-1.50742
6353622	chr12:6353622:C:T	4.62193e-11	-1.9326	-1.36082
6353651	chr12:6353651:G:A	6.68447e-11	-1.88662	-1.03783
6353751	chr12:6353751:G:A	3.43337e-10	-1.28811	-5.0546e-10
6354040	chr12:6354040:C:G	2.73828e-10	-2.37928e-10	-1.51432
6354103	chr12:6354103:T:C	3.2525e-10	-1.34223	-5.0546e-10
6354111	chr12:6354111:G:A	2.84915e-10	-2.37928e-10	-1.47463
6354161	chr12:6354161:G:A	1.9423e-10	-1.85778	-5.0546e-10
6354696	chr12:6354696:G:A	6.80691e-11	-1.92917	-0.977126
6355238	chr12:6355238:C:T	3.2272e-10	-2.37928e-10	-1.35003
6355666	chr12:6355666:G:A	2.73355e-10	-2.37928e-10	-1.51605
6355778	chr12:6355778:G:A	3.00309e-10	-2.37928e-10	-1.42201
6356189	chr12:6356189:T:C	6.24028e-10	-2.37928e-10	-0.690624
6356346	chr12:6356346:C:T	3.57095e-10	-2.37928e-10	-1.24882
6356561	chr12:6356561:T:C	6.94877e-11	-1.35913	-1.52654
6356797	chr12:6356797:G:A	1.6029e-10	-0.541077	-1.50876
6356804	chr12:6356804:A:G	4.65394e-11	-1.8853	-1.40122
6356915	chr12:6356915:A:G	1.7238e-10	-0.511084	-1.46604
6357205	chr12:6357205:T:C	7.87703e-11	-1.23493	-1.52536
6357575	chr12:6357575:G:A	1.34915e-10	-1.00287	-1.21931
6358123	chr12:6358123:C:T	3.72856e-10	-2.37928e-10	-1.20563
6358412	chr12:6358412:C:T	3.92803e-11	-1.93521	-1.52089
6358527	chr12:6358527:T:C	2.83607e-10	-0.0385625	-1.44067
6358597	chr12:6358597:AC:A	2.76127e-10	-0.0653863	-1.44057
6358795	chr12:6358795:A:G	4.31983e-11	-1.9252	-1.43582
6358852	chr12:6358852:C:T	2.94105e-10	0.0342622	-1.47715
6359038	chr12:6359038:A:C	3.11032e-10	-1.38692	-5.0546e-10
6359039	chr12:6359039:C:T	2.42582e-10	-0.217453	-1.41803
6359137	chr12:6359137:T:C	1.14075e-10	-1.04804	-1.34193
6359289	chr12:6359289:G:A	2.53869e-10	-0.13138	-1.45862
6359349	chr12:6359349:T:C	4.45754e-11	-1.91701	-1.41262
6360250	chr12:6360250:C:A	4.00822e-11	-1.92487	-1.51101
6360276	chr12:6360276:G:A	2.9418e-10	-2.37928e-10	-1.44263
6360596	chr12:6360596:G:A	7.52542e-10	-2.37928e-10	-0.503363
6360719	chr12:6360719:C:T	4.91509e-10	-2.37928e-10	-0.929338
6360861	chr12:6360861:G:A	2.67704e-10	-1.53694	-5.0546e-10
6361004	chr12:6361004:C:T	2.75687e-10	-2.37928e-10	-1.50755
6361094	chr12:6361094:A:G	5.07006e-11	-1.68863	-1.51225
6361186	chr12:6361186:C:T	2.70781e-10	-2.37928e-10	-1.52551
6361447	chr12:6361447:A:C	4.33476e-10	-2.37928e-10	-1.05498
6361905	chr12:6361905:C:A	1.32563e-09	1.07346	-1.01064
6362710	chr12:6362710:C:T	6.90837e-10	-2.37928e-10	-0.588915
6363587	chr12:6363587:C:A	1.79902e-10	-1.93441	-5.0546e-10
6363805	chr12:6363805:C:T	2.75442e-10	-2.37928e-10	-1.50844
6364174	chr12:6364174:C:T	6.9944e-10	-2.37928e-10	-0.576539
6364383	chr12:6364383:C:A	2.97299e-10	-0.812035	-0.620045
6364454	chr12:6364454:A:C	1.41728e-10	-0.885917	-1.28699
6364694	chr12:6364694:A:G	1.58763e-09	1.72757	-1.48439
6364974	chr12:6364974:A:T	1.12751e-09	0.584284	-0.68334
6365118	chr12:6365118:C:T	4.40981e-10	-2.37928e-10	-1.03782
6365363	chr12:6365363:C:T	8.04771e-11	-1.21229	-1.52656
6365402	chr12:6365402:T:C	4.31424e-10	-2.37928e-10	-1.05973
6365489	chr12:6365489:T:A	8.18333e-11	-1.8103	-0.911834
6365490	chr12:6365490:C:A	8.17886e-11	-1.81059	-0.912088
6365650	chr12:6365650:G:GA	3.56517e-10	-2.37928e-10	-1.25044
6365864	chr12:6365864:C:A	7.69623e-11	-1.84008	-0.943427
6365916	chr12:6365916:T:G	2.87762e-10	-0.723719	-0.740966
6365987	chr12:6365987:TG:T	2.76206e-10	-0.428133	-1.07754
6366731	chr12:6366731:C:T	3.4253e-10	-0.603341	-0.68712
6366787	chr12:6366787:C:T	5.0385e-10	-2.37928e-10	-0.904541
6366957	chr12:6366957:T:C	1.78786e-10	-0.432048	-1.50858
6367058	chr12:6367058:C:T	7.6267e-10	-0.0524366	-0.437557
6367086	chr12:6367086:A:C	2.64126e-10	-0.76329	-0.787102
6367393	chr12:6367393:G:A	5.69213e-10	-0.782564	-5.0546e-10
6367425	chr12:6367425:G:T	1.31071e-10	-1.92819	-0.322891
6367557	chr12:6367557:C:T	1.53336e-10	-1.93338	-0.160808
6367726	chr12:6367726:A:G	1.49468e-10	-1.92811	-0.191626
6367870	chr12:6367870:T:C	1.79763e-10	-1.93518	-5.0546e-10
6367881	chr12:6367881:T:C	2.80128e-10	-2.37928e-10	-1.49157
6368212	chr12:6368212:C:T	5.35314e-11	-1.93498	-1.21157
6368235	chr12:6368235:C:G	3.35746e-10	0.172423	-1.48289
6368298	chr12:6368298:C:T	5.46739e-11	-1.59908	-1.52635
6368853	chr12:6368853:T:C	4.9554e-10	-2.37928e-10	-0.921172
6369103	chr12:6369103:T:C	2.94422e-10	-2.37928e-10	-1.4418
6369445	chr12:6369445:A:G	4.15013e-10	-2.37928e-10	-1.09851
6369446	chr12:6369446:A:C	8.52629e-11	-1.7463	-0.934776
6370057	chr12:6370057:T:C	3.00719e-10	-2.37928e-10	-1.42064
6370081	chr12:6370081:A:G	3.50973e-10	-2.37928e-10	-1.26611
6370644	chr12:6370644:G:A	1.91055e-08	4.23133	-1.50041
6370694	chr12:6370694:G:A	2.86163e-10	-2.37928e-10	-1.47026
6371117	chr12:6371117:C:T	1.31396e-08	2.35656	-5.0546e-10
6371191	chr12:6371191:A:G	3.46295e-10	-2.37928e-10	-1.27953
6371260	chr12:6371260:A:T	3.05113e-10	-2.37928e-10	-1.40614
6371803	chr12:6371803:T:C	5.09914e-08	5.09989	-1.3873
6372004	chr12:6372004:G:A	1.22241e-08	3.80663	-1.52228
6372730	chr12:6372730:AAG:A	2.79424e-10	-2.37928e-10	-1.49409
6372800	chr12:6372800:T:C	1.8859e-07	6.32766	-1.30715
6372809	chr12:6372809:G:A	3.22804e-10	-1.34977	-5.0546e-10
6372810	chr12:6372810:C:T	3.89429e-08	4.75305	-1.31002
6372822	chr12:6372822:C:T	3.35305e-10	-2.37928e-10	-1.31178
6372948	chr12:6372948:C:G	2.70595e-10	-2.37928e-10	-1.5262
6373348	chr12:6373348:T:G	1.5638e-08	4.04968	-1.51903
6374685	chr12:6374685:G:A	2.7144e-10	-2.37928e-10	-1.52308
6374811	chr12:6374811:A:G	1.46138e-09	-2.37928e-10	0.160318
6374831	chr12:6374831:T:C	9.26718e-10	-2.37928e-10	-0.29517
6374907	chr12:6374907:G:A	2.71636e-10	-2.37928e-10	-1.52235
6376267	chr12:6376267:T:C	2.82362e-10	-2.37928e-10	-1.48363
6376409	chr12:6376409:A:G	3.79082e-10	-2.37928e-10	-1.18907
6376443	chr12:6376443:G:C	2.94754e-10	-2.37928e-10	-1.44068
6376551	chr12:6376551:A:G	5.9036e-10	-2.37928e-10	-0.746086
6377358	chr12:6377358:T:C	2.70883e-10	-2.37928e-10	-1.52513
6377442	chr12:6377442:A:G	9.2166e-10	-2.37928e-10	-0.300643
6377665	chr12:6377665:A:G	2.74459e-10	-2.37928e-10	-1.51202
6377761	chr12:6377761:C:T	2.41941e-09	-2.37928e-10	0.664458
6377826	chr12:6377826:C:T	2.90553e-10	-2.37928e-10	-1.45503
6378244	chr12:6378244:G:A	1.09086e-09	-2.37928e-10	-0.132094
6378345	chr12:6378345:C:T	4.45338e-10	-2.37928e-10	-1.02798
6378598	chr12:6378598:A:C	2.7566e-10	-2.37928e-10	-1.50765
6378670	chr12:6378670:G:A	3.61571e-10	-2.37928e-10	-1.23636
6378733	chr12:6378733:C:T	2.91175e-10	-2.37928e-10	-1.45289
6379271	chr12:6379271:G:A	7.26912e-10	-2.37928e-10	-0.538014
6379284	chr12:6379284:T:C	3.87823e-10	0.305703	-1.47197
6379311	chr12:6379311:G:A	2.71468e-10	-2.37928e-10	-1.52297
6379754	chr12:6379754:C:A	3.41719e-10	-2.37928e-10	-1.29283
6379984	chr12:6379984:A:G	2.75674e-10	-2.37928e-10	-1.5076
6379989	chr12:6379989:A:G	3.31038e-10	-2.37928e-10	-1.32458
6380213	chr12:6380213:AC:A	2.61047e-10	-0.252165	-1.30995
6380219	chr12:6380219:G:A	4.8163e-10	-2.37928e-10	-0.949642
6380373	chr12:6380373:A:G	6.58614e-10	-2.37928e-10	-0.636682
6380855	chr12:6380855:T:C	9.33479e-10	-2.37928e-10	-0.287901
6380992	chr12:6380992:A:G	2.73662e-10	-2.37928e-10	-1.51493
6381018	chr12:6381018:T:C	1.18194e-09	-2.37928e-10	-0.0519045
6381081	chr12:6381081:A:G	3.05923e-10	-2.37928e-10	-1.40348
6381127	chr12:6381127:T:C	2.70909e-10	-2.37928e-10	-1.52504
6381150	chr12:6381150:A:C	2.70539e-10	-2.37928e-10	-1.5264
6381215	chr12:6381215:T:C	4.97994e-07	7.22575	-1.23423
6381443	chr12:6381443:A:G	2.75726e-10	-2.37928e-10	-1.50741
6381577	chr12:6381577:T:C	4.28867e-07	6.85105	-1.00897
6381713	chr12:6381713:G:A	6.58321e-09	2.51923	-0.853771
6381759	chr12:6381759:C:G	2.82324e-07	6.58888	-1.16489
6381802	chr12:6381802:A:G	4.50176e-07	6.97366	-1.08308
6381903	chr12:6381903:C:G	3.26941e-10	-2.37928e-10	-1.33704
6381912	chr12:6381912:T:C	6.85841e-07	6.66128	-0.3497
6381950	chr12:6381950:C:T	5.20397e-05	12.0921	-1.45139
6381951	chr12:6381951:G:A	2.83435e-10	-2.37928e-10	-1.47983
6381959	chr12:6381959:G:A	0.000302488	12.2372	0.16349
6382114	chr12:6382114:C:T	3.80841e-09	1.11815	-5.0546e-10
6382952	chr12:6382952:C:T	3.08163e-10	-2.37928e-10	-1.39619
6383020	chr12:6383020:G:A	3.08404e-10	-2.37928e-10	-1.39541
6383164	chr12:6383164:T:A	1.30424e-10	-1.92698	-0.329053
6383263	chr12:6383263:AG:A	3.32333e-10	-2.37928e-10	-1.32068
6383266	chr12:6383266:A:C	2.70661e-10	-2.37928e-10	-1.52595
6383483	chr12:6383483:A:C	8.80052e-10	0.982869	-1.32971
6383654	chr12:6383654:C:T	2.71381e-10	-2.37928e-10	-1.5233
6383718	chr12:6383718:G:A	8.82011e-10	-2.37928e-10	-0.344615
6383930	chr12:6383930:C:T	1.16413e-07	5.4438	-0.905721
6384275	chr12:6384275:C:T	2.87993e-10	-2.37928e-10	-1.46388
6384735	chr12:6384735:G:A	4.87507e-11	-1.81527	-1.42482
6384745	chr12:6384745:C:T	4.70458e-10	-2.37928e-10	-0.973112
6385291	chr12:6385291:G:A	2.73518e-10	-2.37928e-10	-1.51545
6385344	chr12:6385344:C:T	3.15659e-10	-2.37928e-10	-1.37216
6385396	chr12:6385396:G:A	2.97598e-09	0.871508	-5.0546e-10
6386556	chr12:6386556:A:C	5.78236e-10	-2.37928e-10	-0.766837
6386956	chr12:6386956:G:A	1.16333e-09	-2.37928e-10	-0.0677795
6387215	chr12:6387215:A:G	7.32611e-10	-0.530205	-5.0546e-10
6387239	chr12:6387239:G:A	6.08907e-10	-2.37928e-10	-0.715153
6387384	chr12:6387384:C:T	1.79992e-10	-1.9339	-5.0546e-10
6387438	chr12:6387438:TAG:T	1.63831e-09	-2.37928e-10	0.274599
6387682	chr12:6387682:G:C	2.71483e-10	-2.37928e-10	-1.52292
6388092	chr12:6388092:AC:A	1.17624e-09	-2.37928e-10	-0.0567429
6388093	chr12:6388093:C:T	4.29123e-10	-2.37928e-10	-1.06508
6388139	chr12:6388139:C:A	1.4617e-09	-2.37928e-10	0.160536
6388228	chr12:6388228:A:G	3.91417e-10	-2.37928e-10	-1.15704
6388834	chr12:6388834:G:A	3.12032e-10	-2.37928e-10	-1.38371
6389215	chr12:6389215:G:GC	3.85045e-10	-2.37928e-10	-1.17346
6389496	chr12:6389496:A:G	1.90235e-08	3.41203	-0.685424
6389610	chr12:6389610:C:T	1.19643e-09	-2.37928e-10	-0.0397249
6389991	chr12:6389991:G:A	1.55863e-09	-2.37928e-10	0.22474
6390046	chr12:6390046:G:A	2.45383e-09	-2.37928e-10	0.678586
6390130	chr12:6390130:G:A	5.08186e-10	-2.37928e-10	-0.895972
6390367	chr12:6390367:G:A	1.75908e-06	8.39753	-1.14405
6391035	chr12:6391035:C:G	3.78171e-08	-2.37928e-10	3.4137
6391185	chr12:6391185:C:T	3.01967e-10	-2.37928e-10	-1.4165
6391630	chr12:6391630:AG:A	1.02038e-08	2.70961	-0.60591
6391677	chr12:6391677:G:A	7.85601e-09	3.35953	-1.51731
6392016	chr12:6392016:C:T	1.84175e-08	-2.37928e-10	2.69424
6392462	chr12:6392462:G:A	3.548e-10	-2.37928e-10	-1.25526
6393094	chr12:6393094:C:T	0.0742157	19.0801	-1.17663
6393195	chr12:6393195:T:C	2.97734e-09	2.36251	-1.49055
6393542	chr12:6393542:T:C	3.47235e-10	-2.37928e-10	-1.27682
6393576	chr12:6393576:G:A	0.526654	21.0591	-1.19611
6393603	chr12:6393603:T:C	1.54435e-09	-2.37928e-10	0.215538
6393666	chr12:6393666:G:A	4.97557e-07	7.26285	-1.2722
6393756	chr12:6393756:A:G	2.97717e-10	-2.37928e-10	-1.43068
6394074	chr12:6394074:A:C	3.08301e-10	-2.37928e-10	-1.39574
6394171	chr12:6394171:C:T	2.71533e-10	-2.37928e-10	-1.52273
6394334	chr12:6394334:G:C	6.96645e-07	7.39315	-1.06594
6394355	chr12:6394355:C:T	1.73394e-08	-2.37928e-10	2.63392
6394620	chr12:6394620:T:C	5.65259e-09	2.76575	-1.2527
6394871	chr12:6394871:C:T	9.75033e-10	0.542605	-0.786953
6394932	chr12:6394932:G:A	5.95912e-09	2.60543	-1.03957
6394990	chr12:6394990:C:T	2.72376e-10	-2.37928e-10	-1.51963
6395022	chr12:6395022:C:T	9.04875e-10	0.463855	-0.782878
6395041	chr12:6395041:G:A	8.52262e-10	0.467826	-0.846751
6395197	chr12:6395197:T:C	1.06909e-09	0.525136	-0.677395
6395291	chr12:6395291:T:C	2.775e-10	-2.37928e-10	-1.501
6395606	chr12:6395606:GT:G	4.04032e-08	4.78214	-1.3023
6395607	chr12:6395607:T:G	4.05074e-10	-2.37928e-10	-1.12275
6395742	chr12:6395742:G:A	7.35079e-10	0.24625	-0.773091
6395751	chr12:6395751:C:G	1.79872e-10	-1.93457	-5.0546e-10
6395775	chr12:6395775:A:C	7.8634e-10	-0.45943	-5.0546e-10
6395803	chr12:6395803:A:T	2.5304e-08	-2.37928e-10	3.0119
6395942	chr12:6395942:G:A	6.9053e-10	0.189826	-0.779186
6396108	chr12:6396108:G:A	7.04326e-10	0.175079	-0.744657
6396184	chr12:6396184:C:T	2.79361e-10	-2.37928e-10	-1.49432
6396192	chr12:6396192:G:A	7.95379e-10	0.346693	-0.794693
6396214	chr12:6396214:T:C	7.90457e-10	0.332171	-0.78638
6396381	chr12:6396381:T:C	2.78744e-10	-2.37928e-10	-1.49653
6396470	chr12:6396470:A:G	8.01967e-10	0.345906	-0.785658
6396481	chr12:6396481:A:C	8.04147e-10	0.356718	-0.793755
6396624	chr12:6396624:A:G	4.79646e-10	-2.37928e-10	-0.95377
6396730	chr12:6396730:C:T	1.48391e-09	0.271027	-0.0954119
6396862	chr12:6396862:T:C	4.61534e-10	-2.37928e-10	-0.992264
6397106	chr12:6397106:A:G	6.57673e-10	0.177432	-0.815544
6397185	chr12:6397185:G:C	1.44445e-09	-0.160955	0.309619
6397224	chr12:6397224:A:G	6.22438e-10	0.785985	-1.47916
6397550	chr12:6397550:CAT:C	2.7152e-10	-2.37928e-10	-1.52278
6398252	chr12:6398252:A:G	7.25372e-10	-2.37928e-10	-0.540135
6398949	chr12:6398949:C:T	5.36116e-10	-2.37928e-10	-0.842468
6399058	chr12:6399058:G:A	2.70782e-10	-2.37928e-10	-1.5255
6399072	chr12:6399072:A:G	3.79857e-10	-2.37928e-10	-1.18702
6399104	chr12:6399104:C:T	3.04619e-10	-2.37928e-10	-1.40776
6399178	chr12:6399178:T:G	2.74913e-10	-2.37928e-10	-1.51036
6399493	chr12:6399493:A:C	9.20821e-10	-0.0385775	-0.262977
6399682	chr12:6399682:A:T	2.72176e-10	-2.37928e-10	-1.52037
6400129	chr12:6400129:A:C	2.70606e-10	-2.37928e-10	-1.52615
6400722	chr12:6400722:A:G	0.000101049	11.3043	-5.0546e-10
6400881	chr12:6400881:A:C	3.34084e-10	-2.37928e-10	-1.31543
6401056	chr12:6401056:G:A	3.33543e-10	-2.37928e-10	-1.31705
6401687	chr12:6401687:A:G	0.00758801	17.0469	-1.42386
6402166	chr12:6402166:C:CT	9.19201e-10	0.471039	-0.774353
6402491	chr12:6402491:G:A	0.000562381	14.475	-1.45416
6402561	chr12:6402561:G:A	3.26652e-10	-2.37928e-10	-1.33792
6402674	chr12:6402674:A:G	3.60535e-10	-1.23923	-5.0546e-10
6402735	chr12:6402735:G:A	4.25717e-10	-2.37928e-10	-1.07305
6403218	chr12:6403218:A:G	2.87049e-10	-2.37928e-10	-1.46717
6403260	chr12:6403260:G:A	2.70863e-10	-2.37928e-10	-1.52521
6403264	chr12:6403264:A:G	1.47775e-08	-2.37928e-10	2.47404
6403304	chr12:6403304:G:A	2.8286e-10	-2.37928e-10	-1.48187
6403762	chr12:6403762:G:T	2.84541e-10	-2.37928e-10	-1.47594
6403763	chr12:6403763:A:T	3.27776e-10	-2.37928e-10	-1.33449
6403776	chr12:6403776:G:A	1.48768e-09	0.345491	-0.167339
6403802	chr12:6403802:T:C	2.71809e-10	-2.37928e-10	-1.52172
6403977	chr12:6403977:G:A	6.00476e-10	-0.729097	-5.0546e-10
6404072	chr12:6404072:G:A	2.59636e-09	-2.37928e-10	0.735048
6404354	chr12:6404354:A:C	2.73965e-10	-2.37928e-10	-1.51382
6404358	chr12:6404358:A:G	2.7505e-10	-2.37928e-10	-1.50987
6404426	chr12:6404426:C:T	2.93607e-10	-2.37928e-10	-1.44458
6404691	chr12:6404691:A:C	4.0549e-09	2.69625	-1.51538
6404706	chr12:6404706:T:A	2.719e-10	-2.37928e-10	-1.52138
6404848	chr12:6404848:A:G	2.73964e-10	-2.37928e-10	-1.51382
6405015	chr12:6405015:C:T	2.74149e-10	-2.37928e-10	-1.51315
6405192	chr12:6405192:C:T	2.7461e-10	-2.37928e-10	-1.51147
6405294	chr12:6405294:TG:T	3.10972e-10	-2.37928e-10	-1.38712
6405345	chr12:6405345:T:C	3.40265e-10	0.0285991	-1.32569
6405475	chr12:6405475:C:T	1.13149e-08	3.72059	-1.51353
6405544	chr12:6405544:G:C	4.22778e-10	-2.37928e-10	-1.07997
6405760	chr12:6405760:A:G	2.74254e-10	-2.37928e-10	-1.51276
6405803	chr12:6405803:C:T	0.0130782	17.613	-1.44557
6405887	chr12:6405887:A:G	2.82518e-10	-2.37928e-10	-1.48308
6406043	chr12:6406043:G:A	4.53165e-10	-2.37928e-10	-1.01056
6406519	chr12:6406519:T:C	5.27143e-10	-2.37928e-10	-0.859347
6406862	chr12:6406862:T:C	1.46535e-08	3.97383	-1.50821
6407065	chr12:6407065:C:G	5.24717e-08	5.09637	-1.35516
6407233	chr12:6407233:C:T	3.18226e-10	-2.37928e-10	-1.36406
6407652	chr12:6407652:G:A	2.73163e-10	-2.37928e-10	-1.51675
6407843	chr12:6407843:C:T	2.70501e-10	-2.37928e-10	-1.52654
6407875	chr12:6407875:G:A	2.72817e-10	-2.37928e-10	-1.51802
6408072	chr12:6408072:T:C	2.71178e-10	-2.37928e-10	-1.52404
6408088	chr12:6408088:G:A	3.61635e-10	-1.23618	-5.0546e-10
6408233	chr12:6408233:G:T	2.73224e-10	-2.37928e-10	-1.51653
6408645	chr12:6408645:G:A	1.20787e-09	-0.0302051	-5.0546e-10
6408889	chr12:6408889:A:G	2.72416e-10	-2.37928e-10	-1.51949
6408980	chr12:6408980:C:T	7.79652e-10	-0.467971	-5.0546e-10
6409024	chr12:6409024:C:T	3.87671e-10	-1.16666	-5.0546e-10
6409221	chr12:6409221:ATGATATGCCTAGATGCATGGGTT:A	2.96284e-10	-2.37928e-10	-1.4355
6409354	chr12:6409354:C:T	3.03112e-10	-2.37928e-10	-1.41272
6409456	chr12:6409456:G:C	2.7236e-10	-2.37928e-10	-1.51969
6409857	chr12:6409857:C:A	3.03055e-10	-2.37928e-10	-1.41291
6410058	chr12:6410058:G:A	3.11088e-10	-2.37928e-10	-1.38674
6410355	chr12:6410355:C:T	5.04634e-10	0.489453	-1.39244
6410671	chr12:6410671:A:G	5.27208e-09	2.95558	-1.51222
6410705	chr12:6410705:T:A	2.71661e-10	-2.37928e-10	-1.52227
6410971	chr12:6410971:A:G	5.50497e-09	2.93212	-1.44553
6411548	chr12:6411548:T:C	3.95255e-09	-2.37928e-10	1.1553
6411804	chr12:6411804:G:A	3.9183e-10	-2.37928e-10	-1.15599
6412491	chr12:6412491:T:C	8.92392e-11	-1.24605	-1.38944
6412642	chr12:6412642:A:T	1.0564e-10	-0.955952	-1.51083
6413035	chr12:6413035:A:C	8.92109e-11	-1.10975	-1.52607
6414083	chr12:6414083:G:T	4.05914e-10	-1.1885	0.0678228
6414782	chr12:6414782:A:C	2.10248e-09	0.524053	-5.0546e-10
6415251	chr12:6415251:C:T	1.19172e-09	-2.37928e-10	-0.0436653
6415278	chr12:6415278:C:T	3.15132e-10	-2.37928e-10	-1.37383
6415513	chr12:6415513:C:T	8.49571e-11	-1.16188	-1.52279
6415645	chr12:6415645:C:T	5.67178e-10	-2.37928e-10	-0.786145
6415914	chr12:6415914:C:CTGTT	3.5451e-10	-2.37928e-10	-1.25608
6415955	chr12:6415955:G:A	8.56029e-11	-1.15949	-1.51761
6416240	chr12:6416240:G:A	2.71263e-10	-2.37928e-10	-1.52373
6416330	chr12:6416330:G:A	1.8218e-10	-1.92182	-5.0546e-10
6416550	chr12:6416550:C:T	3.93732e-10	-2.37928e-10	-1.15115
6416837	chr12:6416837:T:C	2.89247e-10	-2.37928e-10	-1.45954
6417211	chr12:6417211:AC:A	2.91837e-10	-2.37928e-10	-1.45063
6417506	chr12:6417506:C:G	1.4027e-10	-1.31645	-0.866802
6417768	chr12:6417768:G:A	8.88992e-11	-1.32756	-1.31175
6417814	chr12:6417814:GCT:G	1.24973e-10	-1.09973	-1.19899
6418071	chr12:6418071:G:A	1.10434e-10	-1.31828	-1.10412
6418373	chr12:6418373:G:A	6.86116e-10	-2.37928e-10	-0.595773
6418903	chr12:6418903:G:A	1.0481e-10	-1.36383	-1.11084
6419029	chr12:6419029:A:G	3.11146e-10	-2.37928e-10	-1.38656
6419458	chr12:6419458:GC:G	4.94373e-11	-1.85297	-1.37314
6419463	chr12:6419463:A:T	1.21792e-10	-1.21278	-1.11172
6419549	chr12:6419549:A:G	4.3724e-10	-2.37928e-10	-1.04634
6419625	chr12:6419625:C:T	3.93589e-10	-2.37928e-10	-1.15151
6419731	chr12:6419731:C:T	2.9478e-10	-2.37928e-10	-1.44059
6420356	chr12:6420356:C:T	2.84899e-10	-2.37928e-10	-1.47469
6421266	chr12:6421266:G:T	2.90854e-10	-2.37928e-10	-1.454
6421437	chr12:6421437:C:T	4.61729e-10	-2.37928e-10	-0.99184
6421636	chr12:6421636:TTTC:T	3.62081e-10	-2.37928e-10	-1.23495
6421652	chr12:6421652:T:C	1.69506e-10	-1.266	-0.727934
6421653	chr12:6421653:G:A	7.25925e-11	-1.60381	-1.23815
6421895	chr12:6421895:A:T	2.86098e-10	-2.37928e-10	-1.47048
6421958	chr12:6421958:C:T	5.78646e-10	-2.37928e-10	-0.766128
6422042	chr12:6422042:G:A	2.78777e-10	-2.37928e-10	-1.49641
6422057	chr12:6422057:T:C	1.43268e-10	-1.40993	-0.752173
6422440	chr12:6422440:A:G	8.02525e-11	-1.4856	-1.25604
6422785	chr12:6422785:T:C	1.07096e-10	-1.45006	-1.00304
6422825	chr12:6422825:T:C	2.26116e-10	-1.70577	-5.0546e-10
6422849	chr12:6422849:A:G	7.08126e-11	-1.49019	-1.37659
6422964	chr12:6422964:G:C	7.10751e-10	-0.560497	-5.0546e-10
6423184	chr12:6423184:T:G	8.43985e-11	-1.47476	-1.21651
6423290	chr12:6423290:A:T	6.92281e-11	-1.51922	-1.37019
6423526	chr12:6423526:C:T	3.04045e-10	-2.37928e-10	-1.40964
6423619	chr12:6423619:G:A	5.52594e-11	-1.86063	-1.25415
6423773	chr12:6423773:A:G	2.96952e-10	-2.37928e-10	-1.43325
6423866	chr12:6423866:C:T	4.11501e-11	-1.90451	-1.50508
6423976	chr12:6423976:C:T	2.80104e-10	-2.37928e-10	-1.49166
6424531	chr12:6424531:G:A	2.52365e-09	-2.37928e-10	0.706641
6424559	chr12:6424559:A:T	8.90141e-11	-1.92666	-0.711361
6424893	chr12:6424893:C:T	2.85289e-10	-2.37928e-10	-1.47332
6425417	chr12:6425417:A:T	7.79989e-10	-2.37928e-10	-0.467539
6425839	chr12:6425839:C:T	4.309e-10	-2.37928e-10	-1.06094
6426240	chr12:6426240:C:T	4.47233e-10	-2.37928e-10	-1.02374
6426378	chr12:6426378:C:G	1.31892e-10	-1.22595	-1.01888
6426483	chr12:6426483:T:C	1.13876e-10	-1.58291	-0.808795
6426537	chr12:6426537:G:A	2.91599e-10	-2.37928e-10	-1.45144
6426721	chr12:6426721:C:T	9.39197e-11	-1.22528	-1.3591
6426746	chr12:6426746:G:C	2.70603e-10	-2.37928e-10	-1.52617
6427214	chr12:6427214:T:A	3.1177e-10	-2.37928e-10	-1.38455
6427421	chr12:6427421:A:G	7.58138e-11	-1.91607	-0.882469
6427715	chr12:6427715:A:T	6.68407e-10	-2.37928e-10	-0.621921
6428331	chr12:6428331:A:G	6.11392e-11	-1.6135	-1.40017
6428378	chr12:6428378:G:A	1.56963e-10	-1.53774	-0.533063
6428944	chr12:6428944:AG:A	2.75401e-10	-2.37928e-10	-1.50859
6429093	chr12:6429093:T:C	2.27104e-10	-1.70141	-5.0546e-10
6429107	chr12:6429107:G:A	8.65396e-11	-1.93491	-0.731303
6429133	chr12:6429133:C:T	4.33275e-10	-2.37928e-10	-1.05545
6429802	chr12:6429802:C:T	1.02348e-10	-1.12875	-1.36969
6429930	chr12:6429930:A:G	2.84408e-10	-2.37928e-10	-1.47641
6430325	chr12:6430325:T:C	8.07456e-11	-1.80199	-0.933524
6430735	chr12:6430735:A:C	6.34024e-09	-2.37928e-10	1.62785
6430919	chr12:6430919:G:A	7.01422e-11	-1.92521	-0.95108
6431024	chr12:6431024:G:A	3.8165e-10	-2.37928e-10	-1.18232
6431330	chr12:6431330:G:A	7.00899e-11	-1.93134	-0.945703
6431359	chr12:6431359:A:G	5.55879e-11	-1.87121	-1.23764
6431756	chr12:6431756:C:T	2.71344e-10	-2.37928e-10	-1.52343
6431904	chr12:6431904:A:T	1.82573e-10	-1.91967	-5.0546e-10
6431961	chr12:6431961:T:C	6.13963e-11	-1.9009	-1.10857
6432435	chr12:6432435:G:T	6.69097e-11	-1.93026	-0.99322
6432609	chr12:6432609:C:T	7.27869e-11	-1.93161	-0.907671
6433001	chr12:6433001:C:G	6.62799e-11	-1.93239	-1.00054
6433029	chr12:6433029:A:G	6.3354e-11	-1.93153	-1.04655
6433428	chr12:6433428:A:T	5.95672e-11	-1.92565	-1.11406
6433858	chr12:6433858:C:T	3.25185e-10	-2.37928e-10	-1.34243
6434127	chr12:6434127:T:C	3.33482e-10	-2.37928e-10	-1.31723
6434180	chr12:6434180:T:A	3.11013e-10	-2.37928e-10	-1.38699
6434204	chr12:6434204:C:T	3.63764e-10	-2.37928e-10	-1.23031
6434503	chr12:6434503:G:A	9.89932e-10	-0.229183	-5.0546e-10
6435109	chr12:6435109:G:A	5.33525e-10	-2.37928e-10	-0.847314
6435294	chr12:6435294:A:G	2.96222e-10	-2.37928e-10	-1.43571
6435306	chr12:6435306:G:T	2.95094e-10	-2.37928e-10	-1.43953
6435423	chr12:6435423:T:C	2.70535e-10	-2.37928e-10	-1.52642
6435451	chr12:6435451:T:C	4.06694e-11	-1.9182	-1.50314
6435465	chr12:6435465:G:A	5.51122e-10	-2.37928e-10	-0.814863
6435702	chr12:6435702:C:T	3.23048e-10	-2.37928e-10	-1.34902
6435800	chr12:6435800:T:C	2.84404e-10	-2.37928e-10	-1.47642
6435841	chr12:6435841:C:T	3.48772e-10	-2.37928e-10	-1.2724
6436029	chr12:6436029:G:T	8.01154e-10	-2.37928e-10	-0.440765
6436247	chr12:6436247:G:C	1.02911e-10	-1.16535	-1.32761
6436345	chr12:6436345:G:A	4.8742e-11	-1.90996	-1.33032
6436445	chr12:6436445:G:A	6.98078e-11	-1.47029	-1.41078
6436672	chr12:6436672:G:A	1.89839e-10	-1.88064	-5.0546e-10
6436828	chr12:6436828:A:C	5.65717e-11	-1.56478	-1.52653
6436844	chr12:6436844:G:A	3.01448e-10	-2.37928e-10	-1.41822
6437000	chr12:6437000:A:T	2.66601e-10	-1.54107	-5.0546e-10
6437094	chr12:6437094:G:A	1.15952e-10	-0.921081	-1.45257
6437185	chr12:6437185:A:G	3.47417e-10	-2.37928e-10	-1.27629
6437186	chr12:6437186:T:C	3.4656e-10	-2.37928e-10	-1.27876
6437332	chr12:6437332:G:A	1.4214e-09	-2.37928e-10	0.132582
6437454	chr12:6437454:G:A	3.0461e-10	-2.37928e-10	-1.40779
6437542	chr12:6437542:G:A	2.84772e-10	-2.37928e-10	-1.47513
6437947	chr12:6437947:A:G	5.48199e-10	-2.37928e-10	-0.820182
6438160	chr12:6438160:ATAAG:A	3.45003e-10	-2.37928e-10	-1.28327
6438394	chr12:6438394:A:G	4.38536e-11	-1.92712	-1.41885
6438530	chr12:6438530:C:T	1.99344e-09	-2.37928e-10	0.4708
6439059	chr12:6439059:T:A	2.77637e-10	-2.37928e-10	-1.5005
6439088	chr12:6439088:G:A	2.77637e-10	-2.37928e-10	-1.5005
6439380	chr12:6439380:T:C	6.34368e-10	-2.37928e-10	-0.67419
6439942	chr12:6439942:C:T	3.57718e-10	-2.37928e-10	-1.24707
6440398	chr12:6440398:T:A	6.69778e-11	-1.45992	-1.46254
6440670	chr12:6440670:A:G	7.01163e-11	-1.55153	-1.32514
6440850	chr12:6440850:C:T	1.62502e-09	-2.37928e-10	0.266458
6440878	chr12:6440878:C:T	3.20374e-10	-2.37928e-10	-1.35733
6442036	chr12:6442036:C:T	2.87284e-10	-2.37928e-10	-1.46635
6442198	chr12:6442198:T:A	7.92003e-11	-1.64493	-1.10991
6442279	chr12:6442279:C:T	4.00963e-10	-2.37928e-10	-1.13295
6442326	chr12:6442326:G:A	5.18342e-11	-1.69976	-1.47901
6442343	chr12:6442343:C:T	1.39772e-10	-0.808442	-1.37836
6442373	chr12:6442373:A:G	3.97403e-10	-2.37928e-10	-1.14187
6442708	chr12:6442708:G:C	7.08896e-11	-1.36003	-1.50567
6442733	chr12:6442733:C:T	5.22774e-11	-1.6895	-1.48076
6442882	chr12:6442882:C:T	4.69798e-11	-1.7967	-1.4804
6442988	chr12:6442988:A:G	5.0288e-11	-1.83983	-1.36922
6443114	chr12:6443114:G:A	8.90224e-11	-1.27507	-1.36286
6443118	chr12:6443118:C:T	1.92575e-10	-0.931913	-0.93442
6443246	chr12:6443246:C:T	2.91836e-10	-2.37928e-10	-1.45063
6443450	chr12:6443450:C:T	3.87273e-10	-2.37928e-10	-1.16769
6443565	chr12:6443565:G:A	4.02479e-10	-1.12918	-5.0546e-10
6443850	chr12:6443850:A:G	4.48751e-11	-1.91439	-1.40855
6443889	chr12:6443889:T:C	2.63771e-10	-0.647584	-0.904154
6444032	chr12:6444032:A:T	1.88711e-10	-1.8866	-5.0546e-10
6444170	chr12:6444170:T:C	5.60512e-11	-1.58147	-1.51908
6444338	chr12:6444338:C:T	5.76406e-11	-1.5461	-1.52649
6444438	chr12:6444438:C:G	2.13944e-10	-0.804301	-0.956804
6444518	chr12:6444518:C:A	2.73805e-10	-2.37928e-10	-1.5144
6445125	chr12:6445125:C:T	4.62725e-10	-2.37928e-10	-0.989686
6445263	chr12:6445263:G:C	1.01137e-10	-1.073	-1.43735
6445462	chr12:6445462:G:A	1.0418e-10	-1.15116	-1.32954
6445587	chr12:6445587:G:A	7.62366e-10	-2.37928e-10	-0.490392
6445756	chr12:6445756:C:T	2.76388e-10	-2.37928e-10	-1.50501
6446179	chr12:6446179:T:G	1.09651e-09	-0.126935	-5.0546e-10
6446290	chr12:6446290:T:C	8.58856e-09	1.93137	-5.0546e-10
6446439	chr12:6446439:T:C	6.12207e-10	-2.37928e-10	-0.709749
6446736	chr12:6446736:T:C	2.51999e-10	-1.4376	-0.159797
6446912	chr12:6446912:C:T	1.04974e-10	-0.954391	-1.51871
6447383	chr12:6447383:A:G	5.00739e-10	-2.37928e-10	-0.910734
6447515	chr12:6447515:G:A	3.37075e-10	-1.30651	-5.0546e-10
6447520	chr12:6447520:T:A	1.38754e-10	-1.23617	-0.957948
6447668	chr12:6447668:T:C	3.35342e-10	-2.37928e-10	-1.31167
6447743	chr12:6447743:C:G	9.92467e-10	-2.37928e-10	-0.226626
6447757	chr12:6447757:A:G	2.51388e-09	-2.37928e-10	0.702762
6448026	chr12:6448026:A:T	3.60731e-10	-0.729607	-0.509079
6448271	chr12:6448271:G:A	2.99291e-10	-2.37928e-10	-1.4254
6448568	chr12:6448568:A:G	4.28718e-09	-2.37928e-10	1.23657
6448749	chr12:6448749:A:T	1.67615e-09	-2.37928e-10	0.297439
6448816	chr12:6448816:ATTAT:A	4.85353e-11	-1.85894	-1.38559
6449041	chr12:6449041:G:A	4.92554e-10	-0.927215	-5.0546e-10
6449137	chr12:6449137:C:T	7.29872e-11	-1.34929	-1.48724
6449318	chr12:6449318:T:TTC	3.86013e-10	-2.37928e-10	-1.17095
6449381	chr12:6449381:T:G	2.77397e-10	-2.37928e-10	-1.50137
6449406	chr12:6449406:C:T	3.00165e-10	-2.37928e-10	-1.42249
6449409	chr12:6449409:G:A	1.79009e-10	-0.980883	-0.958499
6449430	chr12:6449430:A:G	3.11092e-10	-2.37928e-10	-1.38673
6449554	chr12:6449554:A:T	1.57807e-10	-0.966726	-1.09872
6449578	chr12:6449578:G:C	3.09275e-10	-2.37928e-10	-1.39259
6450164	chr12:6450164:T:C	4.63741e-10	-2.37928e-10	-0.987494
6451160	chr12:6451160:C:T	3.35208e-10	-2.37928e-10	-1.31207
6451461	chr12:6451461:AGT:A	7.42465e-11	-1.29852	-1.52091
6451931	chr12:6451931:C:A	2.71225e-10	-2.37928e-10	-1.52387
6451979	chr12:6451979:G:A	4.52666e-11	-1.91933	-1.39492
6453119	chr12:6453119:C:T	7.85624e-11	-1.58096	-1.18197
6453127	chr12:6453127:C:T	7.93346e-11	-1.58393	-1.16921
6453372	chr12:6453372:C:T	8.75751e-11	-1.42033	-1.23399
6453587	chr12:6453587:A:G	2.89686e-10	-1.93484	0.476814
6453644	chr12:6453644:A:G	2.75246e-10	-1.93431	0.425156
6453657	chr12:6453657:C:T	2.51882e-10	-1.73767	0.139813
6453670	chr12:6453670:G:A	6.21766e-11	-1.49971	-1.49713
6453765	chr12:6453765:T:C	2.86212e-10	-1.93468	0.46459
6454089	chr12:6454089:C:G	2.8145e-10	-1.93523	0.44837
6454233	chr12:6454233:C:G	1.61652e-10	-0.814161	-1.22721
6454286	chr12:6454286:T:C	2.51325e-10	-1.50005	-0.100017
6454463	chr12:6454463:G:A	3.89594e-10	-2.37928e-10	-1.16171
6454682	chr12:6454682:C:G	5.95171e-11	-1.53003	-1.51053
6455044	chr12:6455044:G:A	6.11826e-11	-1.50746	-1.5055
6455600	chr12:6455600:T:C	2.70513e-10	-2.37928e-10	-1.5265
6455918	chr12:6455918:A:G	4.42203e-10	-2.37928e-10	-1.03505
6456011	chr12:6456011:C:T	1.98659e-10	-0.676251	-1.15898
6456426	chr12:6456426:T:C	8.36397e-11	-1.9114	-0.788897
6456552	chr12:6456552:C:T	8.65869e-11	-1.47138	-1.19429
6456710	chr12:6456710:T:C	2.8589e-10	-1.3564	-0.114812
6456861	chr12:6456861:C:G	4.47975e-10	-2.37928e-10	-1.02208
6458159	chr12:6458159:C:T	5.96263e-10	-2.37928e-10	-0.736137
6458431	chr12:6458431:T:C	4.58299e-10	-2.37928e-10	-0.999297
6458538	chr12:6458538:G:A	3.82703e-10	-2.37928e-10	-1.17956
6458621	chr12:6458621:T:C	1.39474e-10	-1.70307	-0.485875
6458741	chr12:6458741:C:T	9.27888e-11	-1.4288	-1.16769
6459072	chr12:6459072:G:T	2.7177e-10	-2.37928e-10	-1.52186
6459406	chr12:6459406:T:C	1.45556e-10	-1.70962	-0.436642
6459896	chr12:6459896:A:G	3.26542e-10	-1.93395	0.595687
6460274	chr12:6460274:G:C	2.89227e-10	-1.48193	0.0223233
6460379	chr12:6460379:C:T	1.45122e-10	-1.71439	-0.434853
6460690	chr12:6460690:T:C	1.08869e-10	-0.920838	-1.51583
6460817	chr12:6460817:C:T	1.46547e-10	-1.70788	-0.431593
6460821	chr12:6460821:C:T	2.97877e-09	-2.37928e-10	0.872447
6460832	chr12:6460832:G:A	2.70864e-10	-2.37928e-10	-1.5252
6460997	chr12:6460997:C:T	3.80852e-10	-1.93475	0.750346
6461373	chr12:6461373:A:T	1.47368e-10	-1.69868	-0.435201
6461655	chr12:6461655:T:G	3.85329e-10	-1.76878	0.596061
6461852	chr12:6461852:A:G	8.71905e-11	-1.1481	-1.51063
6462181	chr12:6462181:C:T	4.27701e-10	-1.4621	0.393703
6462242	chr12:6462242:TG:T	3.25325e-10	-2.37928e-10	-1.34199
6462503	chr12:6462503:C:T	3.1246e-10	-2.37928e-10	-1.38234
6462533	chr12:6462533:G:A	1.87814e-10	-1.92366	0.0322891
6463025	chr12:6463025:T:C	5.92388e-11	-1.56574	-1.4795
6463100	chr12:6463100:C:T	2.8448e-09	-2.37928e-10	0.826427
6463316	chr12:6463316:C:T	3.16908e-10	-1.36821	-5.0546e-10
6463383	chr12:6463383:C:T	1.99953e-10	-1.93453	0.105792
6463395	chr12:6463395:A:T	2.16991e-10	-1.93356	0.186599
6463421	chr12:6463421:G:C	4.51319e-11	-1.81089	-1.50634
6463895	chr12:6463895:A:G	5.59607e-11	-1.79041	-1.31176
6463980	chr12:6463980:T:C	5.6621e-11	-1.76671	-1.32373
6464550	chr12:6464550:T:C	5.63883e-11	-1.77285	-1.32171
6464551	chr12:6464551:G:A	3.25854e-10	-2.37928e-10	-1.34037
6464583	chr12:6464583:C:T	5.50273e-11	-1.78933	-1.32966
6465135	chr12:6465135:G:T	6.29517e-11	-1.45994	-1.52451
6465878	chr12:6465878:G:T	6.20118e-11	-1.70798	-1.29152
6466025	chr12:6466025:A:T	2.24114e-10	-1.71466	-5.0546e-10
6466826	chr12:6466826:C:T	9.28502e-11	-1.387	-1.20883
6467431	chr12:6467431:T:C	3.28249e-10	-2.37928e-10	-1.33305
6467519	chr12:6467519:A:C	5.2715e-11	-1.69419	-1.46773
6467693	chr12:6467693:T:C	1.82406e-10	-1.93168	0.0110928
6468123	chr12:6468123:G:C	4.07415e-10	-2.37928e-10	-1.11699
6468163	chr12:6468163:T:C	5.7491e-11	-1.73218	-1.34301
6468283	chr12:6468283:T:C	3.1232e-10	-2.37928e-10	-1.38279
6468352	chr12:6468352:G:A	2.09112e-10	-1.78395	-5.0546e-10
6468770	chr12:6468770:A:G	4.05333e-10	-2.37928e-10	-1.12211
6468974	chr12:6468974:A:T	5.80209e-11	-1.72883	-1.33719
6469196	chr12:6469196:A:G	4.49424e-10	-1.01885	-5.0546e-10
6469303	chr12:6469303:A:G	1.05271e-10	-1.89121	-0.579074
6469524	chr12:6469524:T:C	3.32102e-10	-2.37928e-10	-1.32138
6469589	chr12:6469589:G:A	2.31697e-09	0.621198	-5.0546e-10
6469706	chr12:6469706:T:C	5.3057e-11	-1.7999	-1.35556
6470256	chr12:6470256:C:T	7.38278e-11	-1.92932	-0.895767
6470590	chr12:6470590:G:A	2.83468e-10	-2.37928e-10	-1.47972
6470900	chr12:6470900:GC:G	1.63251e-10	-1.81098	-0.220546
6471148	chr12:6471148:A:G	1.09664e-10	-1.58198	-0.847419
6471199	chr12:6471199:T:C	1.51151e-10	-1.81037	-0.298167
6471210	chr12:6471210:A:G	2.19657e-10	-0.228277	-1.50647
6471328	chr12:6471328:C:T	1.13771e-09	-2.37928e-10	-0.0900434
6471416	chr12:6471416:A:G	1.39598e-10	-1.24431	-0.94374
6471637	chr12:6471637:G:T	1.12834e-09	-2.37928e-10	-0.098319
6471688	chr12:6471688:A:G	1.52616e-10	-1.19424	-0.904656
6471728	chr12:6471728:G:C	2.83116e-10	-2.37928e-10	-1.48096
6471775	chr12:6471775:C:T	4.81814e-11	-1.73294	-1.51891
6472210	chr12:6472210:T:C	2.70769e-10	-2.37928e-10	-1.52555
6472368	chr12:6472368:C:G	3.243e-09	0.957435	-5.0546e-10
6472407	chr12:6472407:T:C	2.70603e-10	-2.37928e-10	-1.52617
6472503	chr12:6472503:A:C	3.86311e-10	-2.37928e-10	-1.17018
6472639	chr12:6472639:G:A	6.63747e-11	-1.44311	-1.4884
6472847	chr12:6472847:G:A	2.97885e-10	-2.37928e-10	-1.43011
6473112	chr12:6473112:T:C	1.33377e-10	-1.93412	-0.299523
6473164	chr12:6473164:C:T	6.63989e-11	-1.44285	-1.48829
6473318	chr12:6473318:C:A	2.8511e-10	-2.37928e-10	-1.47394
6473321	chr12:6473321:C:T	2.16812e-10	-1.74779	-5.0546e-10
6473539	chr12:6473539:G:A	3.44692e-10	-2.37928e-10	-1.28417
6473724	chr12:6473724:T:C	1.12965e-10	-1.20909	-1.19064
6473796	chr12:6473796:A:G	1.05683e-09	-2.37928e-10	-0.16379
6474115	chr12:6474115:A:G	2.8596e-10	-2.37928e-10	-1.47097
6474221	chr12:6474221:G:A	1.48357e-10	-1.93176	-0.195439
6474237	chr12:6474237:T:C	5.56096e-11	-1.93497	-1.1735
6474395	chr12:6474395:G:A	1.12608e-09	-2.37928e-10	-0.10032
6474574	chr12:6474574:T:C	1.07572e-09	-2.37928e-10	-0.146078
6474841	chr12:6474841:G:A	3.97197e-10	-2.37928e-10	-1.14239
6475079	chr12:6475079:C:T	2.83175e-10	-2.37928e-10	-1.48075
6475099	chr12:6475099:G:T	9.70521e-11	-1.58226	-0.969314
6475456	chr12:6475456:C:G	3.02424e-10	-2.37928e-10	-1.41499
6475815	chr12:6475815:G:A	2.79486e-10	-2.37928e-10	-1.49387
6475822	chr12:6475822:C:T	8.22638e-11	-1.20809	-1.5088
6475965	chr12:6475965:C:T	7.67816e-11	-1.61201	-1.17384
6475991	chr12:6475991:C:T	7.00913e-11	-1.3786	-1.49842
6476139	chr12:6476139:G:A	2.81576e-10	-2.37928e-10	-1.48642
6476145	chr12:6476145:A:G	1.0053e-10	-1.51936	-0.997003
6476193	chr12:6476193:G:C	3.3688e-10	-2.37928e-10	-1.30709
6476200	chr12:6476200:C:T	1.17103e-09	-2.37928e-10	-0.061182
6476338	chr12:6476338:C:A	1.02175e-10	-1.53125	-0.968888
6476444	chr12:6476444:T:C	1.04061e-10	-1.54518	-0.936658
6476541	chr12:6476541:G:T	2.21318e-10	-0.204061	-1.52316
6476542	chr12:6476542:G:T	2.22803e-10	-0.196628	-1.5239
6476595	chr12:6476595:G:A	1.09835e-09	-2.37928e-10	-0.125254
6476842	chr12:6476842:G:C	3.08002e-10	-2.37928e-10	-1.39671
6477059	chr12:6477059:G:A	2.83035e-10	-2.37928e-10	-1.48125
6477095	chr12:6477095:C:T	1.16342e-10	-1.17339	-1.1969
6477155	chr12:6477155:C:T	1.4462e-10	-1.52145	-0.631264
6477512	chr12:6477512:C:T	1.08476e-09	-2.37928e-10	-0.137705
6477513	chr12:6477513:G:A	7.63403e-11	-1.41449	-1.37713
6477562	chr12:6477562:T:C	1.39602e-10	-1.50317	-0.684851
6477564	chr12:6477564:G:A	4.64838e-10	-2.37928e-10	-0.985131
6477836	chr12:6477836:C:A	3.54825e-10	-2.37928e-10	-1.2552
6477945	chr12:6477945:C:T	4.12252e-10	-2.37928e-10	-1.10519
6478502	chr12:6478502:C:G	2.75968e-10	-0.27853	-1.228
6478710	chr12:6478710:A:G	4.0358e-10	-2.37928e-10	-1.12644
6478721	chr12:6478721:GACTCCC:G	4.12427e-10	-2.37928e-10	-1.10476
6478795	chr12:6478795:G:GCCGC	2.75516e-10	-2.37928e-10	-1.50817
6479279	chr12:6479279:A:G	6.63277e-11	-1.78457	-1.14764
6479552	chr12:6479552:C:T	9.91609e-10	-2.37928e-10	-0.227491
6479606	chr12:6479606:T:C	3.32788e-10	-2.37928e-10	-1.31931
6479806	chr12:6479806:A:C	6.0915e-11	-1.67602	-1.34131
6479999	chr12:6479999:G:A	7.03704e-11	-1.36544	-1.50761
6480005	chr12:6480005:C:T	1.4391e-10	-1.92265	-0.234982
6480315	chr12:6480315:A:G	4.32415e-10	-2.37928e-10	-1.05743
6480356	chr12:6480356:C:T	1.11876e-10	-1.60864	-0.800782
6480391	chr12:6480391:C:T	1.02976e-09	-2.37928e-10	-0.18974
6480423	chr12:6480423:C:T	2.78055e-10	-2.37928e-10	-1.499
6480825	chr12:6480825:T:C	4.94129e-11	-1.70018	-1.52643
6481011	chr12:6481011:C:T	1.85549e-10	-1.9035	-5.0546e-10
6481460	chr12:6481460:C:T	6.6241e-11	-1.47534	-1.45818
6481769	chr12:6481769:T:C	2.70497e-10	-2.37928e-10	-1.52656
6482415	chr12:6482415:C:T	6.24316e-11	-1.67861	-1.31413
6482676	chr12:6482676:C:T	2.27758e-10	-1.69854	-5.0546e-10
6482691	chr12:6482691:C:G	8.25332e-10	-0.411034	-5.0546e-10
6482700	chr12:6482700:C:T	4.12975e-10	-2.37928e-10	-1.10343
6482857	chr12:6482857:G:A	5.62552e-11	-1.9304	-1.16652
6482916	chr12:6482916:A:C	1.44784e-10	-1.90634	-0.245239
6483041	chr12:6483041:A:G	9.99374e-10	-2.37928e-10	-0.21969
6483091	chr12:6483091:A:AT	1.5464e-10	-1.90807	-0.177648
6483408	chr12:6483408:C:T	7.34818e-11	-1.35347	-1.47631
6483610	chr12:6483610:C:T	4.37373e-10	-2.37928e-10	-1.04603
6484002	chr12:6484002:T:G	2.75279e-10	-2.37928e-10	-1.50903
6484228	chr12:6484228:C:T	9.94352e-11	-1.89929	-0.628023
6484361	chr12:6484361:A:G	4.70199e-11	-1.93011	-1.34614
6484445	chr12:6484445:G:A	9.73888e-10	-2.37928e-10	-0.245523
6484549	chr12:6484549:TAAATC:T	5.80702e-11	-1.57244	-1.49272
6485078	chr12:6485078:TG:T	4.69904e-11	-1.92975	-1.34713
6485089	chr12:6485089:T:C	4.63534e-11	-1.92802	-1.3625
6485457	chr12:6485457:G:A	3.02162e-09	-2.37928e-10	0.886729
6485621	chr12:6485621:A:G	4.43952e-11	-1.9336	-1.40008
6485717	chr12:6485717:T:A	6.75268e-11	-1.42309	-1.49121
6485859	chr12:6485859:G:A	4.81947e-11	-1.91393	-1.33764
6485889	chr12:6485889:G:T	2.78188e-10	-2.37928e-10	-1.49852
6486004	chr12:6486004:C:T	3.21275e-10	-2.37928e-10	-1.35452
6486393	chr12:6486393:G:A	4.92478e-11	-1.92315	-1.3068
6486400	chr12:6486400:G:A	1.86973e-10	-1.89585	-5.0546e-10
6486787	chr12:6486787:C:A	6.49886e-10	-0.650022	-5.0546e-10
6486796	chr12:6486796:AAGCCATCCTCCCACCTC:A	1.12313e-09	-2.37928e-10	-0.102947
6487170	chr12:6487170:T:C	5.02548e-11	-1.92573	-1.28399
6487264	chr12:6487264:A:G	8.9826e-11	-1.56504	-1.0639
6487333	chr12:6487333:C:T	4.61589e-11	-1.92177	-1.37296
6487334	chr12:6487334:G:A	6.37459e-11	-1.49022	-1.4817
6487529	chr12:6487529:A:G	7.33164e-11	-1.60802	-1.22402
6487606	chr12:6487606:A:G	4.7788e-11	-1.92564	-1.33441
6487821	chr12:6487821:C:T	2.74411e-10	-2.37928e-10	-1.51219
6487963	chr12:6487963:C:T	1.64149e-10	-1.90773	-0.118312
6488216	chr12:6488216:G:A	4.00958e-11	-1.93235	-1.50319
6488621	chr12:6488621:A:G	4.96288e-11	-1.92723	-1.29502
6488761	chr12:6488761:G:C	4.52149e-11	-1.9311	-1.3843
6488907	chr12:6488907:T:C	2.03372e-10	-0.598435	-1.21335
6489162	chr12:6489162:C:T	1.21968e-09	-2.37928e-10	-0.0204779
6489309	chr12:6489309:G:A	1.00228e-09	-2.37928e-10	-0.216786
6489451	chr12:6489451:G:C	3.36886e-10	-2.37928e-10	-1.30708
6489732	chr12:6489732:T:C	4.71986e-11	-1.92777	-1.34468
6490341	chr12:6490341:T:C	1.65691e-10	-1.89718	-0.119513
6490499	chr12:6490499:T:C	4.74904e-11	-1.92429	-1.342
6490816	chr12:6490816:TG:T	5.38033e-11	-1.93489	-1.2066
6490824	chr12:6490824:A:T	3.15549e-10	-2.37928e-10	-1.3725
6491053	chr12:6491053:G:A	4.64359e-11	-1.92739	-1.36135
6491305	chr12:6491305:T:C	4.70494e-11	-1.92524	-1.35038
6491607	chr12:6491607:C:T	4.7743e-11	-1.93043	-1.33056
6491851	chr12:6491851:T:C	3.85221e-10	-2.37928e-10	-1.173
6492009	chr12:6492009:A:C	4.70434e-11	-1.92603	-1.34972
6492577	chr12:6492577:A:C	8.4549e-11	-1.55679	-1.1327
6492659	chr12:6492659:T:C	8.66747e-11	-1.88657	-0.778087
6492794	chr12:6492794:G:A	2.10107e-10	-1.7792	-5.0546e-10
6492814	chr12:6492814:C:G	4.1998e-11	-1.92286	-1.46634
6493051	chr12:6493051:C:T	1.35407e-09	-2.37928e-10	0.0840488
6493240	chr12:6493240:T:C	2.76299e-10	-2.37928e-10	-1.50534
6493256	chr12:6493256:C:T	4.34423e-11	-1.9324	-1.42299
6493267	chr12:6493267:G:A	4.40565e-11	-1.93174	-1.4096
6493302	chr12:6493302:G:A	4.01299e-11	-1.93399	-1.50071
6493326	chr12:6493326:A:C	4.38248e-11	-1.93442	-1.4122
6493479	chr12:6493479:T:C	9.13855e-11	-1.92246	-0.689271
6493530	chr12:6493530:T:A	4.34129e-11	-1.93091	-1.42515
6493894	chr12:6493894:G:C	3.79579e-10	-2.37928e-10	-1.18776
6493904	chr12:6493904:T:C	1.31345e-09	0.0535904	-5.0546e-10
6494234	chr12:6494234:A:G	5.10805e-10	-2.37928e-10	-0.890831
6494247	chr12:6494247:A:G	4.40165e-11	-1.93113	-1.41113
6494345	chr12:6494345:TGTTAAGCAAATCGCTTAACAGATCCG:T	1.5228e-09	-2.37928e-10	0.201485
6494590	chr12:6494590:G:T	3.77539e-10	-2.37928e-10	-1.19315
6494751	chr12:6494751:G:A	4.33249e-11	-1.93249	-1.42561
6494910	chr12:6494910:A:G	7.02227e-11	-1.76709	-1.10806
6495019	chr12:6495019:A:G	2.74244e-10	-2.37928e-10	-1.5128
6495165	chr12:6495165:G:T	1.80051e-10	-1.93358	-5.0546e-10
6495249	chr12:6495249:T:G	6.76842e-11	-1.4787	-1.43327
6495252	chr12:6495252:C:T	9.4926e-11	-1.9116	-0.662118
6495939	chr12:6495939:C:A	5.35368e-11	-1.93055	-1.2159
6495989	chr12:6495989:A:G	1.51379e-10	-0.638543	-1.46849
6496039	chr12:6496039:T:C	5.50521e-11	-1.61475	-1.50378
6496133	chr12:6496133:C:T	1.96584e-10	-1.84573	-5.0546e-10
6496217	chr12:6496217:A:G	7.49368e-11	-1.76891	-1.04127
6496348	chr12:6496348:C:T	6.98086e-11	-1.4684	-1.41266
6496490	chr12:6496490:T:A	9.4456e-11	-1.91525	-0.663436
6496645	chr12:6496645:G:A	1.44088e-10	-0.688289	-1.4681
6496846	chr12:6496846:G:A	9.59865e-11	-1.90778	-0.654833
6497649	chr12:6497649:T:TC	1.91339e-10	-1.87277	-5.0546e-10
6497852	chr12:6497852:G:C	7.00608e-11	-1.60346	-1.274
6498694	chr12:6498694:G:A	1.50519e-09	-2.37928e-10	0.189852
6498732	chr12:6498732:T:C	4.91502e-11	-1.86259	-1.36935
6498885	chr12:6498885:T:C	1.39222e-10	-0.710805	-1.47994
6499403	chr12:6499403:C:T	2.01616e-10	-1.82045	-5.0546e-10
6499441	chr12:6499441:G:A	2.7251e-10	-2.37928e-10	-1.51915
6499701	chr12:6499701:A:G	4.90839e-10	-2.37928e-10	-0.930703
6499724	chr12:6499724:A:G	5.11361e-10	-2.37928e-10	-0.889743
6499860	chr12:6499860:C:G	4.13101e-10	-2.37928e-10	-1.10313
6500337	chr12:6500337:G:T	9.84775e-11	-1.92042	-0.616576
6500596	chr12:6500596:T:C	5.11361e-10	-2.37928e-10	-0.889743
6500598	chr12:6500598:A:G	1.5912e-09	-2.37928e-10	0.245426
6500802	chr12:6500802:A:G	2.75768e-10	-2.37928e-10	-1.50726
6500952	chr12:6500952:C:T	1.52385e-10	-0.638056	-1.46235
6501479	chr12:6501479:C:T	1.5912e-09	-2.37928e-10	0.245426
6501560	chr12:6501560:G:A	1.52986e-10	-0.627722	-1.46875
6501912	chr12:6501912:T:C	1.54142e-10	-1.92955	-0.159396
6502322	chr12:6502322:G:A	3.2528e-10	-2.37928e-10	-1.34213
6502447	chr12:6502447:A:G	1.66184e-08	2.59145	-5.0546e-10
6502534	chr12:6502534:T:C	2.76421e-10	-2.37928e-10	-1.5049
6502553	chr12:6502553:G:A	8.04578e-11	-1.61958	-1.1195
6502789	chr12:6502789:C:T	2.40233e-10	-1.64521	-5.0546e-10
6502798	chr12:6502798:A:G	7.7909e-11	-1.75536	-1.01592
6502847	chr12:6502847:T:TTG	1.57322e-09	-2.37928e-10	0.234061
6502948	chr12:6502948:G:A	1.13159e-10	-1.91425	-0.483771
6503020	chr12:6503020:T:G	5.16919e-10	-2.37928e-10	-0.878933
6503134	chr12:6503134:C:T	3.59943e-10	-2.37928e-10	-1.24087
6503410	chr12:6503410:C:T	4.5166e-11	-1.80119	-1.51529
6503599	chr12:6503599:G:A	1.61029e-10	-0.62312	-1.42212
6503717	chr12:6503717:G:C	2.05129e-10	-1.82665	0.0234663
6503787	chr12:6503787:A:T	2.20474e-10	-1.73104	-5.0546e-10
6503907	chr12:6503907:G:A	1.71558e-09	-2.37928e-10	0.320686
6503910	chr12:6503910:A:G	6.66082e-11	-1.63727	-1.29072
6504003	chr12:6504003:G:T	4.0485e-11	-1.90334	-1.52255
6504453	chr12:6504453:C:T	5.38854e-10	-2.37928e-10	-0.837375
6504598	chr12:6504598:G:A	3.34601e-10	-2.37928e-10	-1.31388
6504933	chr12:6504933:C:T	2.8073e-10	-2.37928e-10	-1.48942
6504990	chr12:6504990:T:C	1.67697e-10	-1.91671	-0.0879509
6505220	chr12:6505220:C:T	2.77716e-10	-2.37928e-10	-1.50022
6505290	chr12:6505290:T:C	1.6792e-09	-2.37928e-10	0.299252
6505304	chr12:6505304:G:A	3.41161e-10	-2.37928e-10	-1.29446
6505575	chr12:6505575:G:A	1.82627e-10	-1.91937	-5.0546e-10
6505656	chr12:6505656:C:T	6.55274e-11	-1.51364	-1.43072
6505688	chr12:6505688:A:T	3.84499e-10	-2.37928e-10	-1.17488
6505986	chr12:6505986:G:T	4.02385e-11	-1.90782	-1.52417
6506033	chr12:6506033:A:C	1.888e-10	-1.88613	-5.0546e-10
6506036	chr12:6506036:G:A	1.63358e-10	-0.596643	-1.43423
6506361	chr12:6506361:G:T	3.24241e-10	-1.34533	-5.0546e-10
6506446	chr12:6506446:C:T	7.52458e-11	-1.47032	-1.33574
6506515	chr12:6506515:A:G	7.69014e-11	-1.73732	-1.04698
6506522	chr12:6506522:A:G	1.64221e-10	-0.601509	-1.4241
6506552	chr12:6506552:T:C	2.725e-10	-2.37928e-10	-1.51918
6506709	chr12:6506709:G:A	1.502e-09	-2.37928e-10	0.187737
6506954	chr12:6506954:G:T	1.01675e-10	-1.33719	-1.16785
6507157	chr12:6507157:T:G	1.56095e-09	0.226231	-5.0546e-10
6507341	chr12:6507341:C:T	1.59523e-09	-2.37928e-10	0.247957
6508185	chr12:6508185:T:C	7.39233e-11	-1.76219	-1.0616
6508206	chr12:6508206:T:C	7.46725e-11	-1.7706	-1.04311
6508340	chr12:6508340:A:G	2.91873e-10	-2.37928e-10	-1.4505
6508393	chr12:6508393:C:T	1.86041e-10	-1.71284	-0.188011
6508533	chr12:6508533:A:G	3.59391e-10	-2.37928e-10	-1.24241
6509138	chr12:6509138:G:GT	2.76272e-10	-2.37928e-10	-1.50543
6509705	chr12:6509705:C:T	1.63464e-10	-0.609546	-1.42068
6509888	chr12:6509888:T:C	2.27372e-10	-1.82137	0.121143
6509915	chr12:6509915:TCTA:T	9.90006e-11	-1.93526	-0.596437
6509998	chr12:6509998:C:T	3.40746e-10	-2.37928e-10	-1.29568
6510732	chr12:6510732:T:C	2.70858e-10	-2.37928e-10	-1.52523
6510997	chr12:6510997:C:T	2.81243e-10	-1.4876	-5.0546e-10
6511229	chr12:6511229:A:C	1.89111e-10	-1.88449	-5.0546e-10
6511329	chr12:6511329:G:T	4.87347e-11	-1.83939	-1.40104
6511457	chr12:6511457:C:T	7.01562e-11	-1.44531	-1.43079
6511613	chr12:6511613:G:A	4.30974e-11	-1.8444	-1.51895
6512056	chr12:6512056:T:C	8.63547e-10	-2.37928e-10	-0.365771
6512085	chr12:6512085:C:T	5.43661e-11	-1.64962	-1.48145
6512318	chr12:6512318:GACAA:G	3.50691e-10	-1.26691	-5.0546e-10
6512475	chr12:6512475:A:G	1.13812e-10	-1.9347	-0.457568
6512535	chr12:6512535:C:T	5.39759e-10	-2.37928e-10	-0.835697
6512680	chr12:6512680:A:G	3.53146e-10	-2.37928e-10	-1.25994
6512945	chr12:6512945:A:G	4.65977e-11	-1.81414	-1.47112
6513065	chr12:6513065:TAA:T	3.38729e-10	-2.37928e-10	-1.30162
6513180	chr12:6513180:T:C	4.2537e-11	-1.86714	-1.50931
6513842	chr12:6513842:A:T	8.69261e-10	0.117755	-0.476931
6513931	chr12:6513931:G:A	7.0623e-11	-1.83829	-1.03118
6514216	chr12:6514216:A:G	6.99306e-11	-1.93365	-0.945662
6514223	chr12:6514223:T:C	5.18875e-11	-1.83046	-1.34728
6514973	chr12:6514973:T:C	6.96762e-11	-1.93514	-0.947819
6515200	chr12:6515200:T:C	2.84256e-10	-2.37928e-10	-1.47695
6515269	chr12:6515269:C:T	5.03459e-11	-1.93515	-1.27275
6515374	chr12:6515374:G:A	2.72374e-10	-2.37928e-10	-1.51964
6515465	chr12:6515465:G:A	2.5844e-10	-1.57215	-5.0546e-10
6515567	chr12:6515567:C:T	2.00595e-10	-1.82553	-5.0546e-10
6515572	chr12:6515572:T:C	1.81602e-10	-1.925	-5.0546e-10
6515640	chr12:6515640:A:G	9.65085e-11	-1.13598	-1.4212
6515843	chr12:6515843:T:C	2.76027e-09	-2.37928e-10	0.796264
6515844	chr12:6515844:A:AG	2.78127e-09	-2.37928e-10	0.803843
6515877	chr12:6515877:G:A	1.00731e-09	-2.37928e-10	-0.211776
6515964	chr12:6515964:A:G	6.32483e-11	-1.61401	-1.36575
6516050	chr12:6516050:G:T	2.70687e-10	-2.37928e-10	-1.52586
6516119	chr12:6516119:C:T	1.22843e-10	-0.800386	-1.51553
6516167	chr12:6516167:A:G	4.62372e-11	-1.81925	-1.47379
6516206	chr12:6516206:C:A	9.31658e-10	-2.37928e-10	-0.289854
6516216	chr12:6516216:C:A	7.94599e-10	-2.37928e-10	-0.448982
6516317	chr12:6516317:T:C	8.25751e-11	-1.43672	-1.27639
6516318	chr12:6516318:ATGGT:A	7.64808e-11	-1.56654	-1.22324
6516324	chr12:6516324:AAATCCT:A	7.99059e-11	-1.57765	-1.16832
6516763	chr12:6516763:T:C	3.82488e-10	-2.37928e-10	-1.18012
6517033	chr12:6517033:A:G	7.23802e-10	-0.542301	-5.0546e-10
6517203	chr12:6517203:G:C	4.66463e-11	-1.75769	-1.52653
6518218	chr12:6518218:C:T	2.24493e-10	-1.71298	-5.0546e-10
6518723	chr12:6518723:A:G	4.56647e-11	-1.77902	-1.52648
6518809	chr12:6518809:C:T	1.86316e-09	-1.91054	2.31376
6518949	chr12:6518949:G:A	3.59037e-10	-2.37928e-10	-1.24339
6518967	chr12:6518967:C:G	7.69888e-10	-0.480574	-5.0546e-10
6518972	chr12:6518972:A:G	8.90748e-10	-0.334758	-5.0546e-10
6518982	chr12:6518982:T:C	1.50583e-10	-0.604401	-1.5079
6519029	chr12:6519029:GC:G	2.72373e-10	-2.37928e-10	-1.51965
6519033	chr12:6519033:C:A	9.32281e-10	-2.37928e-10	-0.289185
6519267	chr12:6519267:A:C	2.98656e-10	-2.37928e-10	-1.42753
6519947	chr12:6519947:G:C	1.23643e-10	-1.2216	-1.08782
6520100	chr12:6520100:A:G	4.71343e-11	-1.74726	-1.52656
6520193	chr12:6520193:T:A	2.71719e-10	-1.52205	-5.0546e-10
6520195	chr12:6520195:T:A	4.56557e-10	0.434815	-1.43792
6520322	chr12:6520322:G:A	8.61556e-10	-2.37928e-10	-0.36808
6521461	chr12:6521461:T:C	1.40372e-10	-0.660283	-1.52224
6521584	chr12:6521584:A:AG	5.8792e-11	-1.76086	-1.29195
6522003	chr12:6522003:C:A	1.27095e-10	-1.16948	-1.1124
6522183	chr12:6522183:G:A	3.07415e-10	-1.39862	-5.0546e-10
6522353	chr12:6522353:A:G	2.24635e-10	-1.71234	-5.0546e-10
6522401	chr12:6522401:A:G	3.43379e-10	-2.37928e-10	-1.28798
6522457	chr12:6522457:G:A	5.78436e-11	-1.77988	-1.28919
6522568	chr12:6522568:G:A	2.7051e-10	-2.37928e-10	-1.52651
6522722	chr12:6522722:G:A	1.44852e-10	-0.632903	-1.5182
6523650	chr12:6523650:A:G	1.86253e-10	-1.89971	-5.0546e-10
6523759	chr12:6523759:A:G	6.48704e-11	-1.484	-1.47043
6523803	chr12:6523803:C:A	2.30665e-10	-0.375703	-1.31015
6524455	chr12:6524455:T:C	6.11106e-11	-1.4893	-1.52483
6525286	chr12:6525286:C:T	2.97868e-10	-2.37928e-10	-1.43017
6526000	chr12:6526000:A:G	2.27671e-10	-1.69892	-5.0546e-10
6526208	chr12:6526208:G:A	8.17127e-11	-1.41661	-1.307
6526401	chr12:6526401:A:T	5.71019e-11	-1.78919	-1.29279
6526629	chr12:6526629:G:C	2.75675e-10	-2.37928e-10	-1.50759
6527135	chr12:6527135:G:A	3.24655e-10	-2.37928e-10	-1.34406
6528586	chr12:6528586:T:C	1.8537e-10	-1.90447	-5.0546e-10
6528679	chr12:6528679:T:C	5.3311e-11	-1.89332	-1.25735
6528775	chr12:6528775:C:T	9.04498e-11	-1.37209	-1.24993
6528950	chr12:6528950:C:T	1.21479e-10	-1.93379	-0.393286
6529184	chr12:6529184:C:T	5.62674e-11	-1.85497	-1.24173
6529393	chr12:6529393:CAG:C	2.77604e-10	-2.37928e-10	-1.50062
6529500	chr12:6529500:C:T	1.47564e-10	-1.93449	-0.198064
6529727	chr12:6529727:T:C	3.00668e-10	-2.37928e-10	-1.42081
6529736	chr12:6529736:G:A	3.17626e-10	-2.37928e-10	-1.36595
6529922	chr12:6529922:A:G	5.2315e-11	-1.81872	-1.35081
6529949	chr12:6529949:T:G	3.8171e-10	-2.37928e-10	-1.18216
6530125	chr12:6530125:G:A	2.78899e-10	-2.37928e-10	-1.49597
6530440	chr12:6530440:T:C	3.34175e-10	-2.37928e-10	-1.31516
6530595	chr12:6530595:T:G	5.20059e-10	-2.37928e-10	-0.872876
6530815	chr12:6530815:C:G	2.32134e-10	-0.478075	-1.20143
6530873	chr12:6530873:G:T	3.18106e-10	-2.37928e-10	-1.36443
6531101	chr12:6531101:G:A	5.85168e-11	-1.79929	-1.25821
6531212	chr12:6531212:G:A	2.70497e-10	-2.37928e-10	-1.52656
6531528	chr12:6531528:G:A	7.95428e-10	-2.37928e-10	-0.447939
6531534	chr12:6531534:T:C	2.7171e-10	-2.37928e-10	-1.52208
6531744	chr12:6531744:T:C	6.95496e-11	-1.91931	-0.965467
6531810	chr12:6531810:A:T	3.42787e-10	-0.0593599	-1.23035
6532058	chr12:6532058:A:AG	8.18032e-11	-1.41162	-1.31088
6532060	chr12:6532060:T:C	8.20131e-11	-1.40906	-1.31088
6532064	chr12:6532064:AGGGCCTGTCCCG:A	8.30625e-11	-1.41208	-1.29514
6532202	chr12:6532202:T:G	3.44977e-10	-2.37928e-10	-1.28334
6532537	chr12:6532537:C:T	2.70661e-10	-2.37928e-10	-1.52595
6532773	chr12:6532773:G:A	8.06493e-10	-2.37928e-10	-0.434124
6532889	chr12:6532889:A:G	1.6027e-09	-2.37928e-10	0.252625
6534150	chr12:6534150:T:C	2.98444e-10	-0.330832	-1.0974
6534163	chr12:6534163:C:T	2.66815e-10	-0.365224	-1.17504
6534437	chr12:6534437:C:G	1.22214e-10	-0.936095	-1.38495
6534473	chr12:6534473:C:T	3.56082e-10	-2.37928e-10	-1.25166
6534761	chr12:6534761:T:G	3.98042e-11	-1.93401	-1.50883
6534945	chr12:6534945:C:T	3.39503e-10	-2.37928e-10	-1.29934
6534973	chr12:6534973:C:T	2.57321e-10	-1.5765	-5.0546e-10
6535090	chr12:6535090:T:A	1.09174e-10	-0.93839	-1.49548
6535167	chr12:6535167:T:C	1.80738e-10	-1.92977	-5.0546e-10
6535365	chr12:6535365:TC:T	4.5681e-10	-2.37928e-10	-1.00255
6535501	chr12:6535501:T:C	7.73762e-10	-2.37928e-10	-0.475554
6535530	chr12:6535530:T:G	1.40894e-10	-0.690949	-1.48786
6535556	chr12:6535556:A:G	1.39437e-10	-0.803163	-1.38605
6535615	chr12:6535615:T:C	1.87447e-10	-0.691516	-1.20181
6535649	chr12:6535649:C:T	3.465e-10	-2.37928e-10	-1.27894
6535792	chr12:6535792:C:G	4.14724e-11	-1.93484	-1.46695
6535907	chr12:6535907:TC:T	5.38153e-11	-1.81389	-1.32737
6536032	chr12:6536032:G:A	3.18895e-10	-2.37928e-10	-1.36196
6537154	chr12:6537154:T:C	1.70106e-10	-0.635994	-1.3544
6538032	chr12:6538032:G:C	5.77179e-10	-0.768667	-5.0546e-10
6538583	chr12:6538583:AAC:A	2.79674e-10	-2.37928e-10	-1.4932
6538788	chr12:6538788:G:A	3.71351e-10	-2.37928e-10	-1.20967
6539281	chr12:6539281:G:A	9.58242e-10	-2.37928e-10	-0.261718
6539347	chr12:6539347:A:G	2.04574e-10	-0.613874	-1.19202
6539689	chr12:6539689:A:G	3.92172e-10	-1.15512	-5.0546e-10
6539884	chr12:6539884:C:T	2.70888e-10	-2.37928e-10	-1.52512
6539938	chr12:6539938:C:T	2.06608e-10	-1.796	-5.0546e-10
6540046	chr12:6540046:C:CT	2.06154e-10	-1.7982	-5.0546e-10
6540374	chr12:6540374:A:G	1.80058e-10	-0.623954	-1.30959
6540544	chr12:6540544:G:A	1.8131e-10	-1.92661	-5.0546e-10
6540645	chr12:6540645:G:C	2.84788e-10	-2.37928e-10	-1.47508
6541790	chr12:6541790:C:T	2.70568e-10	-2.37928e-10	-1.52629
6541933	chr12:6541933:C:T	3.20319e-10	-2.37928e-10	-1.3575
6542253	chr12:6542253:G:C	2.75759e-10	-2.37928e-10	-1.50729
6542275	chr12:6542275:C:T	1.13934e-10	-0.960973	-1.43022
6542515	chr12:6542515:T:A	1.29333e-10	-0.874649	-1.38978
6543061	chr12:6543061:G:A	1.20891e-10	-0.895809	-1.43612
6543172	chr12:6543172:A:G	3.10375e-10	-2.37928e-10	-1.38904
6543328	chr12:6543328:A:G	1.57148e-10	-0.568049	-1.50158
6543406	chr12:6543406:A:G	1.52327e-10	-0.583116	-1.51767
6543658	chr12:6543658:G:A	2.71734e-10	-2.37928e-10	-1.522
6543890	chr12:6543890:G:A	2.71524e-10	-2.37928e-10	-1.52277
6543952	chr12:6543952:C:T	1.27096e-10	-0.873023	-1.40886
6544418	chr12:6544418:G:A	1.79841e-10	-1.93474	-5.0546e-10
6544596	chr12:6544596:G:A	1.22443e-10	-0.86556	-1.45361
6544597	chr12:6544597:A:C	2.71768e-10	-2.37928e-10	-1.52187
6544884	chr12:6544884:A:G	1.5945e-10	-0.589025	-1.46606
6545222	chr12:6545222:T:A	7.873e-10	-2.37928e-10	-0.45821
6545259	chr12:6545259:C:G	4.63424e-11	-1.86379	-1.42697
6545769	chr12:6545769:C:G	2.71307e-10	-2.37928e-10	-1.52357
6545983	chr12:6545983:A:T	1.334e-10	-0.804668	-1.4288
6546284	chr12:6546284:A:C	1.45623e-10	-0.638416	-1.50738
6546507	chr12:6546507:G:A	6.47813e-10	-2.37928e-10	-0.653217
6546522	chr12:6546522:C:T	2.79845e-10	-2.37928e-10	-1.49258
6546642	chr12:6546642:G:C	1.70457e-10	-0.573765	-1.41457
6548050	chr12:6548050:C:T	4.24668e-10	-2.37928e-10	-1.07551
6548179	chr12:6548179:C:T	2.18172e-09	-2.37928e-10	0.561051
6548294	chr12:6548294:AAAGG:A	1.93659e-10	-1.86072	-5.0546e-10
6549027	chr12:6549027:C:T	3.74351e-10	-2.37928e-10	-1.20163
6549362	chr12:6549362:C:T	2.75886e-10	-2.37928e-10	-1.50683
6549694	chr12:6549694:C:T	2.37125e-10	-1.65823	-5.0546e-10
6550051	chr12:6550051:C:T	2.75949e-10	-2.37928e-10	-1.5066
6550528	chr12:6550528:G:C	7.15526e-11	-1.50493	-1.35146
6550811	chr12:6550811:G:C	2.85946e-10	-2.37928e-10	-1.47102
6551228	chr12:6551228:G:A	2.70616e-10	-2.37928e-10	-1.52612
6551758	chr12:6551758:G:A	3.49074e-10	-1.27154	-5.0546e-10
6551763	chr12:6551763:A:G	2.2316e-10	-1.29882	-0.42011
6551831	chr12:6551831:A:G	5.75697e-11	-1.5735	-1.50032
6551940	chr12:6551940:A:C	2.29418e-10	-1.69127	-5.0546e-10
6552245	chr12:6552245:T:C	5.23948e-09	-2.37928e-10	1.43716
6552545	chr12:6552545:T:C	7.44632e-11	-1.52369	-1.29283
6552581	chr12:6552581:C:T	3.25145e-10	-2.37928e-10	-1.34255
6552898	chr12:6552898:T:A	3.94594e-10	-2.37928e-10	-1.14896
6553028	chr12:6553028:G:A	6.49824e-11	-1.42679	-1.52592
6553204	chr12:6553204:C:T	3.61977e-10	-2.37928e-10	-1.23524
6553319	chr12:6553319:G:A	1.46156e-09	0.160438	-5.0546e-10
6553463	chr12:6553463:A:T	5.13414e-10	-2.37928e-10	-0.885736
6553470	chr12:6553470:T:C	2.73339e-10	-2.37928e-10	-1.51611
6553481	chr12:6553481:C:T	2.74905e-10	-2.37928e-10	-1.51039
6553578	chr12:6553578:T:C	1.94871e-10	-1.85448	-5.0546e-10
6553921	chr12:6553921:C:T	2.51266e-10	-1.89723	0.296926
6554209	chr12:6554209:G:C	1.79954e-10	-1.93412	-5.0546e-10
6554222	chr12:6554222:C:T	9.88024e-11	-1.90677	-0.626925
6554317	chr12:6554317:A:G	6.20988e-10	-2.37928e-10	-0.695508
6554455	chr12:6554455:T:C	7.7586e-11	-1.88269	-0.89274
6554487	chr12:6554487:A:C	1.79871e-10	-1.93458	-5.0546e-10
6554490	chr12:6554490:G:A	2.75994e-10	-2.37928e-10	-1.50644
6554798	chr12:6554798:G:C	1.16292e-10	-1.82108	-0.549628
6556153	chr12:6556153:A:C	3.33626e-10	-2.37928e-10	-1.3168
6556426	chr12:6556426:C:T	2.73329e-10	-2.37928e-10	-1.51614
6556590	chr12:6556590:T:G	2.74135e-10	-2.37928e-10	-1.5132
6556609	chr12:6556609:G:A	6.67324e-10	-2.37928e-10	-0.623543
6557330	chr12:6557330:C:T	3.01989e-10	-2.37928e-10	-1.41643
6557924	chr12:6557924:C:T	1.03801e-10	-1.9343	-0.550036
6558256	chr12:6558256:T:A	6.08494e-11	-1.76569	-1.25273
6558398	chr12:6558398:G:A	6.19653e-11	-1.80497	-1.19528
6558899	chr12:6558899:T:C	2.73834e-10	-2.37928e-10	-1.5143
6558923	chr12:6558923:T:C	2.70929e-10	-2.37928e-10	-1.52496
6559036	chr12:6559036:C:A	3.02279e-10	-2.37928e-10	-1.41547
6559058	chr12:6559058:A:G	5.11545e-09	-2.37928e-10	1.4132
6559558	chr12:6559558:C:G	1.37545e-10	-1.75429	-0.448579
6559790	chr12:6559790:C:T	2.1995e-10	-1.73342	-5.0546e-10
6560007	chr12:6560007:T:C	2.77584e-10	-2.37928e-10	-1.5007
6560091	chr12:6560091:T:C	6.53126e-11	-1.71526	-1.23237
6560673	chr12:6560673:AG:A	2.91111e-10	-2.37928e-10	-1.45311
6560907	chr12:6560907:GA:G	1.83246e-10	-1.91599	-5.0546e-10
6561462	chr12:6561462:T:C	5.14654e-09	-2.37928e-10	1.41926
6562633	chr12:6562633:C:T	1.82374e-10	-1.92076	-5.0546e-10
6563025	chr12:6563025:G:A	2.75378e-10	-2.37928e-10	-1.50867
6563241	chr12:6563241:G:A	3.44173e-10	-2.37928e-10	-1.28568
6563404	chr12:6563404:G:A	2.75326e-10	-2.37928e-10	-1.50886
6563779	chr12:6563779:C:T	1.30469e-09	0.0469018	-5.0546e-10
6563797	chr12:6563797:G:A	2.76104e-10	-2.37928e-10	-1.50604
6564459	chr12:6564459:G:A	1.54627e-09	-2.37928e-10	0.216782
6564572	chr12:6564572:C:T	6.64386e-10	-2.37928e-10	-0.627955
6564719	chr12:6564719:G:A	8.42709e-11	-1.87571	-0.817071
6565560	chr12:6565560:G:A	3.42492e-10	-1.76151	0.47094
6565615	chr12:6565615:T:C	3.81601e-10	-2.37928e-10	-1.18244
6565889	chr12:6565889:T:G	2.19663e-10	-1.8871	0.152373
6565914	chr12:6565914:C:T	2.18636e-10	-1.73941	-5.0546e-10
6565936	chr12:6565936:A:AG	9.71892e-11	-1.77421	-0.775947
6566103	chr12:6566103:C:T	6.2626e-10	-2.37928e-10	-0.687053
6566156	chr12:6566156:G:A	2.72743e-10	-2.37928e-10	-1.51829
6566602	chr12:6566602:TCTC:T	2.03105e-10	-1.81309	-5.0546e-10
6566884	chr12:6566884:C:T	2.72848e-10	-2.37928e-10	-1.5179
6567344	chr12:6567344:C:A	2.72841e-10	-2.37928e-10	-1.51793
6567431	chr12:6567431:C:T	2.77606e-10	-2.37928e-10	-1.50062
6568031	chr12:6568031:C:A	4.5073e-11	-1.932	-1.38653
6568437	chr12:6568437:A:G	2.32649e-10	-1.67729	-5.0546e-10
6568819	chr12:6568819:G:A	3.26908e-10	-2.37928e-10	-1.33714
6569132	chr12:6569132:A:G	2.80323e-10	-2.37928e-10	-1.49088
6569549	chr12:6569549:G:T	3.73881e-10	-2.37928e-10	-1.20288
6569627	chr12:6569627:C:G	2.70518e-10	-2.37928e-10	-1.52648
6569733	chr12:6569733:A:G	3.02722e-10	-2.37928e-10	-1.414
6570577	chr12:6570577:G:A	1.80403e-10	-1.93163	-5.0546e-10
6571372	chr12:6571372:C:T	9.70526e-10	-2.37928e-10	-0.248981
6571548	chr12:6571548:G:A	2.75412e-10	-2.37928e-10	-1.50855
6571686	chr12:6571686:C:T	2.83007e-10	-2.37928e-10	-1.48135
6572043	chr12:6572043:C:T	1.04858e-10	-1.73929	-0.734924
6572082	chr12:6572082:C:T	5.56553e-10	-2.37928e-10	-0.805057
6572539	chr12:6572539:T:A	3.04165e-10	-2.37928e-10	-1.40925
6572620	chr12:6572620:A:G	1.65542e-10	-1.82439	-0.193208
6572654	chr12:6572654:TC:T	6.8323e-11	-1.84097	-1.06161
6572856	chr12:6572856:G:A	2.7463e-10	-2.37928e-10	-1.51139
6573845	chr12:6573845:A:G	2.75162e-10	-1.726	0.216546
6573916	chr12:6573916:CAA:C	1.55354e-10	-1.78228	-0.29883
6574121	chr12:6574121:G:A	8.6808e-11	-1.78298	-0.880146
6574321	chr12:6574321:CAT:C	3.2132e-10	-2.37928e-10	-1.35438
6574528	chr12:6574528:A:G	6.57571e-10	-2.37928e-10	-0.638267
6575219	chr12:6575219:G:A	1.80017e-10	-1.93377	-5.0546e-10
6575314	chr12:6575314:G:A	2.74872e-10	-2.37928e-10	-1.51051
6575468	chr12:6575468:A:G	1.24796e-08	-2.37928e-10	2.30503
6575957	chr12:6575957:C:T	3.47078e-10	-2.37928e-10	-1.27727
6576096	chr12:6576096:C:T	2.70559e-10	-2.37928e-10	-1.52633
6576220	chr12:6576220:G:A	2.74022e-10	-2.37928e-10	-1.51361
6576408	chr12:6576408:A:G	2.84744e-10	-2.37928e-10	-1.47523
6576439	chr12:6576439:T:C	1.56852e-10	-1.7665	-0.305021
6576633	chr12:6576633:G:C	4.29988e-10	-2.37928e-10	-1.06306
6578350	chr12:6578350:C:A	4.18595e-10	-2.37928e-10	-1.08992
6578884	chr12:6578884:G:A	2.90802e-10	-2.37928e-10	-1.45418
6579275	chr12:6579275:C:T	2.79475e-10	-2.37928e-10	-1.49391
6579351	chr12:6579351:G:A	1.49244e-10	-1.8006	-0.320638
6579546	chr12:6579546:T:C	9.80076e-10	-2.37928e-10	-0.239189
6579680	chr12:6579680:G:C	3.74614e-10	-1.75852	0.557601
6580043	chr12:6580043:G:A	5.72298e-10	-2.37928e-10	-0.77716
6580519	chr12:6580519:C:A	3.79729e-10	-1.77429	0.586926
6580964	chr12:6580964:G:A	2.88923e-10	-2.37928e-10	-1.46066
6581487	chr12:6581487:G:A	2.03951e-09	0.493646	-5.0546e-10
6581743	chr12:6581743:C:T	2.48789e-10	-1.61021	-5.0546e-10
6582286	chr12:6582286:G:A	1.57028e-10	-1.77328	-0.297109
6582393	chr12:6582393:G:A	1.81218e-10	-1.92712	-5.0546e-10
6582923	chr12:6582923:G:A	5.81799e-09	-2.37928e-10	1.54189
6583506	chr12:6583506:T:C	1.84886e-10	-1.90708	-5.0546e-10
6583846	chr12:6583846:A:T	2.33168e-09	0.627524	-5.0546e-10
6584186	chr12:6584186:C:G	5.79911e-09	-2.37928e-10	1.53864
6584288	chr12:6584288:T:A	5.81799e-09	-2.37928e-10	1.54189
6584299	chr12:6584299:T:G	5.79823e-09	-2.37928e-10	1.53849
6584366	chr12:6584366:A:G	2.79884e-10	-2.37928e-10	-1.49245
6584547	chr12:6584547:G:A	5.65942e-11	-1.85826	-1.23265
6584620	chr12:6584620:A:G	6.27249e-09	-2.37928e-10	1.61711
6585108	chr12:6585108:G:A	3.197e-10	-2.37928e-10	-1.35944
6585138	chr12:6585138:A:C	1.80068e-10	-1.93348	-5.0546e-10
6585489	chr12:6585489:A:G	2.4793e-10	-1.61107	-0.00260114
6585590	chr12:6585590:A:T	5.89705e-09	-2.37928e-10	1.55539
6586112	chr12:6586112:T:C	1.62937e-10	-1.53404	-0.499415
6586419	chr12:6586419:C:A	1.07985e-10	-1.52563	-0.919197
6586621	chr12:6586621:A:G	1.50805e-10	-1.58061	-0.530228
6586822	chr12:6586822:C:T	1.80715e-10	-1.9299	-5.0546e-10
6587281	chr12:6587281:T:C	2.79055e-10	-2.37928e-10	-1.49541
6587955	chr12:6587955:G:A	5.81799e-09	-2.37928e-10	1.54189
6588187	chr12:6588187:G:A	8.777e-11	-1.85377	-0.798333
6588221	chr12:6588221:T:C	2.82138e-10	-2.37928e-10	-1.48442
6588225	chr12:6588225:G:A	5.47942e-09	-2.37928e-10	1.48194
6588676	chr12:6588676:A:G	1.53265e-10	-1.56966	-0.524992
6588846	chr12:6588846:G:A	1.80734e-10	-1.92979	-5.0546e-10
6589220	chr12:6589220:G:A	2.87118e-10	-2.37928e-10	-1.46692
6589507	chr12:6589507:G:A	4.8214e-10	-2.37928e-10	-0.948585
6589805	chr12:6589805:G:A	2.71694e-10	-2.37928e-10	-1.52214
6590005	chr12:6590005:C:G	9.98116e-11	-1.8312	-0.692335
6590127	chr12:6590127:G:A	2.87298e-10	-2.37928e-10	-1.4663
6590131	chr12:6590131:T:C	2.7664e-10	-2.37928e-10	-1.5041
6590190	chr12:6590190:T:G	5.4347e-09	-2.37928e-10	1.47374
6590395	chr12:6590395:T:C	3.2953e-10	-2.37928e-10	-1.32915
6590699	chr12:6590699:C:T	1.42272e-10	-1.62605	-0.543027
6590777	chr12:6590777:T:C	5.78646e-09	-2.37928e-10	1.53646
6590919	chr12:6590919:T:TC	2.86006e-10	-2.37928e-10	-1.47081
6590980	chr12:6590980:G:A	1.61047e-10	-1.6959	-0.34922
6591247	chr12:6591247:C:G	6.33673e-09	-2.37928e-10	1.6273
6593393	chr12:6593393:G:A	2.76966e-10	-2.37928e-10	-1.50292
6594006	chr12:6594006:T:C	3.27751e-10	-1.65381	0.319244
6594132	chr12:6594132:G:A	6.1955e-10	-2.37928e-10	-0.697826
6594381	chr12:6594381:A:C	3.11703e-10	-2.37928e-10	-1.38477
6594940	chr12:6594940:A:T	5.37351e-09	-2.37928e-10	1.46242
6595003	chr12:6595003:C:G	2.99827e-10	-1.61638	0.192762
6595047	chr12:6595047:T:A	1.64431e-10	-1.59098	-0.433347
6596195	chr12:6596195:T:A	5.82856e-09	-2.37928e-10	1.54371
6596335	chr12:6596335:A:T	5.87395e-09	-2.37928e-10	1.55146
6596441	chr12:6596441:G:A	6.22419e-09	-2.37928e-10	1.60938
6596771	chr12:6596771:G:T	8.73508e-11	-1.87785	-0.779036
6596963	chr12:6596963:A:G	6.59526e-09	-2.37928e-10	1.66729
6596964	chr12:6596964:A:C	6.2024e-11	-1.85655	-1.14275
6596998	chr12:6596998:G:A	1.99853e-10	-1.82924	-5.0546e-10
6597315	chr12:6597315:G:A	1.59452e-10	-1.55556	-0.499516
6597578	chr12:6597578:G:A	1.53892e-10	-1.42584	-0.664729
6597671	chr12:6597671:C:G	2.74392e-10	-2.37928e-10	-1.51226
6597722	chr12:6597722:C:T	2.8782e-10	-2.37928e-10	-1.46448
6597816	chr12:6597816:G:A	6.15618e-11	-1.88066	-1.12612
6597938	chr12:6597938:C:T	4.34144e-10	-1.05344	-5.0546e-10
6598219	chr12:6598219:T:C	2.82809e-10	-2.37928e-10	-1.48205
6598360	chr12:6598360:G:A	3.76209e-10	-1.75467	0.557998
6598558	chr12:6598558:C:G	4.32619e-10	-2.37928e-10	-1.05696
6598582	chr12:6598582:G:A	2.53271e-09	-2.37928e-10	0.710226
6598855	chr12:6598855:A:T	3.11711e-10	-2.37928e-10	-1.38474
6599452	chr12:6599452:T:A	1.96082e-10	-1.84829	-5.0546e-10
6599732	chr12:6599732:C:T	3.71894e-10	-1.6896	0.481386
6599893	chr12:6599893:G:A	4.0918e-10	-1.74612	0.633456
6600779	chr12:6600779:G:A	1.2805e-10	-1.90837	-0.366029
6601271	chr12:6601271:A:G	2.71917e-10	-2.37928e-10	-1.52132
6601455	chr12:6601455:C:T	2.97545e-10	-2.37928e-10	-1.43125
6603593	chr12:6603593:C:T	3.49098e-10	-1.69299	0.421527
6604032	chr12:6604032:C:A	5.37335e-09	-2.37928e-10	1.46239
6604201	chr12:6604201:G:A	2.25377e-10	-1.70904	-5.0546e-10
6604940	chr12:6604940:A:G	8.26319e-11	-1.87449	-0.837932
6605593	chr12:6605593:A:G	5.4627e-09	-2.37928e-10	1.47888
6605775	chr12:6605775:A:T	2.89414e-10	-2.37928e-10	-1.45896
6605873	chr12:6605873:C:G	2.76774e-10	-2.37928e-10	-1.50362
6606185	chr12:6606185:G:A	5.29804e-09	-2.37928e-10	1.44827
6606256	chr12:6606256:C:T	1.80134e-10	-1.93312	-5.0546e-10
6606361	chr12:6606361:G:A	1.80099e-10	-1.93331	-5.0546e-10
6606464	chr12:6606464:G:C	1.86272e-10	-1.89961	-5.0546e-10
6607815	chr12:6607815:C:T	3.2394e-10	-2.37928e-10	-1.34626
6608205	chr12:6608205:C:A	5.8123e-09	-2.37928e-10	1.54091
6608265	chr12:6608265:C:G	4.23842e-10	-2.37928e-10	-1.07746
6608479	chr12:6608479:A:G	2.14555e-10	-1.73938	-0.0188691
6608544	chr12:6608544:G:A	5.3728e-10	-2.37928e-10	-0.8403
6610298	chr12:6610298:AACCAC:A	5.25283e-09	-2.37928e-10	1.4397
6610728	chr12:6610728:T:C	1.75026e-10	-1.69201	-0.269876
6611216	chr12:6611216:C:T	2.74476e-10	-1.71873	0.206775
6611629	chr12:6611629:A:G	2.90366e-10	-1.31998	-0.135691
6612259	chr12:6612259:T:G	1.91398e-10	-1.69991	-0.172556
6612381	chr12:6612381:T:G	6.94772e-11	-1.55496	-1.33086
6612541	chr12:6612541:T:C	1.54463e-10	-1.41182	-0.67504
6612617	chr12:6612617:AT:A	2.77996e-10	-2.37928e-10	-1.49921
6613606	chr12:6613606:G:A	2.70506e-10	-2.37928e-10	-1.52652
6613998	chr12:6613998:C:T	1.79796e-10	-1.935	-5.0546e-10
6614068	chr12:6614068:C:G	6.68426e-10	-2.37928e-10	-0.621893
6614098	chr12:6614098:C:A	2.71154e-10	-2.37928e-10	-1.52413
6615033	chr12:6615033:G:A	2.82869e-10	-2.37928e-10	-1.48183
6615133	chr12:6615133:A:G	2.70516e-10	-2.37928e-10	-1.52649
6615230	chr12:6615230:C:T	6.74624e-11	-1.77737	-1.13788
6615434	chr12:6615434:G:A	1.85933e-10	-1.90143	-5.0546e-10
6616370	chr12:6616370:ACAT:A	1.37921e-10	-1.34628	-0.853859
6616499	chr12:6616499:C:T	1.04625e-10	-1.48493	-0.991513
6618999	chr12:6618999:G:A	6.2464e-11	-1.5148	-1.47743
6619658	chr12:6619658:G:A	3.31654e-10	-2.37928e-10	-1.32273
6619989	chr12:6619989:T:A	8.27472e-09	-2.37928e-10	1.89414
6620294	chr12:6620294:T:C	4.50524e-10	-2.37928e-10	-1.01641
6620790	chr12:6620790:G:A	1.80918e-10	-1.92877	-5.0546e-10
6621268	chr12:6621268:G:C	2.70808e-10	-2.37928e-10	-1.52541
6622001	chr12:6622001:A:G	2.7381e-10	-2.37928e-10	-1.51439
6622652	chr12:6622652:G:A	6.01584e-11	-1.52102	-1.50882
6622964	chr12:6622964:C:T	3.05033e-10	-1.4064	-5.0546e-10
6623165	chr12:6623165:G:T	4.88017e-11	-1.7781	-1.46095
6624723	chr12:6624723:C:T	7.42699e-11	-1.44564	-1.37347
6625147	chr12:6625147:C:T	1.20245e-10	-1.33175	-1.00555
6625489	chr12:6625489:A:G	2.7616e-10	-2.37928e-10	-1.50584
6625968	chr12:6625968:T:G	2.83488e-10	-2.37928e-10	-1.47965
6626007	chr12:6626007:T:C	5.43031e-10	-2.37928e-10	-0.829654
6626319	chr12:6626319:T:G	2.11996e-10	-1.77025	-5.0546e-10
6627003	chr12:6627003:AT:A	3.96367e-10	-2.37928e-10	-1.14448
6627170	chr12:6627170:T:C	3.09024e-10	-2.37928e-10	-1.3934
6627679	chr12:6627679:T:C	9.49913e-10	-2.37928e-10	-0.270449
6628267	chr12:6628267:C:T	1.03124e-09	-2.37928e-10	-0.188298
6629300	chr12:6629300:C:T	2.78917e-10	-2.37928e-10	-1.4959
6629397	chr12:6629397:A:G	3.35739e-10	-2.37928e-10	-1.31048
6629400	chr12:6629400:C:T	3.29727e-10	-2.37928e-10	-1.32856
6630275	chr12:6630275:A:G	3.32215e-10	-1.32104	-5.0546e-10
6630331	chr12:6630331:T:C	2.77332e-10	-1.7534	0.251799
6630728	chr12:6630728:A:G	2.73634e-10	-2.37928e-10	-1.51503
6630818	chr12:6630818:G:A	2.72815e-10	-2.37928e-10	-1.51803
6631456	chr12:6631456:G:A	2.95013e-10	-2.37928e-10	-1.4398
6631668	chr12:6631668:A:G	2.77285e-10	-2.37928e-10	-1.50177
6631887	chr12:6631887:C:A	2.77178e-10	-2.37928e-10	-1.50216
6632002	chr12:6632002:C:T	2.90171e-10	-2.37928e-10	-1.45635
6632054	chr12:6632054:C:T	7.4695e-11	-1.39606	-1.41734
6632092	chr12:6632092:C:T	2.15264e-10	-1.75495	-5.0546e-10
6632650	chr12:6632650:T:C	5.78084e-11	-1.81086	-1.25883
6632779	chr12:6632779:C:T	6.48689e-10	-0.651866	-5.0546e-10
6632821	chr12:6632821:G:A	8.17261e-11	-1.32181	-1.40164
6633125	chr12:6633125:C:T	6.92912e-10	-2.37928e-10	-0.585916
6633202	chr12:6633202:C:T	2.70806e-10	-2.37928e-10	-1.52542
6633394	chr12:6633394:T:C	2.70497e-10	-2.37928e-10	-1.52656
6633549	chr12:6633549:A:T	2.37672e-09	-2.37928e-10	0.646658
6633693	chr12:6633693:G:A	6.8491e-11	-1.8763	-1.02381
6634284	chr12:6634284:T:C	7.48721e-11	-1.74446	-1.06658
6634347	chr12:6634347:A:G	5.27038e-10	-2.37928e-10	-0.859547
6635244	chr12:6635244:C:T	2.7229e-10	-2.37928e-10	-1.51995
6635625	chr12:6635625:G:C	2.73672e-10	-2.37928e-10	-1.51489
6635665	chr12:6635665:G:A	2.99005e-10	-2.37928e-10	-1.42636
6635698	chr12:6635698:G:C	4.15594e-11	-1.92292	-1.47678
6635830	chr12:6635830:C:G	2.65906e-10	-1.61068	0.0670031
6636149	chr12:6636149:C:T	4.49503e-11	-1.8811	-1.44016
6636388	chr12:6636388:T:C	6.28877e-11	-1.50739	-1.47807
6637267	chr12:6637267:T:C	3.3567e-10	-1.31069	-5.0546e-10
6637432	chr12:6637432:A:G	7.95152e-10	-2.37928e-10	-0.448286
6637457	chr12:6637457:A:T	3.4708e-10	-2.37928e-10	-1.27726
6638051	chr12:6638051:AT:A	5.15511e-11	-1.70109	-1.48316
6638412	chr12:6638412:G:C	6.28274e-11	-1.54285	-1.44358
6638869	chr12:6638869:C:T	1.21873e-10	-0.931139	-1.3927
6639157	chr12:6639157:CCACA:C	8.54846e-10	-2.37928e-10	-0.375898
6639294	chr12:6639294:C:T	5.82607e-11	-1.61005	-1.45184
6639616	chr12:6639616:G:A	1.08498e-09	-2.37928e-10	-0.137498
6639927	chr12:6639927:A:G	3.04641e-10	-2.37928e-10	-1.40768
6640582	chr12:6640582:C:T	5.05023e-11	-1.68217	-1.52263
6640781	chr12:6640781:C:A	2.04565e-10	-1.80593	-5.0546e-10
6641274	chr12:6641274:A:G	2.84918e-10	-2.37928e-10	-1.47462
6641295	chr12:6641295:A:G	2.00182e-09	-2.37928e-10	0.474995
6641754	chr12:6641754:C:G	2.72069e-10	-2.37928e-10	-1.52076
6641936	chr12:6641936:A:T	6.08001e-11	-1.61203	-1.4072
6642044	chr12:6642044:C:G	8.91697e-10	-2.37928e-10	-0.333693
6642207	chr12:6642207:A:G	5.11505e-10	-2.37928e-10	-0.889462
6642704	chr12:6642704:C:T	2.70645e-10	-2.37928e-10	-1.52601
6642979	chr12:6642979:T:C	5.80916e-11	-1.60858	-1.45622
6643132	chr12:6643132:A:G	1.28819e-09	-2.37928e-10	0.0341756
6643474	chr12:6643474:A:G	4.99977e-11	-1.92368	-1.29116
6643572	chr12:6643572:G:A	7.16056e-10	-2.37928e-10	-0.55306
6643706	chr12:6643706:C:G	3.46804e-10	-2.37928e-10	-1.27806
6643820	chr12:6643820:G:A	4.08981e-09	-2.37928e-10	1.18944
6643948	chr12:6643948:G:C	3.08124e-10	-2.37928e-10	-1.39632
6645025	chr12:6645025:A:G	4.60673e-11	-1.77484	-1.52188
6645149	chr12:6645149:ATGCCTTACGTTG:A	4.8188e-09	-2.37928e-10	1.35346
6645313	chr12:6645313:A:T	8.03777e-10	-2.37928e-10	-0.437497
6645329	chr12:6645329:C:T	2.71131e-10	-2.37928e-10	-1.52422
6645543	chr12:6645543:G:A	3.25832e-10	-2.37928e-10	-1.34044
6645960	chr12:6645960:CTGT:C	2.05347e-10	-1.80212	-5.0546e-10
6646028	chr12:6646028:C:T	4.86687e-11	-1.74721	-1.49457
6646431	chr12:6646431:G:A	2.78818e-10	-2.37928e-10	-1.49626
6647074	chr12:6647074:A:G	4.34023e-11	-1.93392	-1.42239
6647147	chr12:6647147:G:A	2.70497e-10	-2.37928e-10	-1.52656
6647174	chr12:6647174:G:A	8.15384e-10	-2.37928e-10	-0.42316
6647371	chr12:6647371:G:A	2.7066e-10	-2.37928e-10	-1.52595
6647568	chr12:6647568:C:A	4.29867e-11	-1.93406	-1.43187
6647632	chr12:6647632:G:C	4.30953e-11	-1.92893	-1.43447
6647711	chr12:6647711:C:T	5.65798e-11	-1.62869	-1.46247
6647735	chr12:6647735:C:T	4.05891e-11	-1.93524	-1.48808
6648235	chr12:6648235:A:G	4.2759e-11	-1.90764	-1.4636
6648359	chr12:6648359:C:G	2.70638e-10	-2.37928e-10	-1.52604
6648455	chr12:6648455:G:A	5.58467e-11	-1.65765	-1.44656
6648525	chr12:6648525:A:G	2.87132e-10	-2.37928e-10	-1.46688
6648538	chr12:6648538:C:T	4.9899e-10	0.611986	-1.52622
6648602	chr12:6648602:A:G	6.91565e-11	-1.80138	-1.08906
6648735	chr12:6648735:G:A	2.13164e-10	-1.76476	-5.0546e-10
6649237	chr12:6649237:C:T	4.01376e-11	-1.90922	-1.52529
6649278	chr12:6649278:G:A	3.21835e-10	-1.35278	-5.0546e-10
6649293	chr12:6649293:C:T	4.21879e-10	-2.37928e-10	-1.0821
6649671	chr12:6649671:G:A	5.58247e-11	-1.65616	-1.44844
6649950	chr12:6649950:A:T	4.44637e-11	-1.92224	-1.40991
6650181	chr12:6650181:C:T	5.15101e-10	-2.37928e-10	-0.882457
6650182	chr12:6650182:G:A	1.82071e-09	-2.37928e-10	0.380161
6650402	chr12:6650402:T:C	2.89582e-10	-2.37928e-10	-1.45838
6650480	chr12:6650480:G:A	2.80629e-10	-2.37928e-10	-1.48979
6650513	chr12:6650513:T:C	3.83176e-10	-2.37928e-10	-1.17832
6650768	chr12:6650768:G:A	1.17168e-09	-2.37928e-10	-0.060629
6650772	chr12:6650772:T:C	1.06449e-09	-2.37928e-10	-0.156567
6650828	chr12:6650828:G:C	3.87034e-10	-2.37928e-10	-1.16831
6650927	chr12:6650927:T:C	5.54131e-09	-2.37928e-10	1.49317
6651201	chr12:6651201:C:T	2.11817e-10	-1.61638	-0.154716
6651645	chr12:6651645:T:C	4.28569e-11	-1.93004	-1.43891
6651784	chr12:6651784:T:C	4.28029e-11	-1.92756	-1.44265
6651980	chr12:6651980:C:T	2.15778e-10	-1.75257	-5.0546e-10
6652106	chr12:6652106:C:T	6.93311e-10	-2.37928e-10	-0.58534
6652167	chr12:6652167:C:T	2.81581e-10	-2.37928e-10	-1.4864
6652727	chr12:6652727:G:A	1.86652e-10	-1.89757	-5.0546e-10
6652860	chr12:6652860:T:C	2.78084e-10	-2.37928e-10	-1.4989
6653704	chr12:6653704:G:A	2.8408e-10	-1.47756	-5.0546e-10
6653800	chr12:6653800:G:A	3.16323e-09	-2.37928e-10	0.93253
6654349	chr12:6654349:G:C	2.75957e-10	-2.37928e-10	-1.50657
6654400	chr12:6654400:A:G	1.83384e-10	-1.91524	-5.0546e-10
6654475	chr12:6654475:G:A	5.30482e-11	-1.83421	-1.32141
6654507	chr12:6654507:A:T	1.95586e-10	-1.59213	-0.258688
6654864	chr12:6654864:A:C	4.10761e-11	-1.90838	-1.50301
6655056	chr12:6655056:T:A	2.70506e-10	-2.37928e-10	-1.52652
6655192	chr12:6655192:C:T	6.53538e-11	-1.79205	-1.15496
6655326	chr12:6655326:A:G	4.36678e-11	-1.90288	-1.44733
6655333	chr12:6655333:C:T	2.16877e-10	-1.63789	-0.109596
6655334	chr12:6655334:G:A	3.24562e-10	-2.37928e-10	-1.34434
6655665	chr12:6655665:G:A	4.39968e-11	-1.93245	-1.41025
6655713	chr12:6655713:GTAAC:G	2.72651e-10	-2.37928e-10	-1.51863
6656823	chr12:6656823:C:T	2.12278e-10	-1.76892	-5.0546e-10
6657031	chr12:6657031:C:T	5.74567e-11	-1.70869	-1.3671
6657404	chr12:6657404:G:A	2.81445e-10	-2.37928e-10	-1.48688
6657480	chr12:6657480:T:C	4.42361e-11	-1.93183	-1.40544
6657801	chr12:6657801:G:A	2.70536e-10	-2.37928e-10	-1.52641
6658962	chr12:6658962:C:T	6.66777e-10	-2.37928e-10	-0.624363
6659179	chr12:6659179:C:T	2.70571e-10	-2.37928e-10	-1.52629
6659293	chr12:6659293:T:C	2.70578e-10	-2.37928e-10	-1.52626
6659437	chr12:6659437:G:T	2.87933e-10	-2.37928e-10	-1.46409
6659608	chr12:6659608:T:C	2.70613e-10	-2.37928e-10	-1.52613
6659791	chr12:6659791:C:T	2.86569e-10	-1.46884	-5.0546e-10
6660233	chr12:6660233:G:A	2.70635e-10	-2.37928e-10	-1.52605
6660315	chr12:6660315:T:TA	1.60573e-09	-2.37928e-10	0.254516
6660478	chr12:6660478:G:A	2.12323e-10	-1.76871	-5.0546e-10
6660513	chr12:6660513:C:A	1.80907e-09	-2.37928e-10	0.37375
6660621	chr12:6660621:C:G	4.75521e-10	-2.37928e-10	-0.962409
6660921	chr12:6660921:T:C	3.02073e-10	-2.37928e-10	-1.41615
6661032	chr12:6661032:G:A	8.03592e-10	-2.37928e-10	-0.437727
6662321	chr12:6662321:T:A	4.08502e-10	-2.37928e-10	-1.11432
6662332	chr12:6662332:T:C	2.70781e-10	-2.37928e-10	-1.52551
6663743	chr12:6663743:AT:A	2.99752e-10	-2.37928e-10	-1.42387
6663746	chr12:6663746:AAG:A	2.99151e-10	-2.37928e-10	-1.42587
6663748	chr12:6663748:G:A	2.7605e-10	-2.37928e-10	-1.50624
6664435	chr12:6664435:T:C	7.25079e-11	-1.93395	-0.909175
6664541	chr12:6664541:A:G	2.01636e-07	5.0874	-5.0546e-10
6665008	chr12:6665008:G:T	4.07805e-10	-2.37928e-10	-1.11603
6665706	chr12:6665706:G:A	6.81551e-10	-2.37928e-10	-0.602448
6665807	chr12:6665807:G:A	6.92285e-10	-2.37928e-10	-0.586821
6665854	chr12:6665854:G:A	2.803e-10	-2.37928e-10	-1.49096
6666142	chr12:6666142:G:A	1.02851e-09	-2.37928e-10	-0.190949
6666337	chr12:6666337:T:C	2.31908e-10	-1.68048	-5.0546e-10
6666889	chr12:6666889:C:A	2.70732e-10	-2.37928e-10	-1.52569
6668986	chr12:6668986:C:T	3.37274e-10	-2.37928e-10	-1.30593
6669514	chr12:6669514:C:T	2.75304e-10	-2.37928e-10	-1.50894
6669787	chr12:6669787:C:T	4.37535e-11	-1.88639	-1.46185
6669855	chr12:6669855:G:C	4.06028e-10	-2.37928e-10	-1.1204
6669944	chr12:6669944:A:G	4.75762e-11	-1.76909	-1.4954
6670167	chr12:6670167:C:T	5.02907e-10	-2.37928e-10	-0.906414
6670376	chr12:6670376:CATG:C	2.70979e-10	-2.37928e-10	-1.52478
6670713	chr12:6670713:C:T	6.9002e-10	-2.37928e-10	-0.590099
6670718	chr12:6670718:T:A	4.50779e-10	-2.37928e-10	-1.01584
6670857	chr12:6670857:A:G	4.4903e-10	-2.37928e-10	-1.01973
6671400	chr12:6671400:T:C	6.11442e-10	-2.37928e-10	-0.710998
6671726	chr12:6671726:T:C	2.74949e-10	-2.37928e-10	-1.51023
6671767	chr12:6671767:G:A	4.10398e-10	-2.37928e-10	-1.10969
6672082	chr12:6672082:T:C	5.1505e-10	-2.37928e-10	-0.882555
6672136	chr12:6672136:C:T	3.27474e-10	-2.37928e-10	-1.33541
6672808	chr12:6672808:C:T	2.71094e-10	-2.37928e-10	-1.52435
6673147	chr12:6673147:G:A	2.70531e-10	-2.37928e-10	-1.52643
6673434	chr12:6673434:C:T	2.818e-10	-2.37928e-10	-1.48562
6673600	chr12:6673600:C:T	1.30062e-09	-2.37928e-10	0.0437759
6674166	chr12:6674166:A:T	4.7485e-10	-2.37928e-10	-0.96382
6674644	chr12:6674644:T:G	4.5057e-10	-2.37928e-10	-1.0163
6674933	chr12:6674933:C:A	6.9172e-11	-1.73654	-1.15368
6675050	chr12:6675050:G:A	4.88108e-10	-2.37928e-10	-0.936283
6675332	chr12:6675332:T:C	4.87503e-10	-2.37928e-10	-0.937522
6675639	chr12:6675639:G:A	2.70926e-10	-2.37928e-10	-1.52497
6676012	chr12:6676012:T:G	4.8633e-10	-2.37928e-10	-0.939931
6676066	chr12:6676066:G:A	1.99949e-10	-1.82876	-5.0546e-10
6676161	chr12:6676161:G:A	9.69274e-09	-2.37928e-10	2.05231
6676177	chr12:6676177:A:G	6.69953e-11	-1.76521	-1.15698
6676296	chr12:6676296:G:A	3.26995e-10	-2.37928e-10	-1.33687
6676381	chr12:6676381:C:T	2.72253e-10	-2.37928e-10	-1.52009
6676428	chr12:6676428:C:A	2.70983e-10	-2.37928e-10	-1.52476
6676450	chr12:6676450:T:A	2.81344e-10	-2.37928e-10	-1.48724
6676779	chr12:6676779:T:C	2.68748e-10	-1.53305	-5.0546e-10
6677802	chr12:6677802:G:C	2.71606e-10	-2.37928e-10	-1.52247
6679442	chr12:6679442:C:T	7.20828e-10	-2.37928e-10	-0.546419
6679916	chr12:6679916:C:A	6.71808e-10	-2.37928e-10	-0.616847
6679983	chr12:6679983:G:T	4.99345e-10	-2.37928e-10	-0.913521
6680217	chr12:6680217:A:G	4.49081e-10	-2.37928e-10	-1.01961
6680635	chr12:6680635:A:G	5.05178e-10	-2.37928e-10	-0.901909
6681065	chr12:6681065:G:A	4.95739e-10	-2.37928e-10	-0.920769
6681111	chr12:6681111:T:C	5.64013e-10	-2.37928e-10	-0.791742
6681312	chr12:6681312:C:T	5.50545e-10	-2.37928e-10	-0.815911
6681606	chr12:6681606:G:A	2.81609e-10	-2.37928e-10	-1.4863
6681621	chr12:6681621:G:A	2.70518e-10	-2.37928e-10	-1.52648
6681911	chr12:6681911:A:G	4.25835e-11	-1.85498	-1.52037
6682182	chr12:6682182:C:T	5.44077e-11	-1.67533	-1.45498
6682493	chr12:6682493:C:T	5.04596e-10	-2.37928e-10	-0.903061
6682712	chr12:6682712:T:C	5.26496e-10	-2.37928e-10	-0.860575
6682773	chr12:6682773:T:C	4.99733e-10	-2.37928e-10	-0.912746
6683240	chr12:6683240:G:A	8.72269e-10	-2.37928e-10	-0.355722
6683258	chr12:6683258:T:C	4.1562e-10	-2.37928e-10	-1.09705
6683658	chr12:6683658:T:C	2.004e-10	-1.82651	-5.0546e-10
6683736	chr12:6683736:A:C	2.78076e-10	-2.37928e-10	-1.49892
6683832	chr12:6683832:G:A	4.9822e-10	-2.37928e-10	-0.915776
6683925	chr12:6683925:G:A	9.67536e-09	-2.37928e-10	2.05052
6684079	chr12:6684079:A:C	4.87607e-10	-2.37928e-10	-0.937309
6684129	chr12:6684129:G:A	4.32713e-10	-2.37928e-10	-1.05674
6684355	chr12:6684355:C:CTATGT	5.15327e-11	-1.66703	-1.51758
6684381	chr12:6684381:T:C	9.65717e-09	-2.37928e-10	2.04864
6684404	chr12:6684404:A:G	2.92571e-10	-2.37928e-10	-1.44811
6684513	chr12:6684513:G:A	2.72828e-10	-2.37928e-10	-1.51798
6684617	chr12:6684617:A:G	2.92639e-10	-2.37928e-10	-1.44788
6684655	chr12:6684655:A:G	5.26505e-10	-2.37928e-10	-0.860559
6684823	chr12:6684823:A:G	2.70711e-10	-2.37928e-10	-1.52577
6685123	chr12:6685123:G:C	4.87503e-10	-2.37928e-10	-0.937522
6685327	chr12:6685327:A:AGAAAAAAG	4.89665e-10	-2.37928e-10	-0.933098
6686110	chr12:6686110:T:A	1.3509e-09	-2.37928e-10	0.0817045
6686155	chr12:6686155:C:G	6.05707e-10	-2.37928e-10	-0.720424
6686246	chr12:6686246:T:C	6.80624e-10	-0.60381	-5.0546e-10
6686270	chr12:6686270:A:T	4.93109e-10	-2.37928e-10	-0.926089
6686442	chr12:6686442:C:T	4.64873e-10	-2.37928e-10	-0.985056
6686594	chr12:6686594:T:A	2.87525e-10	0.0592901	-1.5248
6686714	chr12:6686714:G:A	7.92167e-10	-2.37928e-10	-0.452048
6687128	chr12:6687128:T:C	9.74177e-09	-2.37928e-10	2.05736
6687139	chr12:6687139:G:A	9.66848e-09	-2.37928e-10	2.04981
6687599	chr12:6687599:C:T	3.26885e-10	-2.37928e-10	-1.33721
6688306	chr12:6688306:T:G	1.88745e-10	-1.88642	-5.0546e-10
6688473	chr12:6688473:T:C	6.45485e-07	6.25094	-5.0546e-10
6688548	chr12:6688548:G:A	2.70499e-10	-2.37928e-10	-1.52655
6688560	chr12:6688560:G:C	7.34304e-10	-2.37928e-10	-0.527896
6689188	chr12:6689188:G:A	9.67994e-10	-2.37928e-10	-0.251594
6689749	chr12:6689749:A:G	8.28777e-10	-2.37928e-10	-0.406868
6689986	chr12:6689986:G:T	9.40731e-10	-2.37928e-10	-0.280162
6690947	chr12:6690947:A:G	9.37461e-10	-2.37928e-10	-0.283644
6691343	chr12:6691343:G:C	1.01321e-09	-0.205937	-5.0546e-10
6691406	chr12:6691406:T:A	9.39466e-10	-2.37928e-10	-0.281507
6691751	chr12:6691751:G:A	4.44462e-10	-2.37928e-10	-1.02995
6691835	chr12:6691835:T:C	1.9885e-10	-1.83427	-5.0546e-10
6691930	chr12:6691930:G:A	4.44462e-10	-2.37928e-10	-1.02995
6691963	chr12:6691963:A:T	5.12908e-10	-2.37928e-10	-0.886722
6692044	chr12:6692044:C:T	6.11449e-10	-2.37928e-10	-0.710988
6692085	chr12:6692085:G:A	2.84658e-10	-2.37928e-10	-1.47553
6692223	chr12:6692223:T:G	4.53687e-10	-2.37928e-10	-1.00941
6692737	chr12:6692737:C:T	2.18368e-09	-2.37928e-10	0.561949
6692828	chr12:6692828:C:T	5.14115e-10	-2.37928e-10	-0.884373
6692934	chr12:6692934:A:G	1.00418e-09	-2.37928e-10	-0.214896
6693262	chr12:6693262:C:T	2.17875e-10	-1.62505	-0.117843
6693371	chr12:6693371:G:A	3.33685e-10	-2.37928e-10	-1.31662
6693607	chr12:6693607:G:A	6.3776e-10	-1.88177	1.21291
6693611	chr12:6693611:G:A	1.98464e-10	-1.83621	-5.0546e-10
6693747	chr12:6693747:C:T	4.28964e-10	-2.37928e-10	-1.06545
6694084	chr12:6694084:C:T	1.83226e-10	-1.9161	-5.0546e-10
6694515	chr12:6694515:C:T	5.87468e-10	-2.37928e-10	-0.750997
6694631	chr12:6694631:C:T	2.83344e-10	-2.37928e-10	-1.48016
6694730	chr12:6694730:G:A	5.04795e-10	-2.37928e-10	-0.902667
6695249	chr12:6695249:A:G	2.99082e-10	-2.37928e-10	-1.4261
6695667	chr12:6695667:A:G	2.78599e-10	-2.37928e-10	-1.49705
6695686	chr12:6695686:A:G	2.80256e-10	-2.37928e-10	-1.49112
6695759	chr12:6695759:T:C	2.45e-10	-1.62556	-5.0546e-10
6695837	chr12:6695837:C:T	5.69187e-10	-2.37928e-10	-0.782611
6696040	chr12:6696040:C:G	2.83351e-10	-0.844365	-0.635767
6696107	chr12:6696107:T:C	1.90246e-10	-1.8785	-5.0546e-10
6696631	chr12:6696631:G:A	7.48097e-10	-2.37928e-10	-0.509287
6698370	chr12:6698370:T:G	5.13753e-10	-0.885076	-5.0546e-10
6698732	chr12:6698732:C:G	1.01608e-09	-2.37928e-10	-0.203107
6700023	chr12:6700023:C:T	2.80779e-10	-2.37928e-10	-1.48925
6700310	chr12:6700310:C:T	4.50075e-11	-1.80623	-1.51376
6700374	chr12:6700374:G:A	9.11601e-10	-2.37928e-10	-0.311617
6700730	chr12:6700730:G:C	3.99132e-11	-1.91417	-1.52594
6700965	chr12:6700965:A:G	5.48289e-11	-1.83969	-1.28291
6701334	chr12:6701334:A:G	3.00013e-10	-2.37928e-10	-1.42299
6702165	chr12:6702165:T:C	2.53281e-10	-1.59232	-5.0546e-10
6702267	chr12:6702267:C:T	4.53441e-10	-1.00995	-5.0546e-10
6702427	chr12:6702427:T:C	2.79045e-10	-2.37928e-10	-1.49545
6702445	chr12:6702445:T:G	7.06984e-11	-1.87986	-0.988538
6702552	chr12:6702552:C:G	2.70529e-10	-2.37928e-10	-1.52644
6702916	chr12:6702916:A:C	5.67701e-10	-2.37928e-10	-0.785224
6703136	chr12:6703136:G:A	6.00687e-11	-1.85343	-1.1779
6704355	chr12:6704355:TTTTTTG:T	3.29398e-10	-2.37928e-10	-1.32955
6704358	chr12:6704358:TTTG:T	1.07596e-09	-2.37928e-10	-0.145846
6704828	chr12:6704828:C:T	2.85375e-10	-2.37928e-10	-1.47301
6705130	chr12:6705130:C:T	5.69901e-11	-1.88755	-1.19639
6705231	chr12:6705231:G:A	3.01854e-10	-2.37928e-10	-1.41688
6705302	chr12:6705302:C:T	2.70524e-10	-2.37928e-10	-1.52646
6705423	chr12:6705423:C:T	8.21481e-10	-2.37928e-10	-0.415711
6705662	chr12:6705662:C:G	8.00998e-10	-2.37928e-10	-0.440961
6705883	chr12:6705883:G:A	5.00867e-11	-1.89507	-1.31799
6706017	chr12:6706017:A:T	4.80109e-10	-2.37928e-10	-0.952806
6706922	chr12:6706922:C:T	1.89662e-10	-1.88158	-5.0546e-10
6707305	chr12:6707305:G:A	2.81819e-10	-2.37928e-10	-1.48555
6707388	chr12:6707388:AT:A	2.71528e-10	-2.37928e-10	-1.52275
6707518	chr12:6707518:G:A	4.83317e-11	-1.73364	-1.51509
6708098	chr12:6708098:G:A	1.09801e-10	-1.70086	-0.727288
6708182	chr12:6708182:TG:T	4.43661e-11	-1.84612	-1.48823
6708513	chr12:6708513:T:C	4.62804e-10	-0.989516	-5.0546e-10
6709042	chr12:6709042:A:G	3.74641e-09	-2.37928e-10	1.10174
6709086	chr12:6709086:C:T	5.75612e-11	-1.59303	-1.48094
6709349	chr12:6709349:A:T	4.78081e-09	-2.37928e-10	1.34555
6709534	chr12:6709534:T:C	1.6108e-10	-1.88564	-0.159277
6709785	chr12:6709785:A:C	2.70541e-10	-2.37928e-10	-1.5264
6709827	chr12:6709827:T:C	4.87703e-11	-1.7972	-1.44249
6710039	chr12:6710039:G:A	1.03645e-10	-1.01343	-1.47242
6710076	chr12:6710076:T:C	2.74287e-10	-2.37928e-10	-1.51264
6710106	chr12:6710106:C:G	4.23339e-10	-1.07865	-5.0546e-10
6710247	chr12:6710247:A:G	2.84482e-10	-2.37928e-10	-1.47615
6711004	chr12:6711004:T:G	3.92334e-11	-1.93249	-1.5248
6711185	chr12:6711185:G:A	3.38839e-09	-2.37928e-10	1.00129
6711301	chr12:6711301:G:A	4.27874e-09	-2.37928e-10	1.23459
6711898	chr12:6711898:C:T	4.84739e-10	-0.943208	-5.0546e-10
6711957	chr12:6711957:G:A	3.06247e-10	-2.37928e-10	-1.40243
6712145	chr12:6712145:C:T	2.75306e-10	-2.37928e-10	-1.50894
6712324	chr12:6712324:A:C	3.26163e-10	-2.37928e-10	-1.33942
6712619	chr12:6712619:G:A	2.9733e-10	-2.37928e-10	-1.43198
6712929	chr12:6712929:G:A	4.96568e-11	-1.92746	-1.29423
6712945	chr12:6712945:C:T	4.00365e-10	-2.37928e-10	-1.13444
6713109	chr12:6713109:G:A	4.4306e-11	-1.81841	-1.51729
6713147	chr12:6713147:A:G	6.63976e-11	-1.50082	-1.43033
6713241	chr12:6713241:C:A	1.51199e-09	0.194363	-5.0546e-10
6713378	chr12:6713378:G:A	1.51174e-10	-1.92105	-0.187345
6713492	chr12:6713492:T:C	2.79961e-10	-2.37928e-10	-1.49217
6713517	chr12:6713517:A:G	2.78811e-10	-2.37928e-10	-1.49628
6713624	chr12:6713624:A:G	2.79137e-10	-2.37928e-10	-1.49512
6713681	chr12:6713681:G:A	8.2848e-11	-1.85428	-0.855533
6713917	chr12:6713917:T:A	8.72421e-11	-1.92624	-0.731889
6714036	chr12:6714036:T:C	5.34364e-11	-1.8326	-1.31572
6714045	chr12:6714045:G:A	3.74922e-10	-1.2001	-5.0546e-10
6714107	chr12:6714107:T:C	2.76343e-10	-2.37928e-10	-1.50518
6714301	chr12:6714301:T:G	2.94883e-10	-2.37928e-10	-1.44024
6714610	chr12:6714610:C:T	2.75792e-10	-2.37928e-10	-1.50717
6715016	chr12:6715016:G:A	2.78795e-10	-2.37928e-10	-1.49634
6715540	chr12:6715540:T:C	7.29345e-11	-1.77562	-1.06163
6715762	chr12:6715762:G:A	1.71679e-09	-2.37928e-10	0.321394
6716085	chr12:6716085:C:G	2.77092e-10	-2.37928e-10	-1.50247
6716087	chr12:6716087:G:A	2.86619e-10	-2.37928e-10	-1.46867
6716191	chr12:6716191:C:T	2.57484e-10	-1.57586	-5.0546e-10
6716299	chr12:6716299:C:T	2.08274e-09	-2.37928e-10	0.514621
6716333	chr12:6716333:T:A	5.15145e-10	-0.882371	-5.0546e-10
6716449	chr12:6716449:C:T	5.65686e-11	-1.57028	-1.52109
6716551	chr12:6716551:T:C	9.13875e-10	-2.37928e-10	-0.309126
6716613	chr12:6716613:T:TC	3.7569e-10	-1.1334	-0.0646539
6716979	chr12:6716979:G:A	4.0344e-11	-1.92068	-1.5087
6717098	chr12:6717098:C:T	4.21649e-11	-1.93471	-1.45052
6717101	chr12:6717101:TCC:T	5.16582e-10	-0.878595	-0.000990664
6717170	chr12:6717170:A:G	2.5912e-10	-1.56953	-5.0546e-10
6717524	chr12:6717524:C:T	2.75251e-10	-2.37928e-10	-1.50914
6717619	chr12:6717619:C:T	5.22069e-10	-2.37928e-10	-0.869019
6718064	chr12:6718064:A:G	4.27596e-11	-1.88745	-1.48377
6718080	chr12:6718080:T:C	2.94279e-10	-2.37928e-10	-1.44229
6718838	chr12:6718838:C:T	2.87577e-10	-2.37928e-10	-1.46533
6719415	chr12:6719415:TATG:T	3.9935e-10	-2.37928e-10	-1.13698
6719539	chr12:6719539:C:T	2.77729e-10	-2.37928e-10	-1.50017
6719569	chr12:6719569:C:T	3.70522e-10	-2.37928e-10	-1.21191
6719573	chr12:6719573:G:T	1.00483e-10	-0.990278	-1.52655
6719809	chr12:6719809:A:G	3.91863e-11	-1.9326	-1.52589
6719828	chr12:6719828:A:ATCCAGC	4.2782e-10	-2.37928e-10	-1.06812
6720306	chr12:6720306:C:T	1.00099e-10	-1.01471	-1.50594
6720435	chr12:6720435:A:AATAG	2.96161e-10	0.0815823	-1.5175
6720743	chr12:6720743:T:A	2.96293e-10	-2.37928e-10	-1.43547
6720748	chr12:6720748:T:C	2.85039e-10	-2.37928e-10	-1.47419
6720761	chr12:6720761:A:G	2.58962e-09	-2.37928e-10	0.732448
6720803	chr12:6720803:C:CT	4.03788e-11	-1.92559	-1.50292
6721281	chr12:6721281:T:C	4.53977e-11	-1.93388	-1.37748
6721621	chr12:6721621:C:T	2.76939e-10	-2.37928e-10	-1.50302
6721719	chr12:6721719:G:A	9.27996e-11	-1.90546	-0.690916
6721756	chr12:6721756:C:G	2.78651e-10	-2.37928e-10	-1.49686
6721859	chr12:6721859:A:C	2.74541e-10	-2.37928e-10	-1.51172
6721911	chr12:6721911:G:A	2.74301e-10	-2.37928e-10	-1.51259
6721920	chr12:6721920:G:A	7.73496e-11	-1.85582	-0.922663
6721939	chr12:6721939:A:T	2.75431e-10	-2.37928e-10	-1.50848
6722301	chr12:6722301:A:T	2.77512e-10	-2.37928e-10	-1.50096
6722306	chr12:6722306:A:T	2.80725e-10	-2.37928e-10	-1.48944
6722437	chr12:6722437:A:G	2.71692e-10	-2.37928e-10	-1.52215
6722442	chr12:6722442:T:C	2.74965e-10	-2.37928e-10	-1.51017
6722444	chr12:6722444:T:C	2.72841e-10	-2.37928e-10	-1.51793
6722535	chr12:6722535:C:T	9.50731e-11	-1.16006	-1.41211
6722584	chr12:6722584:G:A	2.7151e-10	-2.37928e-10	-1.52282
6722640	chr12:6722640:A:G	9.5727e-11	-1.12621	-1.4391
6722810	chr12:6722810:C:T	6.25615e-11	-1.55561	-1.43506
6722930	chr12:6722930:C:T	7.75462e-11	-1.59314	-1.18281
6723013	chr12:6723013:TTC:T	3.57233e-10	-2.37928e-10	-1.24843
6723492	chr12:6723492:C:G	2.08514e-10	-1.78681	-5.0546e-10
6724297	chr12:6724297:G:A	5.75599e-10	-0.141642	-0.629766
6724490	chr12:6724490:G:A	2.91924e-10	-2.37928e-10	-1.45033
6724836	chr12:6724836:A:G	2.73755e-10	-2.37928e-10	-1.51459
6725047	chr12:6725047:C:G	9.65837e-10	0.650373	-0.904196
6725347	chr12:6725347:T:C	1.84056e-10	-1.91158	-5.0546e-10
6725351	chr12:6725351:A:G	3.96705e-11	-1.9347	-1.51151
6725482	chr12:6725482:A:G	6.68603e-10	-2.37928e-10	-0.621629
6725915	chr12:6725915:G:A	5.39474e-11	-1.62595	-1.51286
6726096	chr12:6726096:T:C	1.07543e-09	-2.37928e-10	-0.146344
6726170	chr12:6726170:C:T	2.90185e-10	-2.37928e-10	-1.4563
6726370	chr12:6726370:G:A	1.04885e-09	0.960987	-1.13236
6726885	chr12:6726885:G:T	6.66233e-11	-1.73146	-1.1963
6726939	chr12:6726939:C:T	4.50822e-11	-1.83463	-1.48371
6727376	chr12:6727376:A:G	5.9322e-11	-1.72454	-1.3193
6727428	chr12:6727428:T:C	3.68295e-10	-2.37928e-10	-1.21793
6727671	chr12:6727671:G:T	4.15734e-11	-1.91037	-1.48899
6727686	chr12:6727686:A:G	6.66246e-11	-1.40281	-1.52493
6727747	chr12:6727747:G:T	6.62971e-11	-1.73666	-1.19601
6727813	chr12:6727813:A:T	4.48791e-11	-1.82803	-1.49482
6728432	chr12:6728432:C:T	3.87411e-10	-2.37928e-10	-1.16733
6728584	chr12:6728584:C:A	2.87735e-10	-2.37928e-10	-1.46478
6728839	chr12:6728839:G:T	5.06814e-10	-2.37928e-10	-0.898675
6728888	chr12:6728888:C:T	1.44216e-09	0.61587	-0.468796
6728990	chr12:6728990:T:C	6.64665e-11	-1.74424	-1.18588
6728994	chr12:6728994:G:C	5.14896e-10	-2.37928e-10	-0.882855
6729112	chr12:6729112:C:T	1.02946e-09	-2.37928e-10	-0.190029
6729630	chr12:6729630:C:T	1.79794e-10	-1.93501	-5.0546e-10
6729670	chr12:6729670:A:G	2.71739e-10	-2.37928e-10	-1.52198
6729712	chr12:6729712:C:T	5.04446e-11	-1.91474	-1.29121
6729737	chr12:6729737:T:C	5.28964e-11	-1.81435	-1.34413
6730222	chr12:6730222:G:A	9.47391e-10	0.888206	-1.16131
6730234	chr12:6730234:C:T	7.38143e-10	-2.37928e-10	-0.522682
6730287	chr12:6730287:G:A	5.12106e-11	-1.69967	-1.49121
6730747	chr12:6730747:C:T	4.69822e-10	0.255234	-1.2297
6730891	chr12:6730891:C:T	2.8943e-10	-0.758801	-0.700106
6730955	chr12:6730955:C:T	1.07834e-10	-0.952083	-1.49415
6731205	chr12:6731205:G:T	5.13645e-11	-1.69222	-1.49565
6731308	chr12:6731308:C:T	2.85174e-10	-2.37928e-10	-1.47372
6731367	chr12:6731367:G:A	2.79113e-10	-2.37928e-10	-1.4952
6731485	chr12:6731485:C:T	2.98878e-10	-2.37928e-10	-1.42678
6731522	chr12:6731522:C:T	3.64425e-10	-0.162983	-1.06552
6731780	chr12:6731780:A:G	2.97093e-10	-2.37928e-10	-1.43277
6732009	chr12:6732009:T:C	2.59521e-10	-1.56798	-5.0546e-10
6732389	chr12:6732389:G:A	3.4714e-09	0.481207	0.544286
6732598	chr12:6732598:A:G	1.16542e-09	-0.0659797	-5.0546e-10
6732599	chr12:6732599:T:C	1.17256e-09	-0.0598766	-5.0546e-10
6732613	chr12:6732613:T:G	2.7312e-10	-2.37928e-10	-1.51691
6732647	chr12:6732647:A:G	4.11175e-10	-0.313283	-0.794518
6732716	chr12:6732716:CTA:C	5.90152e-10	0.0642239	-0.810663
6733184	chr12:6733184:T:C	1.16157e-10	-1.74473	-0.627152
6733503	chr12:6733503:A:G	4.12209e-11	-1.88133	-1.52654
6733705	chr12:6733705:C:T	3.33669e-10	-2.37928e-10	-1.31667
6733952	chr12:6733952:C:T	2.79979e-10	-2.37928e-10	-1.4921
6734113	chr12:6734113:C:T	3.05371e-10	-2.37928e-10	-1.40529
6734681	chr12:6734681:A:G	5.66439e-11	-1.57591	-1.51413
6734712	chr12:6734712:C:T	2.79622e-10	-2.37928e-10	-1.49338
6735466	chr12:6735466:A:G	2.948e-10	-2.37928e-10	-1.44052
6735655	chr12:6735655:C:T	2.91622e-10	-2.37928e-10	-1.45136
6736128	chr12:6736128:C:T	8.28962e-10	0.627003	-1.03365
6736153	chr12:6736153:G:T	2.96737e-10	-2.37928e-10	-1.43397
6736192	chr12:6736192:G:A	2.88352e-10	-2.37928e-10	-1.46264
6736728	chr12:6736728:A:G	3.41153e-10	-2.37928e-10	-1.29449
6736735	chr12:6736735:C:T	2.78108e-10	-2.37928e-10	-1.49881
6736879	chr12:6736879:C:T	4.88162e-10	-0.0430006	-0.893172
6736974	chr12:6736974:C:T	3.34902e-10	-2.37928e-10	-1.31298
6737142	chr12:6737142:A:AAAAT	2.87709e-10	-2.37928e-10	-1.46487
6737311	chr12:6737311:T:TCTC	6.18414e-10	0.208161	-0.907822
6737936	chr12:6737936:A:G	9.00977e-11	-1.73436	-0.891565
6738031	chr12:6738031:T:G	2.73936e-10	-2.37928e-10	-1.51392
6738139	chr12:6738139:G:A	2.74994e-10	-2.37928e-10	-1.51007
6738231	chr12:6738231:C:T	4.07966e-11	-1.89374	-1.52448
6738252	chr12:6738252:G:A	6.16008e-10	0.0582572	-0.761817
6738515	chr12:6738515:G:A	7.11093e-10	0.193337	-0.753353
6738643	chr12:6738643:A:G	7.09174e-10	-2.37928e-10	-0.562718
6738666	chr12:6738666:CA:C	3.97462e-10	-2.37928e-10	-1.14172
6738729	chr12:6738729:A:G	5.89167e-10	-2.37928e-10	-0.748109
6739046	chr12:6739046:G:A	6.87094e-10	-2.37928e-10	-0.594348
6739584	chr12:6739584:G:A	1.07165e-09	-0.149862	-5.0546e-10
6739726	chr12:6739726:G:A	1.77975e-10	-0.628363	-1.31681
6739781	chr12:6739781:T:C	6.1017e-11	-1.49469	-1.52098
6739790	chr12:6739790:G:A	8.40031e-11	-1.17278	-1.52319
6739933	chr12:6739933:G:A	8.22782e-10	-2.37928e-10	-0.414128
6740189	chr12:6740189:C:T	4.96618e-10	-0.160798	-0.758201
6740262	chr12:6740262:G:A	5.66985e-10	-0.0301208	-0.756365
6740477	chr12:6740477:G:A	4.14954e-10	-0.422349	-0.676303
6740545	chr12:6740545:C:G	7.0229e-10	0.195294	-0.767767
6740713	chr12:6740713:A:G	8.20326e-10	0.147682	-0.564799
6740878	chr12:6740878:C:T	3.25723e-10	-2.37928e-10	-1.34077
6740883	chr12:6740883:C:T	2.72084e-10	-2.37928e-10	-1.52071
6740935	chr12:6740935:A:G	5.14364e-11	-1.66247	-1.524
6741071	chr12:6741071:C:T	2.80971e-10	-2.37928e-10	-1.48857
6741190	chr12:6741190:A:G	5.3344e-11	-1.63205	-1.51801
6741293	chr12:6741293:T:G	5.72034e-11	-1.56804	-1.51216
6741472	chr12:6741472:G:T	4.21458e-10	-2.37928e-10	-1.0831
6741539	chr12:6741539:C:T	6.03331e-11	-1.51675	-1.51019
6741547	chr12:6741547:T:C	6.55721e-10	-0.0111422	-0.629941
6741559	chr12:6741559:A:C	8.04702e-10	0.0328957	-0.469243
6741745	chr12:6741745:G:A	3.12969e-10	-0.6176	-0.763115
6741750	chr12:6741750:T:C	5.43489e-10	-0.0909626	-0.737847
6741917	chr12:6741917:C:A	2.29862e-10	-1.68934	-5.0546e-10
6742022	chr12:6742022:A:AGGCT	2.78223e-10	-2.37928e-10	-1.49839
6742262	chr12:6742262:C:T	5.76165e-11	-1.83523	-1.23778
6742396	chr12:6742396:T:C	4.50327e-10	-0.592031	-0.424814
6742421	chr12:6742421:G:A	2.70793e-10	-2.37928e-10	-1.52546
6742463	chr12:6742463:T:C	3.33437e-10	-2.37928e-10	-1.31737
6742472	chr12:6742472:G:A	2.55113e-10	-0.875538	-0.709575
6742483	chr12:6742483:A:G	4.73706e-10	-0.554665	-0.411567
6742570	chr12:6742570:G:A	3.31445e-10	-0.615181	-0.708177
6742592	chr12:6742592:G:A	2.45904e-10	-0.860251	-0.761628
6742647	chr12:6742647:G:A	2.2851e-10	-0.969922	-0.725318
6742675	chr12:6742675:G:A	6.31474e-11	-1.77908	-1.20227
6742738	chr12:6742738:T:C	9.82298e-11	-1.01301	-1.5265
6742746	chr12:6742746:G:A	9.15616e-10	-0.148768	-0.158454
6742881	chr12:6742881:A:G	2.82833e-10	-2.37928e-10	-1.48196
6743179	chr12:6743179:G:A	2.24648e-10	-0.604267	-1.10802
6743281	chr12:6743281:C:T	3.24274e-10	-0.459956	-0.885275
6743376	chr12:6743376:T:C	4.40026e-11	-1.81667	-1.5259
6743408	chr12:6743408:C:T	1.96327e-10	-0.535255	-1.31178
6743430	chr12:6743430:A:C	3.26205e-10	-2.37928e-10	-1.33929
6743550	chr12:6743550:A:C	1.1847e-10	-1.35157	-1.00059
6743738	chr12:6743738:TC:T	2.92322e-10	-2.37928e-10	-1.44896
6743765	chr12:6743765:C:G	3.93936e-11	-1.93465	-1.51856
6743818	chr12:6743818:C:G	9.85044e-10	-2.37928e-10	-0.234133
6743897	chr12:6743897:ATT:A	5.80639e-09	3.06316	-1.52327
6743898	chr12:6743898:T:TG	3.87439e-10	-2.37928e-10	-1.16726
6743926	chr12:6743926:G:A	2.72936e-10	-2.37928e-10	-1.51758
6743941	chr12:6743941:G:A	5.31594e-11	-1.82727	-1.32625
6744175	chr12:6744175:C:T	5.36904e-10	-2.37928e-10	-0.840999
6744308	chr12:6744308:A:G	2.25039e-10	-0.230567	-1.47998
6744449	chr12:6744449:C:T	8.56649e-11	-1.92935	-0.747026
6744577	chr12:6744577:A:G	3.56941e-10	-2.37928e-10	-1.24925
6744600	chr12:6744600:G:A	6.37182e-09	2.6617	-1.02888
6744610	chr12:6744610:G:A	1.1756e-09	-2.37928e-10	-0.057283
6745046	chr12:6745046:AC:A	4.3994e-10	-2.37928e-10	-1.04018
6745204	chr12:6745204:C:G	4.42583e-10	0.429615	-1.46381
6745231	chr12:6745231:T:G	2.7855e-10	-2.37928e-10	-1.49722
6745359	chr12:6745359:G:C	2.71913e-10	-2.37928e-10	-1.52134
6745677	chr12:6745677:A:G	7.0835e-10	0.398357	-0.962238
6746069	chr12:6746069:A:G	2.11628e-10	-1.9226	0.150606
6746074	chr12:6746074:T:C	5.38943e-09	2.67325	-1.20788
6746394	chr12:6746394:C:T	2.90455e-10	-2.37928e-10	-1.45537
6746666	chr12:6746666:G:T	2.70497e-10	-2.37928e-10	-1.52656
6746883	chr12:6746883:A:G	9.83296e-10	-0.235909	-5.0546e-10
6747038	chr12:6747038:G:A	3.72338e-10	-2.37928e-10	-1.20702
6747179	chr12:6747179:CCTGGTTGTTGAGCTCAACTTCATCTCT:C	2.73656e-10	-2.37928e-10	-1.51495
6747467	chr12:6747467:G:A	2.82877e-10	-2.37928e-10	-1.48181
6747530	chr12:6747530:G:T	2.80551e-10	-2.37928e-10	-1.49006
6747629	chr12:6747629:T:C	4.31327e-10	-2.37928e-10	-1.05995
6747834	chr12:6747834:G:C	6.1123e-10	0.77931	-1.49066
6748215	chr12:6748215:G:A	3.36286e-10	-2.37928e-10	-1.30886
6748358	chr12:6748358:G:A	2.57783e-09	2.11572	-1.38783
6748491	chr12:6748491:G:A	1.95499e-09	-2.37928e-10	0.451322
6748708	chr12:6748708:C:A	3.71439e-10	-2.37928e-10	-1.20943
6748732	chr12:6748732:C:A	6.57656e-11	-1.82493	-1.11579
6748870	chr12:6748870:C:T	2.80207e-10	-2.37928e-10	-1.49129
6748960	chr12:6748960:G:A	5.43012e-09	2.77002	-1.29713
6749073	chr12:6749073:G:A	2.75882e-10	-2.37928e-10	-1.50685
6749199	chr12:6749199:G:A	4.17685e-09	2.40444	-1.19395
6749302	chr12:6749302:TGGA:T	4.5159e-09	2.47679	-1.18825
6749392	chr12:6749392:G:A	2.28323e-09	-2.37928e-10	0.606528
6749661	chr12:6749661:G:C	2.56974e-10	-1.57785	-5.0546e-10
6749670	chr12:6749670:G:A	2.91576e-10	-2.37928e-10	-1.45152
6749805	chr12:6749805:C:T	2.60159e-09	1.94809	-1.21104
6750025	chr12:6750025:G:A	3.04895e-09	2.07163	-1.1759
6750133	chr12:6750133:G:A	2.86662e-10	-2.37928e-10	-1.46852
6750142	chr12:6750142:T:C	2.89701e-10	-0.000268263	-1.4577
6750563	chr12:6750563:G:A	2.79545e-09	2.00709	-1.19816
6750631	chr12:6750631:T:C	2.7736e-10	-0.0363597	-1.46514
6750864	chr12:6750864:C:T	3.46929e-09	2.23428	-1.20939
6751073	chr12:6751073:G:A	3.04447e-10	-2.37928e-10	-1.40832
6751175	chr12:6751175:T:C	2.80373e-10	-2.37928e-10	-1.4907
6751255	chr12:6751255:T:C	5.07233e-11	-1.74941	-1.45102
6751349	chr12:6751349:A:G	3.4714e-09	2.22703	-1.20154
6751396	chr12:6751396:T:C	1.85834e-09	0.40062	-5.0546e-10
6751480	chr12:6751480:G:A	1.04263e-09	-2.37928e-10	-0.177318
6751599	chr12:6751599:A:T	2.28323e-09	-2.37928e-10	0.606528
6751824	chr12:6751824:C:T	5.16582e-10	-2.37928e-10	-0.879585
6752081	chr12:6752081:G:A	2.80865e-10	-2.37928e-10	-1.48895
6752180	chr12:6752180:G:T	2.7752e-10	-2.37928e-10	-1.50093
6752573	chr12:6752573:C:G	3.69794e-10	-2.37928e-10	-1.21387
6752762	chr12:6752762:G:T	6.80376e-11	-1.53405	-1.37271
6753035	chr12:6753035:G:A	2.79383e-10	-2.37928e-10	-1.49424
6753126	chr12:6753126:A:G	7.36087e-11	-1.71105	-1.11701
6753493	chr12:6753493:C:A	8.52359e-10	-0.378811	-5.0546e-10
6753512	chr12:6753512:G:T	1.00221e-09	0.77383	-0.990684
6753709	chr12:6753709:C:T	2.73819e-10	-2.37928e-10	-1.51435
6753870	chr12:6753870:T:A	1.11839e-09	-2.37928e-10	-0.10717
6754168	chr12:6754168:T:C	2.93572e-10	-2.37928e-10	-1.4447
6754966	chr12:6754966:C:T	2.87998e-10	-2.37928e-10	-1.46387
6755204	chr12:6755204:G:A	2.91597e-10	-2.37928e-10	-1.45145
6755273	chr12:6755273:T:C	2.98962e-10	-2.37928e-10	-1.4265
6755290	chr12:6755290:A:G	6.18474e-10	-2.37928e-10	-0.699564
6755456	chr12:6755456:A:C	4.59469e-10	-2.37928e-10	-0.996748
6755574	chr12:6755574:T:G	2.87469e-10	-2.37928e-10	-1.46571
6755724	chr12:6755724:A:G	1.4876e-10	-0.605269	-1.51921
6756050	chr12:6756050:T:C	2.0425e-09	-2.37928e-10	0.495112
6756392	chr12:6756392:C:G	2.79588e-10	-2.37928e-10	-1.4935
6756532	chr12:6756532:A:G	1.59151e-09	-2.37928e-10	0.245618
6756620	chr12:6756620:G:A	3.75556e-10	-2.37928e-10	-1.19841
6756702	chr12:6756702:C:T	3.13221e-10	-2.37928e-10	-1.37991
6756703	chr12:6756703:G:A	3.61557e-10	-2.37928e-10	-1.2364
6756947	chr12:6756947:A:G	1.27736e-10	-0.939228	-1.33762
6757094	chr12:6757094:G:A	4.08634e-09	2.22682	-1.03824
6757189	chr12:6757189:C:T	2.59664e-09	1.7422	-1.00705
6757305	chr12:6757305:G:C	2.0156e-09	-2.37928e-10	0.481855
6757661	chr12:6757661:T:G	1.6851e-10	-0.832462	-1.16736
6757986	chr12:6757986:G:A	6.02609e-11	-1.90249	-1.12564
6759184	chr12:6759184:G:A	4.08662e-10	-2.37928e-10	-1.11393
6759316	chr12:6759316:T:C	4.61773e-10	-0.762617	-0.229128
6759334	chr12:6759334:T:C	4.17352e-10	-0.557848	-0.535041
6759416	chr12:6759416:GGC:G	4.20004e-11	-1.86632	-1.52282
6759424	chr12:6759424:C:G	8.85773e-10	-0.948232	0.607873
6760323	chr12:6760323:T:C	3.36951e-10	-2.37928e-10	-1.30688
6760337	chr12:6760337:C:T	2.11638e-10	-1.85264	0.0806998
6760809	chr12:6760809:T:C	3.43994e-10	-2.37928e-10	-1.28619
6760946	chr12:6760946:T:C	4.01839e-10	-2.37928e-10	-1.13077
6760986	chr12:6760986:G:A	1.7542e-10	-1.15458	-0.805051
6760993	chr12:6760993:TA:T	4.12889e-10	-2.37928e-10	-1.10364
6761118	chr12:6761118:A:G	4.34931e-11	-1.86145	-1.49277
6761276	chr12:6761276:T:C	4.48272e-10	-0.692829	-0.328589
6761383	chr12:6761383:A:G	2.54971e-10	-1.84794	0.262268
6761432	chr12:6761432:C:A	1.153e-10	-1.51564	-0.863643
6761668	chr12:6761668:A:G	3.63148e-10	-0.806699	-0.425309
6761704	chr12:6761704:G:T	4.51384e-10	-2.37928e-10	-1.0145
6761711	chr12:6761711:A:G	3.51933e-10	-0.84474	-0.418638
6761714	chr12:6761714:C:A	3.32719e-10	-2.37928e-10	-1.31952
6761988	chr12:6761988:C:T	4.01322e-10	-2.37928e-10	-1.13205
6762231	chr12:6762231:T:TC	5.10439e-11	-1.87787	-1.31626
6762333	chr12:6762333:A:G	1.81004e-10	-1.45706	-0.471238
6762543	chr12:6762543:G:A	9.71493e-11	-1.04772	-1.50285
6762715	chr12:6762715:G:A	3.83375e-10	-2.37928e-10	-1.17781
6762720	chr12:6762720:C:T	2.70886e-10	-1.52512	-5.0546e-10
6762725	chr12:6762725:C:T	2.89461e-10	-1.01859	-0.440206
6762933	chr12:6762933:G:A	3.42298e-10	-0.867808	-0.423331
6764595	chr12:6764595:G:T	4.13943e-10	-2.37928e-10	-1.10109
6765512	chr12:6765512:G:C	1.05919e-10	-1.27613	-1.18802
6765558	chr12:6765558:T:C	3.24307e-10	-2.37928e-10	-1.34513
6765745	chr12:6765745:G:C	2.80697e-10	-2.37928e-10	-1.48954
6766033	chr12:6766033:GC:G	1.94871e-10	-1.85448	-5.0546e-10
6766182	chr12:6766182:TC:T	5.28629e-11	-1.93271	-1.2264
6767322	chr12:6767322:C:G	5.54429e-10	-2.37928e-10	-0.80888
6768041	chr12:6768041:T:C	3.56722e-10	-2.37928e-10	-1.24986
6768275	chr12:6768275:C:G	5.07602e-10	-2.37928e-10	-0.897123
6768355	chr12:6768355:G:A	4.80224e-10	-2.37928e-10	-0.952567
6768555	chr12:6768555:C:T	6.27036e-10	0.735811	-1.42163
6768692	chr12:6768692:A:G	2.99032e-10	-1.52833	0.102062
6769024	chr12:6769024:G:A	8.6263e-11	-1.72699	-0.942429
6769091	chr12:6769091:G:C	6.50423e-11	-1.92864	-1.02314
6770036	chr12:6770036:T:C	1.70692e-10	-1.56034	-0.426618
6770112	chr12:6770112:C:T	2.86663e-10	-2.37928e-10	-1.46851
6770113	chr12:6770113:A:G	2.1881e-10	-1.65533	-0.0832875
6771308	chr12:6771308:T:G	1.80366e-10	-1.93183	-5.0546e-10
6771327	chr12:6771327:G:A	2.80539e-10	-2.37928e-10	-1.4901
6771493	chr12:6771493:C:T	2.56024e-10	-1.58155	-5.0546e-10
6771830	chr12:6771830:G:A	1.83641e-09	0.388747	-5.0546e-10
6772573	chr12:6772573:C:G	3.84173e-10	-2.37928e-10	-1.17573
6772669	chr12:6772669:G:A	3.98476e-10	-2.37928e-10	-1.13917
6772954	chr12:6772954:AG:A	4.00712e-11	-1.92204	-1.51412
6774098	chr12:6774098:A:G	3.57992e-10	-2.37928e-10	-1.24631
6774179	chr12:6774179:G:GT	4.75119e-10	-0.495844	-0.467409
6774336	chr12:6774336:A:G	3.17662e-10	-2.37928e-10	-1.36583
6774354	chr12:6774354:G:A	3.41141e-10	-2.37928e-10	-1.29452
6774398	chr12:6774398:T:C	5.77311e-10	-2.37928e-10	-0.768438
6774504	chr12:6774504:G:C	4.12396e-11	-1.91007	-1.49735
6774524	chr12:6774524:G:A	3.17429e-10	-1.34441	-0.0221587
6774534	chr12:6774534:C:T	4.83295e-11	-1.8143	-1.43447
6775072	chr12:6775072:A:G	3.51362e-10	-2.37928e-10	-1.265
6775078	chr12:6775078:G:A	5.67744e-11	-1.56644	-1.5213
6775106	chr12:6775106:A:G	2.81979e-10	-2.37928e-10	-1.48498
6775238	chr12:6775238:C:T	3.74951e-10	-2.37928e-10	-1.20002
6775622	chr12:6775622:A:G	2.99336e-10	-2.37928e-10	-1.42525
6775688	chr12:6775688:G:A	7.3224e-10	-0.53071	-5.0546e-10
6776244	chr12:6776244:G:A	1.48931e-10	-1.38339	-0.739945
6776361	chr12:6776361:C:T	3.78977e-09	-2.37928e-10	1.11324
6776843	chr12:6776843:A:G	3.59453e-10	-2.37928e-10	-1.24224
6777193	chr12:6777193:T:G	6.1619e-10	-2.37928e-10	-0.703264
6777714	chr12:6777714:A:G	2.93678e-10	-2.37928e-10	-1.44433
6777811	chr12:6777811:G:A	6.14354e-10	-2.37928e-10	-0.706248
6777854	chr12:6777854:T:C	5.85165e-11	-1.86688	-1.19063
6777945	chr12:6777945:C:T	2.77219e-10	-2.37928e-10	-1.50201
6777952	chr12:6777952:C:A	3.33683e-10	-2.37928e-10	-1.31663
6778020	chr12:6778020:G:A	4.18273e-10	-2.37928e-10	-1.09069
6780329	chr12:6780329:G:A	1.82055e-10	-1.92251	-5.0546e-10
6780390	chr12:6780390:C:G	2.70961e-10	-2.37928e-10	-1.52485
6780504	chr12:6780504:A:G	1.12516e-10	-1.84976	-0.553963
6781276	chr12:6781276:A:G	3.68009e-10	-2.37928e-10	-1.21871
6781356	chr12:6781356:G:A	7.38907e-11	-1.75518	-1.06906
6782029	chr12:6782029:G:A	7.8462e-11	-1.64095	-1.12325
6782061	chr12:6782061:T:G	4.50027e-10	-2.37928e-10	-1.01751
6782577	chr12:6782577:C:T	5.79779e-10	-2.37928e-10	-0.764173
6782685	chr12:6782685:T:C	3.63041e-10	-2.37928e-10	-1.2323
6783016	chr12:6783016:G:A	1.86888e-10	-1.89631	-5.0546e-10
6783882	chr12:6783882:G:A	2.72798e-10	-2.37928e-10	-1.51809
6784313	chr12:6784313:C:T	1.18533e-10	-0.843439	-1.50819
6784416	chr12:6784416:C:T	2.91358e-09	-2.37928e-10	0.85032
6784998	chr12:6784998:C:G	1.52869e-10	-1.84398	-0.253255
6785283	chr12:6785283:T:C	1.41664e-10	-0.913353	-1.26001
6785346	chr12:6785346:G:A	4.18139e-10	-2.37928e-10	-1.09101
6785620	chr12:6785620:G:A	4.52207e-10	-2.37928e-10	-1.01268
6785668	chr12:6785668:A:T	6.48934e-10	-2.37928e-10	-0.651488
6785940	chr12:6785940:G:A	5.8658e-10	-0.0663277	-0.686183
6786026	chr12:6786026:C:T	3.0352e-10	-1.41137	-5.0546e-10
6786395	chr12:6786395:G:C	5.696e-11	-1.7691	-1.31537
6786889	chr12:6786889:C:A	4.38855e-11	-1.82307	-1.52217
6787152	chr12:6787152:T:C	4.11266e-11	-1.90518	-1.50498
6787392	chr12:6787392:C:A	2.70565e-10	-2.37928e-10	-1.52631
6787826	chr12:6787826:G:A	1.3465e-10	-1.32067	-0.903475
6788073	chr12:6788073:A:G	6.50793e-11	-1.4438	-1.50741
6788486	chr12:6788486:C:T	6.88606e-11	-1.83823	-1.0565
6788918	chr12:6788918:T:C	2.70518e-10	-2.37928e-10	-1.52648
6789051	chr12:6789051:C:T	2.77979e-10	-2.37928e-10	-1.49927
6789226	chr12:6789226:A:G	4.15987e-11	-1.92762	-1.47113
6789294	chr12:6789294:G:A	1.06829e-10	-1.84401	-0.611579
6789862	chr12:6789862:C:T	2.82064e-10	-2.37928e-10	-1.48468
6789890	chr12:6789890:A:G	2.8382e-10	-2.37928e-10	-1.47848
6790015	chr12:6790015:T:G	9.85376e-11	-1.85125	-0.685132
6790342	chr12:6790342:G:A	6.49146e-11	-1.76564	-1.1881
6790362	chr12:6790362:T:C	6.69091e-11	-1.76131	-1.16217
6790416	chr12:6790416:T:C	3.94591e-11	-1.92524	-1.52631
6790524	chr12:6790524:A:C	2.06578e-10	-1.79614	-5.0546e-10
6790631	chr12:6790631:T:C	6.57489e-10	-2.37928e-10	-0.638391
6790721	chr12:6790721:C:T	2.86925e-10	-2.37928e-10	-1.4676
6791447	chr12:6791447:T:C	1.48553e-10	-1.34261	-0.78327
6791450	chr12:6791450:A:G	8.619e-11	-1.15092	-1.51935
6791629	chr12:6791629:C:T	6.23113e-10	-2.37928e-10	-0.692092
6791636	chr12:6791636:T:C	2.79288e-10	-2.37928e-10	-1.49458
6791722	chr12:6791722:C:T	4.06098e-10	-2.37928e-10	-1.12022
6791911	chr12:6791911:A:G	8.05001e-11	-1.33107	-1.40749
6791968	chr12:6791968:C:T	1.33504e-10	-1.49059	-0.7421
6792236	chr12:6792236:G:A	5.01965e-10	-2.37928e-10	-0.908289
6792508	chr12:6792508:A:G	2.71035e-10	-2.37928e-10	-1.52457
6792876	chr12:6792876:AG:A	2.24113e-10	-1.71467	-5.0546e-10
6793758	chr12:6793758:G:A	4.38391e-10	-2.37928e-10	-1.04371
6793798	chr12:6793798:C:T	2.85188e-10	-2.37928e-10	-1.47367
6794030	chr12:6794030:ATCTG:A	5.66219e-11	-1.80788	-1.28254
6794088	chr12:6794088:T:TG	4.26968e-10	-2.37928e-10	-1.07011
6794165	chr12:6794165:C:T	4.35414e-10	-2.37928e-10	-1.05052
6794465	chr12:6794465:G:A	5.72623e-11	-1.69731	-1.38187
6794468	chr12:6794468:T:G	3.43384e-10	-2.37928e-10	-1.28797
6794980	chr12:6794980:T:G	1.35403e-10	-1.54743	-0.671135
6795316	chr12:6795316:A:T	5.03019e-10	-2.37928e-10	-0.906191
6795624	chr12:6795624:C:T	5.89003e-11	-1.61533	-1.43564
6795962	chr12:6795962:C:T	9.32065e-10	-2.37928e-10	-0.289417
6796015	chr12:6796015:T:C	1.01141e-10	-1.4346	-1.07571
6796098	chr12:6796098:C:T	8.53331e-11	-1.47006	-1.2102
6796118	chr12:6796118:A:G	2.7732e-10	-2.37928e-10	-1.50165
6796251	chr12:6796251:T:C	6.68699e-11	-1.73071	-1.19336
6796384	chr12:6796384:C:G	1.01592e-10	-1.40934	-1.09651
6796442	chr12:6796442:A:C	7.63862e-11	-1.38012	-1.4109
6796524	chr12:6796524:T:A	2.76591e-10	-2.37928e-10	-1.50428
6796549	chr12:6796549:T:C	7.90586e-11	-1.33807	-1.41856
6796945	chr12:6796945:C:T	2.7051e-10	-2.37928e-10	-1.52651
6797133	chr12:6797133:A:G	2.70915e-10	-2.37928e-10	-1.52502
6797502	chr12:6797502:A:G	2.90394e-10	-2.37928e-10	-1.45558
6797527	chr12:6797527:C:T	3.14201e-10	-2.37928e-10	-1.37679
6797643	chr12:6797643:G:C	3.27673e-10	-2.37928e-10	-1.3348
6797668	chr12:6797668:C:T	5.05215e-11	-1.67789	-1.52653
6797769	chr12:6797769:A:G	5.00883e-10	-2.37928e-10	-0.910447
6797838	chr12:6797838:G:A	2.80044e-10	-2.37928e-10	-1.49187
6798098	chr12:6798098:T:C	9.74947e-11	-1.02518	-1.52184
6798123	chr12:6798123:C:T	7.18126e-11	-1.39482	-1.45794
6798480	chr12:6798480:C:T	2.70576e-10	-2.37928e-10	-1.52627
6798805	chr12:6798805:C:G	2.48245e-10	-1.6124	-5.0546e-10
6798951	chr12:6798951:A:G	2.70503e-10	-2.37928e-10	-1.52654
6798980	chr12:6798980:G:A	3.40497e-10	-2.37928e-10	-1.29641
6799049	chr12:6799049:T:G	2.81127e-10	-2.37928e-10	-1.48801
6799059	chr12:6799059:A:G	3.658e-10	-2.37928e-10	-1.22473
6799357	chr12:6799357:G:A	7.06303e-11	-1.35385	-1.51551
6799626	chr12:6799626:G:A	2.51525e-10	-1.23205	-0.367232
6799641	chr12:6799641:C:T	5.4654e-10	-2.37928e-10	-0.823212
6799713	chr12:6799713:G:A	1.80227e-10	-1.9326	-5.0546e-10
6799770	chr12:6799770:C:T	8.98114e-11	-1.11093	-1.51818
6800214	chr12:6800214:TG:T	2.47569e-10	-0.957798	-0.657334
6800222	chr12:6800222:A:G	9.35856e-11	-1.33068	-1.25726
6800269	chr12:6800269:G:A	3.12333e-10	-2.37928e-10	-1.38275
6800276	chr12:6800276:T:C	1.10457e-10	-0.908634	-1.51356
6800605	chr12:6800605:T:C	6.32753e-10	-2.37928e-10	-0.676739
6800763	chr12:6800763:AC:A	2.71974e-10	-2.37928e-10	-1.52111
6800778	chr12:6800778:A:G	3.46231e-10	-2.37928e-10	-1.27971
6800807	chr12:6800807:C:T	2.40172e-10	-1.64546	-5.0546e-10
6800812	chr12:6800812:A:G	3.35921e-10	-2.37928e-10	-1.30994
6800904	chr12:6800904:AT:A	4.04351e-10	-2.37928e-10	-1.12454
6800905	chr12:6800905:T:A	1.99083e-10	-0.316536	-1.51656
6800916	chr12:6800916:T:A	2.13218e-10	-1.7645	-5.0546e-10
6800974	chr12:6800974:C:T	3.16524e-10	-2.37928e-10	-1.36942
6801228	chr12:6801228:A:G	2.78924e-10	-2.37928e-10	-1.49588
6801264	chr12:6801264:T:C	3.58676e-10	-2.37928e-10	-1.2444
6801300	chr12:6801300:G:A	2.51122e-10	-0.735001	-0.865881
6801382	chr12:6801382:G:T	6.47056e-11	-1.93501	-1.02196
6801399	chr12:6801399:T:C	4.89968e-11	-1.70973	-1.52534
6801605	chr12:6801605:G:C	3.83114e-09	-2.37928e-10	1.1241
6801616	chr12:6801616:G:A	1.75901e-10	-0.607163	-1.34973
6801753	chr12:6801753:A:G	2.78724e-10	-2.37928e-10	-1.4966
6801778	chr12:6801778:T:C	4.56385e-10	-2.37928e-10	-1.00348
6801817	chr12:6801817:C:G	2.51303e-09	-2.37928e-10	0.702424
6802271	chr12:6802271:T:C	7.2437e-11	-1.495	-1.3491
6802541	chr12:6802541:C:T	2.06836e-10	-1.90877	0.113874
6803016	chr12:6803016:A:G	3.91609e-11	-1.93295	-1.52619
6803391	chr12:6803391:T:C	1.04306e-10	-1.83196	-0.647534
6803396	chr12:6803396:A:C	2.758e-10	-2.37928e-10	-1.50714
6803507	chr12:6803507:G:A	2.7538e-10	-2.37928e-10	-1.50867
6803601	chr12:6803601:G:A	1.23117e-10	-1.44862	-0.865062
6803647	chr12:6803647:T:G	2.75452e-10	-2.37928e-10	-1.50841
6803783	chr12:6803783:A:T	8.29023e-10	-2.37928e-10	-0.406571
6803858	chr12:6803858:T:A	1.1286e-10	-1.93518	-0.465491
6803885	chr12:6803885:A:G	8.36675e-11	-1.17349	-1.52648
6803945	chr12:6803945:A:C	5.6531e-10	-2.37928e-10	-0.789445
6804127	chr12:6804127:T:C	4.4802e-10	-2.37928e-10	-1.02198
6804380	chr12:6804380:A:G	7.81731e-11	-1.24488	-1.52301
6804437	chr12:6804437:A:G	3.11896e-10	-2.37928e-10	-1.38415
6804524	chr12:6804524:A:G	5.93221e-11	-1.54305	-1.50078
6804788	chr12:6804788:G:A	1.0683e-09	-2.37928e-10	-0.152997
6804792	chr12:6804792:G:A	2.93376e-10	-2.37928e-10	-1.44537
6804948	chr12:6804948:G:A	9.97559e-10	-2.37928e-10	-0.221508
6805166	chr12:6805166:G:C	6.95298e-11	-1.3863	-1.49877
6805285	chr12:6805285:A:G	2.62189e-10	-1.55775	-5.0546e-10
6805994	chr12:6805994:T:A	7.07974e-11	-1.34524	-1.52176
6805996	chr12:6805996:C:T	3.15503e-10	-2.37928e-10	-1.37265
6806072	chr12:6806072:G:C	7.00163e-11	-1.35252	-1.52557
6806242	chr12:6806242:T:C	2.82311e-10	-2.37928e-10	-1.48381
6806269	chr12:6806269:C:T	3.00943e-10	-2.37928e-10	-1.4199
6806286	chr12:6806286:A:C	7.28095e-11	-1.35585	-1.48312
6806420	chr12:6806420:G:T	3.10198e-10	-2.37928e-10	-1.38961
6806740	chr12:6806740:G:A	1.2154e-10	-1.74643	-0.580149
6806797	chr12:6806797:T:C	8.10052e-09	-0.277649	2.15051
6806820	chr12:6806820:G:A	2.85461e-10	-2.37928e-10	-1.47271
6806994	chr12:6806994:T:C	7.22916e-11	-1.39402	-1.4521
6807128	chr12:6807128:T:C	1.71311e-10	-1.52921	-0.454122
6807344	chr12:6807344:G:A	3.30006e-10	-2.37928e-10	-1.32771
6807345	chr12:6807345:T:G	1.86787e-10	-1.57197	-0.324887
6807412	chr12:6807412:C:A	4.90459e-10	-2.37928e-10	-0.931478
6807615	chr12:6807615:C:T	6.33035e-09	-2.37928e-10	1.62629
6807725	chr12:6807725:T:C	1.21129e-09	-2.37928e-10	-0.0273748
6808167	chr12:6808167:A:C	2.92061e-10	-2.37928e-10	-1.44986
6808318	chr12:6808318:G:A	1.22692e-10	-1.09393	-1.22321
6808503	chr12:6808503:T:A	4.6967e-10	-2.37928e-10	-0.974788
6808666	chr12:6808666:G:A	1.34749e-10	-1.08821	-1.13519
6808955	chr12:6808955:C:T	2.33348e-08	-2.37928e-10	2.93088
6809030	chr12:6809030:A:G	7.29856e-11	-1.67871	-1.15785
6809449	chr12:6809449:T:C	2.91073e-10	-2.37928e-10	-1.45325
6809646	chr12:6809646:T:C	2.70928e-10	-2.37928e-10	-1.52496
6809666	chr12:6809666:C:T	3.05218e-08	-2.37928e-10	3.19938
6810034	chr12:6810034:C:T	1.80867e-10	-1.92906	-5.0546e-10
6810142	chr12:6810142:G:A	3.21868e-09	-2.37928e-10	0.949908
6810239	chr12:6810239:A:G	3.56447e-10	-2.37928e-10	-1.25063
6810403	chr12:6810403:A:G	1.02684e-10	-1.65	-0.845164
6810510	chr12:6810510:G:T	3.58867e-10	-2.37928e-10	-1.24387
6810685	chr12:6810685:C:T	6.07287e-09	-2.37928e-10	1.58477
6811099	chr12:6811099:A:G	1.59305e-08	-2.37928e-10	2.54917
6811791	chr12:6811791:G:A	7.21692e-11	-1.53986	-1.30795
6812074	chr12:6812074:C:T	3.11231e-10	-2.37928e-10	-1.38628
6812229	chr12:6812229:T:C	7.02045e-11	-1.66024	-1.21517
6812620	chr12:6812620:G:A	4.89489e-10	-2.37928e-10	-0.933457
6812947	chr12:6812947:G:A	3.00989e-10	-2.37928e-10	-1.41974
6813224	chr12:6813224:T:A	2.81783e-09	-2.37928e-10	0.816904
6813328	chr12:6813328:A:T	3.99212e-11	-1.92	-1.51991
6813536	chr12:6813536:G:T	5.12102e-11	-1.70379	-1.48709
6813852	chr12:6813852:G:A	1.25519e-10	-1.2392	-1.05516
6813935	chr12:6813935:T:A	7.04837e-11	-1.61488	-1.25656
6814549	chr12:6814549:A:G	2.99401e-10	-2.37928e-10	-1.42503
6814665	chr12:6814665:C:T	5.01816e-11	-1.6852	-1.52597
6814943	chr12:6814943:C:T	1.55804e-09	-1.86785	2.09221
6814956	chr12:6814956:A:G	1.18654e-08	-2.37928e-10	2.25456
6815131	chr12:6815131:C:T	6.44049e-11	-1.52549	-1.43614
6815320	chr12:6815320:C:T	2.42065e-10	-1.63761	-5.0546e-10
6815495	chr12:6815495:G:A	5.81466e-09	-2.37928e-10	1.54132
6815983	chr12:6815983:C:T	3.91007e-11	-1.93489	-1.52578
6816052	chr12:6816052:C:G	3.70138e-10	-2.37928e-10	-1.21294
6816241	chr12:6816241:C:T	4.21058e-10	-2.37928e-10	-1.08405
6817197	chr12:6817197:T:C	9.82387e-11	-1.84147	-0.697946
6817505	chr12:6817505:A:G	4.57593e-10	-1.92887	0.928031
6817731	chr12:6817731:ACT:A	9.4702e-10	-0.273499	-5.0546e-10
6817778	chr12:6817778:ACT:A	5.43461e-10	-2.37928e-10	-0.82886
6817796	chr12:6817796:AC:A	6.56271e-11	-1.73522	-1.20761
6817824	chr12:6817824:C:T	3.74717e-10	-2.37928e-10	-1.20065
6817872	chr12:6817872:C:T	5.56006e-10	-2.37928e-10	-0.80604
6817980	chr12:6817980:A:G	4.08597e-10	-2.37928e-10	-1.11409
6818110	chr12:6818110:A:G	2.96661e-10	-2.37928e-10	-1.43423
6818119	chr12:6818119:C:T	5.97172e-10	-2.37928e-10	-0.734614
6818304	chr12:6818304:C:T	5.13584e-11	-1.71266	-1.47533
6818374	chr12:6818374:G:A	2.86896e-10	-2.37928e-10	-1.4677
6818499	chr12:6818499:T:C	1.23229e-09	-2.37928e-10	-0.0101918
6818762	chr12:6818762:C:T	8.30183e-10	-2.37928e-10	-0.405173
6818909	chr12:6818909:T:C	4.33204e-11	-1.8468	-1.51139
6818964	chr12:6818964:G:T	2.72284e-10	-2.37928e-10	-1.51997
6819403	chr12:6819403:T:A	1.22643e-10	-1.93375	-0.383785
6819670	chr12:6819670:G:T	9.22994e-10	-2.37928e-10	-0.299197
6819747	chr12:6819747:A:G	9.39942e-11	-1.85835	-0.725235
6819852	chr12:6819852:A:G	1.07817e-10	-1.90639	-0.539999
6820060	chr12:6820060:G:A	2.80474e-10	-2.37928e-10	-1.49034
6820313	chr12:6820313:C:G	2.72923e-10	-2.37928e-10	-1.51763
6820471	chr12:6820471:T:C	1.64941e-10	-1.80141	-0.219823
6820494	chr12:6820494:G:A	2.77087e-10	-2.37928e-10	-1.50249
6820746	chr12:6820746:G:A	2.72034e-10	-2.37928e-10	-1.52089
6820944	chr12:6820944:G:A	5.0525e-11	-1.74826	-1.45609
6821013	chr12:6821013:A:G	2.71027e-10	-2.37928e-10	-1.5246
6821103	chr12:6821103:A:G	1.8451e-10	-1.47578	-0.433331
6822257	chr12:6822257:G:A	3.24591e-10	-2.37928e-10	-1.34425
6822486	chr12:6822486:T:C	3.6338e-10	-1.33957	0.108202
6822507	chr12:6822507:A:G	2.85364e-10	-0.766853	-0.706201
6822592	chr12:6822592:T:C	2.74375e-10	-2.37928e-10	-1.51232
6823081	chr12:6823081:T:C	2.94095e-10	-1.52179	0.0788791
6823281	chr12:6823281:C:T	2.03497e-10	-1.93444	0.123266
6824057	chr12:6824057:C:T	2.55625e-09	-1.49023	2.20971
6824423	chr12:6824423:C:T	5.23427e-10	-0.866422	-5.0546e-10
6824621	chr12:6824621:A:G	5.15701e-11	-1.76196	-1.42191
6824948	chr12:6824948:T:C	3.20067e-10	-2.37928e-10	-1.35829
6825297	chr12:6825297:C:T	1.85099e-10	-1.90593	-5.0546e-10
6825415	chr12:6825415:C:G	4.97001e-10	-2.37928e-10	-0.918227
6825824	chr12:6825824:C:T	5.2648e-11	-1.82508	-1.33811
6826284	chr12:6826284:C:T	5.30376e-10	-2.37928e-10	-0.853234
6826622	chr12:6826622:A:T	6.43525e-11	-1.75836	-1.20409
6826790	chr12:6826790:T:C	1.48849e-10	-1.07277	-1.05112
6826812	chr12:6826812:A:G	4.90351e-11	-1.92222	-1.31207
6827315	chr12:6827315:T:C	2.7855e-10	-2.37928e-10	-1.49722
6827772	chr12:6827772:T:C	1.01218e-09	-2.37928e-10	-0.206961
6829708	chr12:6829708:C:T	4.00988e-11	-1.91386	-1.52161
6830615	chr12:6830615:A:T	4.71371e-10	-2.37928e-10	-0.971174
6830686	chr12:6830686:A:G	6.21475e-11	-1.88203	-1.11527
6830776	chr12:6830776:T:C	5.88007e-10	-2.37928e-10	-0.75008
6831267	chr12:6831267:A:G	6.75066e-09	-2.37928e-10	1.69058
6831328	chr12:6831328:G:A	2.37747e-10	-1.65561	-5.0546e-10
6831857	chr12:6831857:G:A	5.25528e-11	-1.64296	-1.52204
6832317	chr12:6832317:T:C	6.04466e-11	-1.60124	-1.42382
6832490	chr12:6832490:T:C	3.97024e-11	-1.934	-1.51141
6832497	chr12:6832497:T:C	4.52473e-11	-1.9321	-1.38258
6832628	chr12:6832628:G:A	4.64203e-11	-1.93103	-1.35806
6833355	chr12:6833355:TGAATAAAGCTCTTA:T	3.33419e-10	-2.37928e-10	-1.31742
6833508	chr12:6833508:A:C	3.86835e-10	-1.92516	0.756343
6833659	chr12:6833659:A:G	3.83394e-10	-1.92092	0.743162
6833849	chr12:6833849:C:T	1.7983e-10	-1.93481	-5.0546e-10
6834079	chr12:6834079:T:C	2.29153e-10	-1.69243	-5.0546e-10
6834206	chr12:6834206:G:A	2.3108e-10	-1.44438	-0.239672
6835020	chr12:6835020:T:A	1.1492e-09	-2.37928e-10	-0.080002
6835105	chr12:6835105:G:C	1.33061e-10	-0.880178	-1.35583
6835114	chr12:6835114:A:G	3.11578e-10	-2.37928e-10	-1.38517
6835498	chr12:6835498:C:T	1.77805e-10	-0.983404	-0.96273
6835601	chr12:6835601:T:A	8.10556e-10	-0.429099	-5.0546e-10
6835682	chr12:6835682:A:G	3.26959e-10	-1.91994	0.582952
6835717	chr12:6835717:A:T	1.54882e-09	-2.37928e-10	0.21843
6835867	chr12:6835867:G:A	1.14621e-09	-2.37928e-10	-0.0826043
6835870	chr12:6835870:C:T	4.15705e-10	-2.37928e-10	-1.09684
6836616	chr12:6836616:C:T	2.82169e-10	-2.37928e-10	-1.48431
6836875	chr12:6836875:G:C	2.98341e-10	-2.37928e-10	-1.42858
6836972	chr12:6836972:C:T	2.93911e-10	-2.37928e-10	-1.44354
6837068	chr12:6837068:G:A	2.9062e-10	-2.37928e-10	-1.4548
6837153	chr12:6837153:G:A	3.50509e-10	-2.37928e-10	-1.26743
6837196	chr12:6837196:C:T	5.6937e-11	-1.72177	-1.36311
6837340	chr12:6837340:C:T	7.15311e-11	-1.33805	-1.51864
6837381	chr12:6837381:C:A	5.28187e-11	-1.81606	-1.3439
6837554	chr12:6837554:G:A	1.79985e-10	-1.93395	-5.0546e-10
6838032	chr12:6838032:C:T	1.80391e-10	-1.9317	-5.0546e-10
6838475	chr12:6838475:A:G	4.06828e-10	-2.37928e-10	-1.11843
6838516	chr12:6838516:G:A	6.5646e-11	-1.43225	-1.51029
6838636	chr12:6838636:T:C	1.24885e-10	-1.69153	-0.607901
6839528	chr12:6839528:A:G	1.57533e-10	-1.49812	-0.569058
6839663	chr12:6839663:G:C	3.10475e-10	-2.37928e-10	-1.38872
6839718	chr12:6839718:A:C	5.87106e-11	-1.52998	-1.52422
6839735	chr12:6839735:A:G	1.7845e-10	-1.11822	-0.824293
6839847	chr12:6839847:A:C	3.00708e-10	-2.37928e-10	-1.42068
6840209	chr12:6840209:G:A	2.72739e-10	-2.37928e-10	-1.5183
6840251	chr12:6840251:C:G	3.11091e-10	-2.37928e-10	-1.38673
6840466	chr12:6840466:G:T	1.2801e-09	-2.37928e-10	0.0278714
6840944	chr12:6840944:A:G	4.07147e-10	-2.37928e-10	-1.11765
6841239	chr12:6841239:G:A	5.43516e-11	-1.61222	-1.51913
6841766	chr12:6841766:AT:A	3.7428e-10	-2.37928e-10	-1.20182
6841809	chr12:6841809:G:A	2.70602e-10	-2.37928e-10	-1.52617
6842149	chr12:6842149:C:A	3.96848e-09	-2.37928e-10	1.15932
6842370	chr12:6842370:G:A	5.48183e-10	-2.37928e-10	-0.820209
6842469	chr12:6842469:G:A	6.69133e-10	-2.37928e-10	-0.620836
6842650	chr12:6842650:C:T	1.54912e-10	-1.41401	-0.669953
6843117	chr12:6843117:G:A	2.09472e-10	-1.78223	-5.0546e-10
6844654	chr12:6844654:C:A	4.35722e-10	-2.37928e-10	-1.04981
6845388	chr12:6845388:G:A	2.09539e-10	-1.42195	-0.359958
6845648	chr12:6845648:C:T	4.12302e-09	1.19752	-5.0546e-10
6845700	chr12:6845700:G:A	7.20239e-11	-1.91919	-0.930628
6845711	chr12:6845711:C:T	5.95827e-10	-1.72039	0.983521
6846024	chr12:6846024:T:G	1.8728e-10	-1.89422	-5.0546e-10
6847016	chr12:6847016:C:T	3.05542e-10	-2.37928e-10	-1.40473
6847298	chr12:6847298:C:T	4.9893e-11	-1.70866	-1.50828
6847353	chr12:6847353:T:A	4.03017e-10	-2.37928e-10	-1.12784
6847559	chr12:6847559:G:A	8.5052e-10	-2.37928e-10	-0.380971
6848940	chr12:6848940:C:CT	5.75975e-10	-2.37928e-10	-0.770755
6850008	chr12:6850008:T:C	5.40448e-10	-2.37928e-10	-0.834421
6850271	chr12:6850271:GC:G	1.46576e-09	-2.37928e-10	0.163311
6850368	chr12:6850368:A:G	2.97188e-10	-2.37928e-10	-1.43246
6851517	chr12:6851517:TGAG:T	3.07081e-10	-2.37928e-10	-1.39971
6851832	chr12:6851832:A:G	1.12591e-09	-2.37928e-10	-0.100468
6851860	chr12:6851860:G:A	1.34661e-09	-2.37928e-10	0.0785269
6852474	chr12:6852474:G:T	5.26963e-10	-2.37928e-10	-0.859689
6853136	chr12:6853136:G:C	2.84582e-10	-2.37928e-10	-1.4758
6853814	chr12:6853814:G:A	1.21602e-10	-1.29424	-1.03183
6853933	chr12:6853933:C:A	4.48939e-10	-2.37928e-10	-1.01993
6853980	chr12:6853980:G:A	3.08201e-10	-2.37928e-10	-1.39607
6854049	chr12:6854049:CTCCA:C	4.29307e-10	-2.37928e-10	-1.06465
6854960	chr12:6854960:G:A	2.987e-10	-2.37928e-10	-1.42738
6855049	chr12:6855049:T:C	5.8003e-11	-1.79493	-1.2714
6855562	chr12:6855562:G:T	4.31322e-09	-2.37928e-10	1.24262
6855910	chr12:6855910:T:C	3.10658e-10	-2.37928e-10	-1.38813
6856030	chr12:6856030:A:G	6.84547e-11	-1.89366	-1.00698
6856268	chr12:6856268:G:A	2.9733e-10	-2.37928e-10	-1.43198
6856983	chr12:6856983:A:G	1.47799e-09	-2.37928e-10	0.171617
6857393	chr12:6857393:T:C	4.86261e-10	-2.37928e-10	-0.940073
6857467	chr12:6857467:G:A	3.10822e-10	-2.37928e-10	-1.3876
6857601	chr12:6857601:C:A	4.38261e-10	-2.37928e-10	-1.044
6858346	chr12:6858346:C:T	2.70497e-10	-2.37928e-10	-1.52656
6858737	chr12:6858737:G:A	9.47645e-10	-0.68958	0.41674
6859101	chr12:6859101:C:T	3.92772e-10	-2.37928e-10	-1.15359
6859221	chr12:6859221:A:G	3.06326e-10	-2.37928e-10	-1.40217
6859610	chr12:6859610:C:T	2.70508e-10	-2.37928e-10	-1.52652
6859677	chr12:6859677:G:A	4.49945e-10	-2.37928e-10	-1.01769
6859743	chr12:6859743:C:G	2.3949e-09	-2.37928e-10	0.654276
6859786	chr12:6859786:A:G	7.63986e-10	-2.37928e-10	-0.488269
6859789	chr12:6859789:A:G	1.66715e-09	-0.831929	1.12398
6859945	chr12:6859945:G:A	8.7069e-10	-2.37928e-10	-0.357533
6860079	chr12:6860079:A:G	1.32651e-09	-2.37928e-10	0.0634872
6860158	chr12:6860158:C:T	3.35924e-10	-2.37928e-10	-1.30993
6860308	chr12:6860308:A:G	2.52902e-09	0.211036	0.497733
6860824	chr12:6860824:T:C	1.65272e-09	1.02807	-0.74471
6862254	chr12:6862254:T:C	2.83323e-10	-2.37928e-10	-1.48023
6862653	chr12:6862653:G:C	5.39743e-10	-2.37928e-10	-0.835726
6863250	chr12:6863250:C:T	3.34796e-10	-2.37928e-10	-1.3133
6863439	chr12:6863439:A:G	1.01966e-09	-2.37928e-10	-0.199596
6863800	chr12:6863800:C:T	5.2051e-10	-2.37928e-10	-0.872011
6863924	chr12:6863924:C:T	2.35195e-10	-1.6664	-5.0546e-10
6864487	chr12:6864487:A:G	3.47701e-10	-2.37928e-10	-1.27548
6864557	chr12:6864557:T:C	5.97207e-10	-2.37928e-10	-0.734556
6864602	chr12:6864602:A:T	7.45832e-09	-2.37928e-10	1.79027
6865441	chr12:6865441:T:A	2.71061e-10	-2.37928e-10	-1.52447
6865809	chr12:6865809:C:T	3.27922e-10	-2.37928e-10	-1.33404
6866337	chr12:6866337:G:A	8.77395e-11	-1.3343	-1.31815
6866342	chr12:6866342:C:T	4.67209e-11	-1.90322	-1.3794
6866420	chr12:6866420:G:C	4.85704e-10	-2.37928e-10	-0.941221
6866740	chr12:6866740:T:C	3.45844e-10	-2.37928e-10	-1.28083
6866863	chr12:6866863:T:G	2.84419e-10	-2.37928e-10	-1.47637
6866919	chr12:6866919:C:G	3.19282e-10	-2.37928e-10	-1.36075
6867132	chr12:6867132:C:T	6.43242e-11	-1.45151	-1.51137
6867524	chr12:6867524:A:G	6.16463e-10	-2.37928e-10	-0.702821
6867833	chr12:6867833:A:G	4.99436e-10	-2.37928e-10	-0.91334
6867946	chr12:6867946:G:A	3.15375e-10	-2.37928e-10	-1.37306
6867981	chr12:6867981:C:T	2.8017e-10	-2.37928e-10	-1.49142
6868081	chr12:6868081:G:A	2.94974e-10	-2.37928e-10	-1.43993
6868195	chr12:6868195:A:G	4.48693e-10	-1.68342	0.662941
6868468	chr12:6868468:C:T	2.76739e-10	-2.37928e-10	-1.50374
6868531	chr12:6868531:A:G	3.91963e-10	-2.37928e-10	-1.15565
6869539	chr12:6869539:G:C	4.2427e-09	-2.37928e-10	1.22614
6869846	chr12:6869846:G:A	6.96963e-11	-1.36255	-1.52012
6869970	chr12:6869970:C:G	1.99e-10	-1.83351	-5.0546e-10
6870035	chr12:6870035:G:A	9.21027e-10	0.925634	-1.22696
6870039	chr12:6870039:C:G	1.78507e-09	-2.37928e-10	0.360392
6870105	chr12:6870105:G:A	1.65102e-09	-2.37928e-10	0.282332
6870149	chr12:6870149:G:A	3.06749e-10	-2.37928e-10	-1.40079
6870803	chr12:6870803:T:C	3.12881e-09	-2.37928e-10	0.92159
6871073	chr12:6871073:G:T	1.01024e-09	-2.37928e-10	-0.208871
6871085	chr12:6871085:C:T	1.80804e-10	-1.92941	-5.0546e-10
6871318	chr12:6871318:C:T	9.0978e-10	0.955002	-1.26862
6871328	chr12:6871328:GAGA:G	2.17565e-09	-2.37928e-10	0.558262
6871787	chr12:6871787:A:T	1.09065e-10	-1.89729	-0.537584
6871809	chr12:6871809:G:A	8.8642e-11	-1.12658	-1.51564
6872827	chr12:6872827:A:G	3.26293e-10	-2.37928e-10	-1.33902
6872998	chr12:6872998:C:T	4.78053e-09	-2.37928e-10	1.34549
6873013	chr12:6873013:C:T	4.49545e-09	-2.37928e-10	1.284
6873246	chr12:6873246:C:A	6.58435e-10	-2.37928e-10	-0.636953
6873288	chr12:6873288:G:A	7.71362e-11	-1.30449	-1.47676
6873358	chr12:6873358:C:G	9.10538e-11	-1.0976	-1.51777
6873595	chr12:6873595:C:T	1.18794e-09	-2.37928e-10	-0.0468419
6873670	chr12:6873670:T:G	6.76195e-10	-2.37928e-10	-0.610338
6873962	chr12:6873962:C:T	6.22796e-10	-2.37928e-10	-0.6926
6874275	chr12:6874275:A:T	2.73004e-10	-2.37928e-10	-1.51733
6874356	chr12:6874356:G:A	1.41236e-09	0.527291	-0.401094
6874600	chr12:6874600:T:A	5.04936e-11	-1.7008	-1.50417
6874807	chr12:6874807:C:T	1.77972e-09	0.759938	-0.402548
6874876	chr12:6874876:G:A	2.70529e-10	-2.37928e-10	-1.52644
6874908	chr12:6874908:C:G	4.05102e-09	-2.37928e-10	1.17991
6875100	chr12:6875100:A:T	1.10741e-10	-0.935026	-1.4846
6875388	chr12:6875388:G:A	2.70568e-10	-2.37928e-10	-1.5263
6875554	chr12:6875554:C:T	3.40402e-10	-2.37928e-10	-1.29669
6875870	chr12:6875870:G:A	1.84427e-10	-1.90957	-5.0546e-10
6875911	chr12:6875911:G:A	2.42524e-10	-1.63572	-5.0546e-10
6876026	chr12:6876026:C:T	1.67869e-09	-2.37928e-10	0.29895
6876181	chr12:6876181:CAG:C	2.76035e-10	-2.37928e-10	-1.50629
6876259	chr12:6876259:T:C	3.2156e-10	-2.37928e-10	-1.35363
6876604	chr12:6876604:A:T	2.17899e-10	-1.74279	-5.0546e-10
6876796	chr12:6876796:A:G	2.79402e-10	-2.37928e-10	-1.49417
6877825	chr12:6877825:G:A	2.7729e-10	-2.37928e-10	-1.50176
6877830	chr12:6877830:C:T	2.75993e-10	-2.37928e-10	-1.50644
6877873	chr12:6877873:C:T	5.60314e-10	-2.37928e-10	-0.798322
6877932	chr12:6877932:G:A	6.50678e-10	-0.849972	0.201168
6878008	chr12:6878008:T:C	5.90768e-10	-0.93606	0.190665
6878068	chr12:6878068:A:C	2.96659e-10	-1.09588	-0.33836
6878401	chr12:6878401:G:A	2.74098e-10	-2.37928e-10	-1.51333
6878427	chr12:6878427:A:T	5.84994e-10	-0.712651	-0.0425677
6878432	chr12:6878432:G:A	8.52495e-10	-2.37928e-10	-0.378652
6878464	chr12:6878464:T:TA	8.06336e-10	-0.659266	0.224948
6879112	chr12:6879112:G:A	1.46506e-09	-2.37928e-10	0.162833
6879114	chr12:6879114:G:A	3.34031e-10	-1.31559	-5.0546e-10
6879185	chr12:6879185:T:C	3.25277e-10	-2.37928e-10	-1.34214
6879567	chr12:6879567:C:T	7.85912e-10	-2.37928e-10	-0.459974
6879619	chr12:6879619:C:T	2.84236e-10	-2.37928e-10	-1.47701
6879989	chr12:6879989:A:T	2.75192e-10	-2.37928e-10	-1.50935
6880115	chr12:6880115:A:G	6.36797e-10	0.56308	-1.23345
6880329	chr12:6880329:G:A	2.71344e-10	-2.37928e-10	-1.52343
6880543	chr12:6880543:T:C	6.0307e-10	-0.822884	0.0980971
6881157	chr12:6881157:A:G	4.39148e-10	-0.931781	-0.110201
6882089	chr12:6882089:A:C	4.23623e-11	-1.92028	-1.46028
6882958	chr12:6882958:C:T	3.36597e-10	-0.965171	-0.34276
6883038	chr12:6883038:G:A	3.6576e-10	-1.61387	0.389026
6883489	chr12:6883489:A:G	4.15022e-10	-0.996484	-0.102003
6883808	chr12:6883808:A:G	4.88189e-10	-0.991466	0.0553484
6883819	chr12:6883819:G:A	2.54852e-10	-0.0600652	-1.52607
6883904	chr12:6883904:C:T	1.13856e-09	-2.37928e-10	-0.0892973
6884378	chr12:6884378:T:C	3.14815e-10	-2.37928e-10	-1.37483
6884489	chr12:6884489:G:A	6.62536e-10	-0.984113	0.35337
6884494	chr12:6884494:C:G	1.62014e-10	-0.545954	-1.49318
6885141	chr12:6885141:T:G	2.83636e-10	-2.37928e-10	-1.47913
6885258	chr12:6885258:A:G	3.3592e-10	-2.37928e-10	-1.30995
6885444	chr12:6885444:C:T	4.41243e-10	-2.37928e-10	-1.03722
6886080	chr12:6886080:C:A	1.81601e-10	-1.92501	-5.0546e-10
6886366	chr12:6886366:T:C	7.77198e-10	-2.37928e-10	-0.471124
6886522	chr12:6886522:A:C	4.84014e-11	-1.93135	-1.31594
6887519	chr12:6887519:C:T	2.84696e-10	-2.37928e-10	-1.4754
6887579	chr12:6887579:A:G	9.32474e-10	0.980473	-1.26945
6888106	chr12:6888106:A:G	1.84566e-10	-1.90881	-5.0546e-10
6888865	chr12:6888865:C:A	3.7598e-10	-2.37928e-10	-1.19728
6889104	chr12:6889104:T:TG	5.59683e-10	-2.37928e-10	-0.799449
6889105	chr12:6889105:T:G	1.79976e-10	-1.934	-5.0546e-10
6889207	chr12:6889207:G:C	9.01548e-11	-1.90625	-0.719044
6889249	chr12:6889249:G:T	1.06082e-09	0.977631	-1.13765
6889498	chr12:6889498:G:A	2.99681e-10	-2.37928e-10	-1.4241
6889557	chr12:6889557:G:A	6.16102e-10	-2.37928e-10	-0.703407
6889751	chr12:6889751:A:G	1.90077e-10	-1.87939	-5.0546e-10
6890100	chr12:6890100:G:A	5.37567e-11	-1.91962	-1.22274
6890350	chr12:6890350:T:C	5.43464e-11	-1.89297	-1.23847
6891104	chr12:6891104:C:T	3.31041e-10	-2.37928e-10	-1.32458
6891407	chr12:6891407:A:G	3.98376e-10	-2.37928e-10	-1.13942
6891825	chr12:6891825:C:T	2.79686e-10	-2.37928e-10	-1.49315
6891856	chr12:6891856:A:G	4.61379e-11	-1.90611	-1.38907
6892567	chr12:6892567:A:G	4.76393e-11	-1.9098	-1.35336
6892617	chr12:6892617:G:A	5.54185e-11	-1.6749	-1.437
```
