## Supplementary material for "Characterization of shared and ancestry-specific signals driving complex traits using multi-ancestry fine-mapping": susiex_nc1.cs80.summary

```
# chr12:5679155-6893576
CS_ID	CS_LENGTH	CS_PURITY	MAX_PIP_SNP	BP	REF_ALLELE	ALT_ALLELE	REF_FRQ	BETA	SE	-LOG10P	MAX_PIP	POST-HOC_PROB_POP1	POST-HOC_PROB_POP2
1	5	0.0934689	chr12:6393576:G:A	6393576	A,A	G,G	1,1	inf,-inf	inf,inf	11.1376,0.392571	0.526654	0.999984	0.323924
```
