## Supplementary material for "Characterization of shared and ancestry-specific signals driving complex traits using multi-ancestry fine-mapping": susiex_nc2.cs80.cs

```
CS_ID	SNP	BP	REF_ALLELE	ALT_ALLELE	REF_FRQ	BETA	SE	-LOG10P	CS_PIP	OVRL_PIP
1	chr12:6176652:T:C	6176652	C,C	T,T	1,1	inf,inf	inf,inf	7.93142,3.27865	0.249078	0.249078
1	chr12:6176680:A:G	6176680	G,G	A,A	1,1	inf,inf	inf,inf	7.80435,3.16203	0.149586	0.149586
1	chr12:6176508:G:A	6176508	A,A	G,G	1,1	inf,inf	inf,inf	7.8436,3.08201	0.136181	0.136181
1	chr12:6181927:G:A	6181927	A,A	G,G	1,1	inf,inf	inf,inf	7.75663,3.14858	0.125042	0.125042
1	chr12:6180404:C:T	6180404	T,T	C,C	1,1	inf,inf	inf,inf	7.42434,2.98237	0.0417443	0.0417443
1	chr12:6185368:G:A	6185368	A,A	G,G	1,1	inf,inf	inf,inf	4.84242,5.1512	0.0241943	0.0241943
1	chr12:6182726:A:G	6182726	G,G	A,A	1,1	inf,inf	inf,inf	5.25431,4.79103	0.0220203	0.0220203
1	chr12:6182141:A:G	6182141	G,G	A,A	1,1	inf,inf	inf,inf	5.37461,4.6528	0.020543	0.020543
1	chr12:6184753:G:A	6184753	A,A	G,G	1,1	inf,inf	inf,inf	5.63197,4.395	0.019206	0.019206
1	chr12:6183295:G:A	6183295	A,A	G,G	1,1	inf,inf	inf,inf	5.14273,4.81471	0.0190069	0.0190069
2	chr12:6393576:G:A	6393576	A,A	G,G	1,1	inf,-inf	inf,inf	11.1376,0.392571	0.692502	0.692502
2	chr12:6338356:G:A	6338356	A,A	G,G	1,1	inf,inf	inf,inf	8.67713,1.06261	0.162822	0.162966
```
