## Supplementary material for "Characterization of shared and ancestry-specific signals driving complex traits using multi-ancestry fine-mapping": susiex_nc2.cs80.snp

```
BP	SNP	PIP(CS1)	LogBF(CS1,Pop1)	LogBF(CS1,Pop2)	PIP(CS2)	LogBF(CS2,Pop1)	LogBF(CS2,Pop2)
5679169	chr12:5679169:CA:C	1.34725e-08	-0.0645702	-0.54207	6.42401e-09	-0.0827701	-1.03117
5679182	chr12:5679182:C:A	2.02936e-09	-1.00094	-1.49863	1.51989e-09	-1.05355	-1.5018
5679334	chr12:5679334:A:G	2.36234e-09	-0.978589	-1.36905	1.75046e-09	-1.03115	-1.38296
5679416	chr12:5679416:A:G	1.55597e-08	-0.0384182	-0.424192	7.17936e-09	-0.0559322	-0.946843
5679603	chr12:5679603:C:T	1.58159e-08	-1.33963	0.893349	1.1504e-08	-1.36648	0.835194
5679707	chr12:5679707:G:A	1.4007e-08	-0.126998	-0.440738	6.50185e-09	-0.143068	-0.95883
5680022	chr12:5680022:C:G	3.82632e-08	-2.37928e-10	0.437197	3.5405e-08	-2.37928e-10	0.592867
5680053	chr12:5680053:G:A	1.51891e-08	-0.193566	-0.293148	6.7743e-09	-0.209119	-0.85173
5680371	chr12:5680371:G:A	3.3652e-08	-2.37928e-10	0.308782	2.54827e-08	-2.37928e-10	0.264017
5680581	chr12:5680581:T:C	1.94366e-09	-1.04876	-1.49396	1.45558e-09	-1.10132	-1.49726
5680641	chr12:5680641:C:T	8.24155e-08	-2.37928e-10	1.20448	5.65961e-08	-2.37928e-10	1.06196
5680696	chr12:5680696:T:A	2.11721e-09	-0.968115	-1.48907	1.58599e-09	-1.02017	-1.4926
5680946	chr12:5680946:T:C	4.53724e-09	-0.351686	-1.34329	3.10765e-09	-0.356612	-1.48351
5680953	chr12:5680953:G:A	1.52346e-08	-0.157132	-0.326593	6.87228e-09	-0.171335	-0.875154
5680998	chr12:5680998:A:G	2.53393e-09	-0.995538	-1.28198	1.87445e-09	-1.04675	-1.29893
5681019	chr12:5681019:T:C	1.63323e-08	-0.0425715	-0.371578	7.45706e-09	-0.056701	-0.908123
5681029	chr12:5681029:T:C	1.6234e-08	-0.0909451	-0.329237	7.33941e-09	-0.103836	-0.876891
5681429	chr12:5681429:C:T	2.88881e-09	-0.87572	-1.27073	1.77134e-09	-0.92995	-1.4723
5681440	chr12:5681440:C:T	6.64912e-09	-2.37928e-10	-1.31281	5.09883e-09	-2.37928e-10	-1.34497
5681823	chr12:5681823:C:G	4.17523e-09	-1.77812	-5.0546e-10	3.58056e-09	-1.69847	-5.0546e-10
5681877	chr12:5681877:C:T	4.58816e-09	-1.73191	0.0480939	1.90041e-09	-1.72545	-0.606469
5682376	chr12:5682376:C:T	3.10393e-09	-1.89787	-0.176752	1.32042e-09	-1.89891	-0.797127
5682527	chr12:5682527:C:G	7.84663e-10	-1.92496	-1.52483	6.25788e-10	-1.92546	-1.51727
5682605	chr12:5682605:C:T	7.2674e-09	-2.37928e-10	-1.22389	5.65053e-09	-2.37928e-10	-1.24223
5682729	chr12:5682729:A:T	3.52011e-09	-1.89954	-0.0492565	1.44893e-09	-1.90071	-0.702447
5682983	chr12:5682983:G:T	5.47925e-09	-2.37928e-10	-1.50632	4.25126e-09	-2.37928e-10	-1.52677
5683169	chr12:5683169:TATC:T	6.57451e-09	-2.37928e-10	-1.32409	4.99748e-09	-2.37928e-10	-1.36505
5683280	chr12:5683280:TC:T	5.49716e-09	-2.37928e-10	-1.50306	4.48881e-09	-2.37928e-10	-1.4724
5683602	chr12:5683602:A:T	3.45785e-09	-1.89607	-0.0705798	1.43183e-09	-1.89732	-0.717709
5683903	chr12:5683903:A:G	5.52324e-09	-2.37928e-10	-1.49833	4.52388e-09	-2.37928e-10	-1.46461
5683945	chr12:5683945:C:T	3.67549e-09	-1.89558	-0.010028	1.49843e-09	-1.8968	-0.672763
5684152	chr12:5684152:A:G	3.64411e-09	-1.88991	-0.0242708	1.49111e-09	-1.89131	-0.68316
5684174	chr12:5684174:G:A	3.48224e-09	-1.89303	-0.0665798	1.44003e-09	-1.8943	-0.715022
5684404	chr12:5684404:G:A	8.05238e-10	-1.91343	-1.51048	6.424e-10	-1.91137	-1.50516
5684419	chr12:5684419:G:C	5.45558e-09	-2.37928e-10	-1.51065	4.44133e-09	-2.37928e-10	-1.48303
5684514	chr12:5684514:T:C	8.61359e-10	-1.86989	-1.48665	6.79855e-10	-1.89865	-1.46121
5684515	chr12:5684515:G:A	3.50792e-09	-1.91092	-0.0413513	1.44161e-09	-1.91243	-0.69579
5684535	chr12:5684535:C:G	2.68744e-08	-2.37928e-10	0.0838825	1.77273e-08	-2.37928e-10	-0.0988765
5684852	chr12:5684852:A:G	1.02005e-08	-1.8951	1.01025	6.84273e-09	-1.91915	0.868351
5685053	chr12:5685053:T:C	1.25806e-09	-1.91109	-1.06663	9.60169e-10	-1.92787	-1.08676
5685444	chr12:5685444:C:T	3.4926e-09	-1.91365	-0.0429918	1.43594e-09	-1.91512	-0.697042
5685489	chr12:5685489:C:T	7.02188e-09	-2.37928e-10	-1.25826	5.34588e-09	-2.37928e-10	-1.29766
5685527	chr12:5685527:A:G	2.16507e-09	-1.93361	-0.501224	1.24471e-09	-1.93429	-0.82079
5685568	chr12:5685568:G:C	7.26969e-09	-2.37928e-10	-1.22358	5.65208e-09	-2.37928e-10	-1.24196
5685574	chr12:5685574:A:G	9.99893e-08	-2.37928e-10	1.39777	6.57501e-08	-2.37928e-10	1.21188
5685944	chr12:5685944:C:T	3.43027e-09	-1.91202	-0.0626269	1.41699e-09	-1.91352	-0.71193
5686048	chr12:5686048:G:A	5.44503e-09	-2.37928e-10	-1.51259	4.42262e-09	-2.37928e-10	-1.48725
5686109	chr12:5686109:C:A	3.44605e-09	-1.90744	-0.0626269	1.42328e-09	-1.90909	-0.71193
5686116	chr12:5686116:G:A	3.43416e-09	-1.90932	-0.0642023	1.41914e-09	-1.91093	-0.713007
5686265	chr12:5686265:A:G	3.3666e-09	-1.90808	-0.0853107	1.39919e-09	-1.9097	-0.728392
5686285	chr12:5686285:T:A	8.10555e-10	-1.9351	-1.48222	6.34299e-10	-1.92782	-1.5014
5686546	chr12:5686546:T:C	3.38145e-09	-1.91079	-0.0781949	1.40252e-09	-1.91233	-0.723384
5686569	chr12:5686569:C:T	9.24084e-10	-1.77201	-1.51423	8.15962e-10	-1.68563	-1.49175
5686577	chr12:5686577:C:T	3.45684e-09	-1.90431	-0.0626269	1.42762e-09	-1.90605	-0.71193
5686623	chr12:5686623:A:G	3.45546e-09	-1.90685	-0.0604857	1.42624e-09	-1.90855	-0.710396
5686768	chr12:5686768:C:T	3.98462e-09	-1.22679	-0.598062	2.55795e-09	-1.30754	-0.727234
5686769	chr12:5686769:G:A	9.75103e-09	-0.929918	-5.0546e-10	8.2783e-09	-0.860347	-5.0546e-10
5686787	chr12:5686787:G:A	3.60056e-09	-1.91364	-0.0125652	1.469e-09	-1.91508	-0.674322
5686788	chr12:5686788:C:T	5.37916e-09	-2.37928e-10	-1.52476	4.32691e-09	-2.37928e-10	-1.50913
5686883	chr12:5686883:T:C	2.12161e-09	-1.93372	-0.521398	1.22387e-09	-1.93435	-0.837612
5687410	chr12:5687410:T:C	3.49037e-09	-1.9127	-0.0445823	1.43671e-09	-1.91417	-0.697464
5687453	chr12:5687453:C:T	1.90573e-09	-1.92283	-0.639597	1.07784e-09	-1.9249	-0.974124
5687571	chr12:5687571:G:A	5.44503e-09	-2.37928e-10	-1.51259	4.42262e-09	-2.37928e-10	-1.48725
5687589	chr12:5687589:C:G	3.50746e-09	-1.90681	-0.0455849	1.44396e-09	-1.90856	-0.698031
5687803	chr12:5687803:G:C	3.48087e-09	-1.9128	-0.0472105	1.43201e-09	-1.91433	-0.700578
5687935	chr12:5687935:G:A	4.53656e-09	-0.63917	-1.05595	2.85988e-09	-0.76379	-1.15942
5688286	chr12:5688286:G:A	6.91442e-09	-2.37928e-10	-1.27368	4.99073e-09	-2.37928e-10	-1.3664
5688323	chr12:5688323:T:C	2.01285e-09	-1.92492	-0.582816	1.12731e-09	-1.92684	-0.92731
5688382	chr12:5688382:TCTCTA:T	1.8748e-08	-2.37928e-10	-0.276204	1.71154e-08	-2.37928e-10	-0.134004
5688887	chr12:5688887:G:A	6.02059e-09	-2.37928e-10	-1.41211	4.50169e-09	-2.37928e-10	-1.46953
5689173	chr12:5689173:T:C	4.02126e-09	-0.723982	-1.09171	2.55546e-09	-0.843819	-1.19193
5689320	chr12:5689320:T:C	2.83863e-08	-2.37928e-10	0.138617	2.32346e-08	-2.37928e-10	0.171656
5689399	chr12:5689399:C:T	5.98933e-09	-2.37928e-10	-1.41731	4.48531e-09	-2.37928e-10	-1.47318
5689510	chr12:5689510:C:T	3.69416e-09	-1.26613	-0.634405	2.39333e-09	-1.34468	-0.756619
5689589	chr12:5689589:C:T	4.06873e-09	-1.80396	-5.0546e-10	3.07077e-09	-1.85206	-5.0546e-10
5689630	chr12:5689630:T:A	3.31843e-09	-1.917	-0.0907956	1.38157e-09	-1.91868	-0.732078
5689803	chr12:5689803:C:T	5.42085e-09	-2.37928e-10	-1.51704	4.35456e-09	-2.37928e-10	-1.50276
5689823	chr12:5689823:T:C	1.40002e-09	-1.76953	-1.10127	9.07948e-10	-1.78764	-1.28292
5690048	chr12:5690048:C:T	3.14505e-09	-1.93201	-0.129455	1.32475e-09	-1.93222	-0.760544
5690218	chr12:5690218:T:G	3.69396e-09	-1.93368	0.0330848	1.49635e-09	-1.9338	-0.637155
5691058	chr12:5691058:G:A	1.29373e-09	-1.91101	-1.03875	9.85244e-10	-1.92792	-1.06093
5691078	chr12:5691078:C:T	3.56881e-09	-1.93506	-5.0546e-10	2.82675e-09	-1.93486	-5.0546e-10
5691162	chr12:5691162:T:A	1.38797e-09	-1.79106	-1.08839	8.98822e-10	-1.80746	-1.27319
5691443	chr12:5691443:G:A	3.38407e-09	-1.91165	-0.0765671	1.40267e-09	-1.91337	-0.722235
5691482	chr12:5691482:A:G	5.94672e-09	-2.37928e-10	-1.42445	5.03792e-09	-2.37928e-10	-1.35699
5691653	chr12:5691653:T:C	3.75737e-09	-0.731112	-1.15246	2.4103e-09	-0.850826	-1.24341
5691843	chr12:5691843:G:A	9.53574e-09	-0.952245	-5.0546e-10	8.88251e-09	-0.789901	-5.0546e-10
5691967	chr12:5691967:T:C	3.10015e-09	-1.77146	-0.304384	2.81574e-09	-1.77458	-0.164184
5692119	chr12:5692119:T:C	5.50991e-09	-2.37928e-10	-1.50074	4.51564e-09	-2.37928e-10	-1.46644
5692182	chr12:5692182:C:T	8.09666e-10	-1.93403	-1.48439	6.35562e-10	-1.924	-1.50323
5692239	chr12:5692239:T:C	3.39335e-09	-1.91548	-0.0699885	1.40551e-09	-1.91701	-0.716579
5692259	chr12:5692259:T:C	7.07378e-09	-2.37928e-10	-1.2509	5.49296e-09	-2.37928e-10	-1.27052
5692685	chr12:5692685:A:G	1.30087e-09	-1.426	-1.51826	9.69664e-10	-1.48529	-1.5195
5692771	chr12:5692771:C:T	8.8096e-10	-1.88017	-1.45387	6.72907e-10	-1.90715	-1.46298
5693394	chr12:5693394:G:A	4.10871e-09	-0.660108	-1.13407	2.63402e-09	-0.777543	-1.22793
5693427	chr12:5693427:G:A	5.56e-09	-2.37928e-10	-1.49169	4.50497e-09	-2.37928e-10	-1.4688
5693574	chr12:5693574:T:C	5.44437e-09	-1.51271	-5.0546e-10	4.03026e-09	-1.58015	-5.0546e-10
5693758	chr12:5693758:G:A	2.51523e-09	-1.76729	-0.51764	2.26975e-09	-1.77107	-0.383251
5694293	chr12:5694293:G:C	5.51033e-09	-2.37928e-10	-1.50067	4.4255e-09	-2.37928e-10	-1.4866
5694372	chr12:5694372:A:C	3.71317e-09	-1.89541	-5.0546e-10	2.95494e-09	-1.89051	-5.0546e-10
5694455	chr12:5694455:A:G	4.74798e-09	-1.91216	0.262594	1.72528e-09	-1.91418	-0.514413
5694978	chr12:5694978:C:A	1.21544e-09	-1.50775	-1.50443	9.05416e-10	-1.54955	-1.5238
5695056	chr12:5695056:C:T	7.43169e-09	-2.37928e-10	-1.20154	5.64835e-09	-2.37928e-10	-1.24262
5695165	chr12:5695165:T:G	7.93789e-09	-2.37928e-10	-1.13564	6.00373e-09	-2.37928e-10	-1.1816
5695255	chr12:5695255:T:C	5.40288e-09	-0.451896	-1.06846	3.37781e-09	-0.584137	-1.17262
5695330	chr12:5695330:CT:C	1.31665e-09	-1.9209	-1.0113	1.24437e-09	-1.9318	-0.823548
5695337	chr12:5695337:A:G	1.02777e-07	-2.37928e-10	1.42527	6.74074e-08	-2.37928e-10	1.23677
5695494	chr12:5695494:G:A	3.5689e-09	-1.93504	-5.0546e-10	2.85111e-09	-1.92628	-5.0546e-10
5695639	chr12:5695639:G:A	7.75491e-09	-2.37928e-10	-1.15897	5.99584e-09	-2.37928e-10	-1.18292
5695670	chr12:5695670:A:G	7.75314e-10	-1.93531	-1.52647	6.1881e-10	-1.92862	-1.52532
5695744	chr12:5695744:G:A	3.81915e-09	-1.9353	0.0680345	1.46405e-09	-1.93533	-0.657454
5696104	chr12:5696104:A:G	1.05472e-09	-1.9354	-1.21862	7.21948e-10	-1.9354	-1.36439
5696319	chr12:5696319:T:C	1.11772e-08	-2.37928e-10	-0.793419	9.95572e-09	-2.37928e-10	-0.675838
5696414	chr12:5696414:A:C	1.4209e-09	-1.75997	-1.09603	9.22895e-10	-1.77805	-1.27618
5696451	chr12:5696451:T:C	6.35431e-09	-2.37928e-10	-1.35816	4.94606e-09	-2.37928e-10	-1.37539
5696514	chr12:5696514:C:T	7.43845e-09	-2.37928e-10	-1.20063	5.78464e-09	-2.37928e-10	-1.21878
5697419	chr12:5697419:A:G	4.33634e-09	-1.22497	-0.51529	2.77672e-09	-1.30119	-0.651523
5697615	chr12:5697615:G:A	5.04482e-09	-0.519579	-1.06935	3.19129e-09	-0.64387	-1.16969
5697668	chr12:5697668:C:T	2.50436e-09	-1.74606	-0.543201	2.25994e-09	-1.75016	-0.408493
5697824	chr12:5697824:G:A	7.79213e-10	-1.93077	-1.52599	6.30047e-10	-1.91522	-1.52073
5697836	chr12:5697836:G:A	1.78214e-09	-1.91085	-0.718628	1.3935e-09	-1.92734	-0.714829
5697931	chr12:5697931:C:T	5.42953e-09	-2.37928e-10	-1.51544	4.25427e-09	-2.37928e-10	-1.52606
5698011	chr12:5698011:T:G	1.83944e-09	-1.90897	-0.688857	1.43698e-09	-1.92624	-0.685205
5698426	chr12:5698426:C:T	1.82525e-09	-1.90845	-0.697128	1.42591e-09	-1.92593	-0.69324
5698448	chr12:5698448:G:A	6.26567e-09	-2.37928e-10	-1.37221	4.63237e-09	-2.37928e-10	-1.44092
5698454	chr12:5698454:A:G	4.62774e-09	-0.552926	-1.1223	2.94693e-09	-0.676632	-1.21659
5698474	chr12:5698474:G:T	5.40889e-09	-2.37928e-10	-1.51925	4.37505e-09	-2.37928e-10	-1.49807
5698877	chr12:5698877:G:A	1.89233e-09	-1.91831	-0.651172	1.48539e-09	-1.93139	-0.646914
5699010	chr12:5699010:A:G	5.82007e-09	-2.37928e-10	-1.44598	4.8e-09	-2.37928e-10	-1.40537
5699288	chr12:5699288:T:C	3.79631e-09	-1.24532	-0.627944	2.44758e-09	-1.32225	-0.756637
5699746	chr12:5699746:T:C	1.15243e-08	-0.762836	-5.0546e-10	8.49286e-09	-0.834759	-5.0546e-10
5699784	chr12:5699784:G:T	6.04091e-09	-2.37928e-10	-1.40874	5.06415e-09	-2.37928e-10	-1.3518
5700155	chr12:5700155:T:C	6.44253e-09	-2.37928e-10	-1.34437	4.80933e-09	-2.37928e-10	-1.40343
5700536	chr12:5700536:G:A	5.52237e-09	-1.49849	-5.0546e-10	4.96627e-09	-1.37132	-5.0546e-10
5701199	chr12:5701199:G:A	8.13162e-08	-2.37928e-10	1.19105	5.36119e-08	-2.37928e-10	1.00779
5701326	chr12:5701326:C:A	7.0237e-09	-2.37928e-10	-1.258	5.34738e-09	-2.37928e-10	-1.29738
5701712	chr12:5701712:A:T	6.071e-09	-2.37928e-10	-1.40377	4.52449e-09	-2.37928e-10	-1.46448
5702303	chr12:5702303:G:T	4.13995e-09	-1.9305	0.143896	2.47968e-09	-1.93121	-0.134647
5702623	chr12:5702623:C:T	4.4451e-09	-1.14041	-0.575079	2.85074e-09	-1.2205	-0.70591
5702916	chr12:5702916:G:A	4.10234e-09	-1.23317	-0.562568	2.63847e-09	-1.30883	-0.694959
5703003	chr12:5703003:A:G	1.76934e-08	-0.334098	-5.0546e-10	1.14865e-08	-0.532814	-5.0546e-10
5703034	chr12:5703034:A:T	6.0459e-09	-2.37928e-10	-1.40791	5.07018e-09	-2.37928e-10	-1.35061
5703092	chr12:5703092:ATGC:A	6.0496e-09	-2.37928e-10	-1.4073	5.15222e-09	-2.37928e-10	-1.33456
5703307	chr12:5703307:G:C	1.22472e-07	-0.891032	2.49162	5.46069e-08	-1.06008	2.08626
5704125	chr12:5704125:T:C	6.61227e-09	-2.37928e-10	-1.31837	5.65757e-09	-2.37928e-10	-1.24099
5704236	chr12:5704236:A:C	2.03591e-09	-1.35802	-1.13833	1.4726e-09	-1.42253	-1.16443
5704302	chr12:5704302:A:G	9.71555e-08	-2.37928e-10	1.36902	6.39938e-08	-2.37928e-10	1.1848
5704323	chr12:5704323:T:C	7.84809e-10	-1.93256	-1.51704	6.15064e-10	-1.93506	-1.52496
5704368	chr12:5704368:C:A	8.52415e-08	-0.86462	2.10282	3.97451e-08	-1.05296	1.76146
5704381	chr12:5704381:A:G	2.82941e-09	-1.78323	-0.383997	2.58737e-09	-1.78594	-0.237401
5705234	chr12:5705234:C:T	7.78523e-10	-1.93092	-1.52672	6.29483e-10	-1.91644	-1.5204
5705304	chr12:5705304:G:T	2.73265e-09	-1.44748	-0.754543	1.97624e-09	-1.50622	-0.786563
5705327	chr12:5705327:G:GAGC	3.18244e-09	-1.40537	-0.644272	2.28711e-09	-1.46593	-0.68077
5705348	chr12:5705348:G:T	1.62247e-08	-2.37928e-10	-0.420759	1.47487e-08	-2.37928e-10	-0.282828
5705360	chr12:5705360:T:C	5.55658e-09	-0.387113	-1.1052	3.51451e-09	-0.512788	-1.2043
5705362	chr12:5705362:C:T	5.11784e-09	-0.458384	-1.11617	3.26008e-09	-0.581637	-1.2106
5705984	chr12:5705984:T:C	3.87815e-09	-1.85193	-5.0546e-10	3.03898e-09	-1.86246	-5.0546e-10
5706007	chr12:5706007:G:A	2.17219e-09	-1.93514	-0.496417	1.73366e-09	-1.92921	-0.494539
5706080	chr12:5706080:G:A	6.39484e-09	-2.37928e-10	-1.3518	5.44129e-09	-2.37928e-10	-1.27997
5706350	chr12:5706350:A:G	1.9314e-09	-1.82606	-0.722982	1.74196e-09	-1.82884	-0.590137
5706673	chr12:5706673:G:C	7.2539e-09	-2.37928e-10	-1.22575	5.62728e-09	-2.37928e-10	-1.24636
5706977	chr12:5706977:T:G	2.89133e-09	-1.78873	-0.356849	2.52607e-09	-1.79869	-0.248633
5706979	chr12:5706979:G:C	2.19132e-08	-0.120202	-5.0546e-10	1.61675e-08	-0.190983	-5.0546e-10
5707021	chr12:5707021:A:G	2.03433e-08	-2.37928e-10	-0.19454	1.71513e-08	-2.37928e-10	-0.131911
5707358	chr12:5707358:T:C	5.3333e-09	-1.15612	-0.377197	3.35928e-09	-1.23086	-0.531399
5707387	chr12:5707387:C:T	7.87985e-10	-1.92618	-1.51939	6.14561e-10	-1.93508	-1.52576
5707547	chr12:5707547:A:G	7.78549e-08	-2.37928e-10	1.14755	5.16079e-08	-2.37928e-10	0.96969
5707624	chr12:5707624:T:C	1.11149e-08	-2.37928e-10	-0.799005	9.09018e-09	-2.37928e-10	-0.766791
5708113	chr12:5708113:T:C	5.85353e-09	-2.37928e-10	-1.44025	4.48057e-09	-2.37928e-10	-1.47423
5708738	chr12:5708738:T:G	4.97738e-09	-1.64076	0.0383716	3.57852e-09	-1.6546	-0.0444338
5709116	chr12:5709116:C:T	2.47207e-09	-1.90757	-0.394666	1.85734e-09	-1.913	-0.441839
5709267	chr12:5709267:C:T	5.58543e-09	-2.37928e-10	-1.48713	4.31635e-09	-2.37928e-10	-1.51157
5709723	chr12:5709723:C:T	8.20954e-09	-2.37928e-10	-1.10199	5.96015e-09	-2.37928e-10	-1.18889
5709740	chr12:5709740:A:G	1.96557e-09	-1.91625	-0.615255	1.59764e-09	-1.89266	-0.612797
5709838	chr12:5709838:G:T	1.75186e-09	-1.72216	-0.924452	1.40156e-09	-1.73516	-0.901238
5709986	chr12:5709986:G:A	1.23372e-09	-1.49813	-1.49913	9.21115e-10	-1.53401	-1.52215
5710039	chr12:5710039:C:G	1.76743e-08	-2.37928e-10	-0.335178	1.62775e-08	-2.37928e-10	-0.184199
5710669	chr12:5710669:G:A	5.52526e-09	-2.37928e-10	-1.49796	4.53029e-09	-2.37928e-10	-1.4632
5710729	chr12:5710729:C:G	5.77575e-09	-2.37928e-10	-1.45362	4.43563e-09	-2.37928e-10	-1.48432
5710733	chr12:5710733:G:A	7.52323e-09	-2.37928e-10	-1.1893	5.63015e-09	-2.37928e-10	-1.24585
5710788	chr12:5710788:C:T	7.9349e-10	-1.93314	-1.50547	6.69119e-10	-1.92167	-1.45411
5711179	chr12:5711179:T:A	3.62974e-09	-1.91813	-5.0546e-10	2.92799e-09	-1.89967	-5.0546e-10
5711226	chr12:5711226:G:A	2.16253e-09	-1.91289	-0.523126	1.7576e-09	-1.8879	-0.522136
5711467	chr12:5711467:C:A	1.99633e-09	-1.93481	-0.581176	1.5903e-09	-1.9259	-0.584162
5711512	chr12:5711512:C:T	1.90975e-09	-1.82471	-0.735604	1.12007e-09	-1.81927	-1.04132
5711847	chr12:5711847:A:C	9.598e-09	-2.37928e-10	-0.945737	8.72451e-09	-2.37928e-10	-0.807849
5711955	chr12:5711955:G:A	2.95433e-08	-0.599479	0.778045	1.68742e-08	-0.698544	0.550346
5712287	chr12:5712287:A:G	6.93584e-08	-2.37928e-10	1.032	4.61299e-08	-2.37928e-10	0.857476
5712381	chr12:5712381:T:G	5.37249e-09	-2.37928e-10	-1.526	4.26267e-09	-2.37928e-10	-1.52409
5712822	chr12:5712822:C:T	5.54267e-09	-2.37928e-10	-1.49482	4.55822e-09	-2.37928e-10	-1.45705
5713042	chr12:5713042:T:C	8.90645e-09	-2.37928e-10	-1.02052	6.59562e-09	-2.37928e-10	-1.08758
5713217	chr12:5713217:T:G	7.8602e-10	-1.93384	-1.51423	6.42285e-10	-1.93429	-1.48241
5713713	chr12:5713713:C:A	7.95568e-10	-1.93419	-1.5018	6.15298e-10	-1.934	-1.52563
5713782	chr12:5713782:A:T	5.13509e-09	-1.5712	-5.0546e-10	3.70621e-09	-1.66398	-5.0546e-10
5714852	chr12:5714852:A:C	5.38489e-09	-2.37928e-10	-1.5237	4.32827e-09	-2.37928e-10	-1.50882
5714879	chr12:5714879:T:A	5.87897e-09	-1.43591	-5.0546e-10	4.47868e-09	-1.47466	-5.0546e-10
5715256	chr12:5715256:G:A	2.50054e-08	-0.657957	0.669756	1.25113e-08	-0.815283	0.36793
5715466	chr12:5715466:C:T	8.79672e-09	-2.37928e-10	-1.03291	6.46179e-09	-2.37928e-10	-1.10808
5716195	chr12:5716195:G:A	2.49329e-09	-1.436	-0.857693	1.68242e-09	-1.49442	-0.959338
5716234	chr12:5716234:G:A	3.84128e-09	-1.24474	-0.61675	2.51646e-09	-1.31503	-0.736097
5716257	chr12:5716257:T:C	5.87495e-09	-2.37928e-10	-1.43659	4.90074e-09	-2.37928e-10	-1.3846
5716267	chr12:5716267:A:G	3.79936e-09	-1.25678	-0.615681	2.49218e-09	-1.32555	-0.735281
5716328	chr12:5716328:C:G	9.72397e-10	-1.85549	-1.3798	7.59242e-10	-1.86136	-1.38806
5716513	chr12:5716513:T:C	7.59885e-09	-2.37928e-10	-1.17929	5.23301e-09	-2.37928e-10	-1.319
5716553	chr12:5716553:G:A	5.4263e-09	-2.37928e-10	-1.51603	4.36289e-09	-2.37928e-10	-1.50085
5716555	chr12:5716555:G:C	7.09331e-09	-2.37928e-10	-1.24814	5.33642e-09	-2.37928e-10	-1.29943
5716926	chr12:5716926:G:A	4.05002e-09	-1.22086	-0.587709	2.64533e-09	-1.29218	-0.709012
5717987	chr12:5717987:T:G	4.7553e-09	-1.14706	-0.500973	3.07419e-09	-1.21908	-0.631868
5718116	chr12:5718116:C:T	4.50751e-09	-1.70155	-5.0546e-10	3.39225e-09	-1.75249	-5.0546e-10
5718161	chr12:5718161:C:T	9.25786e-09	-2.37928e-10	-0.981819	7.20533e-09	-2.37928e-10	-0.999164
5718316	chr12:5718316:G:A	3.87315e-09	-1.16659	-0.686631	2.54719e-09	-1.23775	-0.801245
5718467	chr12:5718467:G:A	2.6173e-08	-0.577334	0.634769	1.30567e-08	-0.743887	0.339201
5718516	chr12:5718516:C:T	1.25541e-08	-0.677241	-5.0546e-10	1.22713e-08	-0.466721	-5.0546e-10
5719153	chr12:5719153:A:C	4.37317e-09	-1.25198	-0.479827	3.22931e-09	-1.31066	-0.491058
5719185	chr12:5719185:T:G	7.85539e-10	-1.92191	-1.52677	6.15916e-10	-1.93433	-1.5243
5719326	chr12:5719326:G:A	3.22277e-08	-2.37928e-10	0.265535	2.76447e-08	-2.37928e-10	0.345451
5719344	chr12:5719344:A:G	7.1115e-09	-2.37928e-10	-1.24558	5.34501e-09	-2.37928e-10	-1.29782
5720601	chr12:5720601:G:A	3.89729e-09	-1.23618	-0.610833	2.88939e-09	-1.29324	-0.619697
5720774	chr12:5720774:CTA:C	3.69841e-09	-1.25205	-0.647337	2.74243e-09	-1.30877	-0.656365
5721431	chr12:5721431:C:T	9.76758e-09	-2.37928e-10	-0.928223	7.70186e-09	-2.37928e-10	-0.932523
5721555	chr12:5721555:C:T	8.25628e-09	-1.91498	0.818666	2.67608e-09	-1.91133	-0.078307
5721605	chr12:5721605:A:G	3.57454e-09	-1.23649	-0.696967	2.35425e-09	-1.30876	-0.809003
5721616	chr12:5721616:C:T	3.60882e-09	-1.92932	0.00541136	2.12611e-09	-1.91622	-0.303475
5721679	chr12:5721679:T:A	4.69149e-09	-1.21019	-0.451352	3.45415e-09	-1.27057	-0.463834
5721964	chr12:5721964:C:T	2.21886e-08	-0.107713	-5.0546e-10	1.64227e-08	-0.175322	-5.0546e-10
5721998	chr12:5721998:G:A	4.45873e-09	-1.76976	0.0573293	1.98089e-09	-1.80019	-0.490253
5722142	chr12:5722142:A:G	8.32415e-10	-1.92669	-1.46403	6.73519e-10	-1.91081	-1.45842
5722200	chr12:5722200:T:C	2.28048e-08	-2.37928e-10	-0.0803206	1.99756e-08	-2.37928e-10	0.0205262
5722673	chr12:5722673:G:A	5.55799e-09	-2.37928e-10	-1.49205	4.49675e-09	-2.37928e-10	-1.47063
5722740	chr12:5722740:A:G	4.8754e-09	-1.27612	-0.346969	3.59824e-09	-1.32632	-0.367215
5722785	chr12:5722785:T:C	1.74111e-09	-1.63888	-1.01389	1.09574e-09	-1.65982	-1.22274
5723711	chr12:5723711:A:G	6.24759e-09	-2.37928e-10	-1.3751	5.39715e-09	-2.37928e-10	-1.28811
5723868	chr12:5723868:G:A	5.41199e-09	-2.37928e-10	-1.51868	4.32248e-09	-2.37928e-10	-1.51016
5723902	chr12:5723902:G:C	5.57128e-09	-2.37928e-10	-1.48967	4.33347e-09	-2.37928e-10	-1.50762
5723990	chr12:5723990:C:A	1.16052e-09	-1.86821	-1.19021	1.00801e-09	-1.82086	-1.14515
5724769	chr12:5724769:T:G	5.56643e-09	-2.37928e-10	-1.49054	4.32939e-09	-2.37928e-10	-1.50856
5724886	chr12:5724886:ATT:A	8.61839e-10	-1.93442	-1.42156	7.35274e-10	-1.92305	-1.35845
5724980	chr12:5724980:G:C	4.58004e-09	-1.68558	-5.0546e-10	3.43266e-09	-1.74065	-5.0546e-10
5724998	chr12:5724998:A:G	2.80314e-08	-0.486358	0.612393	1.41454e-08	-0.645812	0.321219
5725227	chr12:5725227:G:A	5.78714e-09	-2.37928e-10	-1.45165	4.58205e-09	-2.37928e-10	-1.45184
5725906	chr12:5725906:G:T	2.60153e-08	-0.532727	0.58412	1.32085e-08	-0.688394	0.29527
5725952	chr12:5725952:G:C	5.78305e-09	-2.37928e-10	-1.45236	4.5789e-09	-2.37928e-10	-1.45253
5725961	chr12:5725961:C:A	7.09028e-09	-2.37928e-10	-1.24857	5.33454e-09	-2.37928e-10	-1.29978
5726240	chr12:5726240:C:A	5.93361e-09	-2.37928e-10	-1.42666	4.76522e-09	-2.37928e-10	-1.41264
5726494	chr12:5726494:A:G	2.68375e-08	-0.55201	0.63452	1.35604e-08	-0.70658	0.339751
5726715	chr12:5726715:A:G	3.63035e-09	-1.91796	-5.0546e-10	2.86352e-09	-1.92193	-5.0546e-10
5726989	chr12:5726989:C:T	4.22895e-09	-1.76534	-5.0546e-10	3.18985e-09	-1.81401	-5.0546e-10
5727039	chr12:5727039:G:C	8.66684e-10	-1.92346	-1.42692	7.4792e-10	-1.89846	-1.36598
5727252	chr12:5727252:C:A	8.77371e-10	-1.9354	-1.40272	7.01046e-10	-1.931	-1.39816
5727296	chr12:5727296:A:T	4.90628e-09	-0.986103	-0.630672	3.20601e-09	-1.06338	-0.745581
5727297	chr12:5727297:C:T	4.36223e-09	-1.73431	-5.0546e-10	3.58119e-09	-1.69829	-5.0546e-10
5727315	chr12:5727315:G:A	6.46706e-09	-2.37928e-10	-1.34057	4.94506e-09	-2.37928e-10	-1.3756
5727550	chr12:5727550:G:C	5.64594e-09	-2.37928e-10	-1.47635	4.71403e-09	-2.37928e-10	-1.42344
5728086	chr12:5728086:G:A	8.57223e-10	-1.92932	-1.43203	6.78385e-10	-1.93489	-1.42713
5728274	chr12:5728274:A:C	2.97045e-08	-0.534783	0.718791	1.48504e-08	-0.691274	0.415318
5728779	chr12:5728779:C:T	5.50628e-09	-2.37928e-10	-1.5014	4.2757e-09	-2.37928e-10	-1.52104
5728813	chr12:5728813:T:C	5.36879e-09	-2.37928e-10	-1.52669	4.2549e-09	-2.37928e-10	-1.52591
5729713	chr12:5729713:T:G	7.7543e-10	-1.93533	-1.5263	6.19538e-10	-1.92673	-1.52604
5729765	chr12:5729765:A:T	4.73466e-09	-1.10873	-0.543654	2.88422e-09	-1.08064	-0.834092
5729932	chr12:5729932:G:A	7.78709e-10	-1.93195	-1.52546	6.26523e-10	-1.91494	-1.52662
5729970	chr12:5729970:G:T	5.62863e-09	-2.37928e-10	-1.47943	4.5001e-09	-2.37928e-10	-1.46988
5730012	chr12:5730012:G:C	5.65424e-09	-2.37928e-10	-1.47489	4.7163e-09	-2.37928e-10	-1.42296
5730247	chr12:5730247:A:T	2.57648e-09	-1.39368	-0.867191	1.73607e-09	-1.44739	-0.974972
5730341	chr12:5730341:G:C	2.5185e-09	-1.41496	-0.86867	1.69707e-09	-1.46731	-0.977768
5730408	chr12:5730408:G:A	5.57652e-09	-2.37928e-10	-1.48873	4.62491e-09	-2.37928e-10	-1.44253
5731058	chr12:5731058:T:C	4.18704e-09	-1.08868	-0.686615	2.75865e-09	-1.16258	-0.796666
5731633	chr12:5731633:A:G	2.66125e-09	-1.61421	-0.614285	1.44177e-09	-1.65562	-0.952497
5731902	chr12:5731902:G:A	5.83193e-09	-2.37928e-10	-1.44394	4.48115e-09	-2.37928e-10	-1.47411
5732281	chr12:5732281:G:C	6.25621e-09	-2.37928e-10	-1.37372	5.06632e-09	-2.37928e-10	-1.35137
5732355	chr12:5732355:G:A	5.39191e-09	-2.37928e-10	-1.52239	4.32479e-09	-2.37928e-10	-1.50962
5733725	chr12:5733725:T:C	8.6204e-10	-1.90681	-1.44893	7.46787e-10	-1.87154	-1.39442
5733767	chr12:5733767:C:G	3.61207e-09	-1.92301	-5.0546e-10	2.88986e-09	-1.91278	-5.0546e-10
5733835	chr12:5733835:C:T	8.68538e-10	-1.90647	-1.44177	6.81025e-10	-1.92378	-1.43436
5734493	chr12:5734493:T:C	9.01812e-10	-1.90457	-1.40607	7.93854e-10	-1.86731	-1.33753
5734558	chr12:5734558:G:A	4.11459e-08	-0.627188	1.13702	1.99936e-08	-0.780625	0.802052
5734678	chr12:5734678:C:T	8.65261e-10	-1.89848	-1.45353	7.51682e-10	-1.85886	-1.40057
5734772	chr12:5734772:G:A	8.48432e-10	-1.88742	-1.48424	6.59884e-10	-1.91089	-1.47879
5734939	chr12:5734939:T:C	6.12652e-09	-2.37928e-10	-1.39466	5.18626e-09	-2.37928e-10	-1.32797
5734977	chr12:5734977:T:C	2.62757e-09	-1.36295	-0.878277	1.78872e-09	-1.41331	-0.979179
5735922	chr12:5735922:A:G	7.68007e-09	0.151557	-1.32022	6.4294e-09	0.036729	-1.14983
5736502	chr12:5736502:T:C	1.15683e-09	-1.53736	-1.52425	9.69737e-10	-1.48381	-1.52091
5736730	chr12:5736730:C:T	3.64689e-09	-1.91342	-5.0546e-10	2.88699e-09	-1.91377	-5.0546e-10
5736854	chr12:5736854:G:A	1.39005e-09	-1.61881	-1.25914	1.08813e-09	-1.61362	-1.2759
5737418	chr12:5737418:C:T	8.51145e-09	-2.37928e-10	-1.06588	6.05383e-09	-2.37928e-10	-1.17329
5737727	chr12:5737727:G:T	1.22448e-09	-1.69116	-1.31362	8.63536e-10	-1.68949	-1.43122
5738037	chr12:5738037:A:G	5.37055e-09	-2.37928e-10	-1.52636	4.25265e-09	-2.37928e-10	-1.52644
5738645	chr12:5738645:T:C	1.70246e-09	-1.27336	-1.40185	1.25255e-09	-1.29785	-1.45096
5738905	chr12:5738905:A:T	4.26499e-08	-0.274809	0.820542	2.07359e-08	-0.422817	0.480697
5739787	chr12:5739787:C:T	1.30621e-09	-1.42411	-1.51605	1.09566e-09	-1.3729	-1.50973
5739811	chr12:5739811:C:T	8.15122e-10	-1.91593	-1.49578	6.80334e-10	-1.886	-1.47316
5739905	chr12:5739905:T:A	4.28724e-08	-2.37928e-10	0.550937	3.31767e-08	-2.37928e-10	0.527864
5740406	chr12:5740406:T:C	4.27639e-09	-1.76491	0.0107238	2.08239e-09	-1.7496	-0.490866
5741004	chr12:5741004:C:T	5.895e-09	-2.37928e-10	-1.43319	4.56674e-09	-2.37928e-10	-1.45518
5741282	chr12:5741282:TAC:T	1.21875e-09	-1.49767	-1.5118	1.01634e-09	-1.45234	-1.50543
5741617	chr12:5741617:A:C	1.16225e-09	-1.54048	-1.51646	9.13438e-10	-1.54947	-1.51506
5742427	chr12:5742427:CCT:C	1.71812e-08	-0.697441	0.333968	9.3352e-09	-0.799225	0.0590329
5742647	chr12:5742647:G:A	6.30144e-09	-2.37928e-10	-1.36651	4.94973e-09	-2.37928e-10	-1.37465
5742778	chr12:5742778:G:A	8.72326e-09	-2.37928e-10	-1.0413	7.41511e-09	-2.37928e-10	-0.970464
5742794	chr12:5742794:C:T	6.95106e-09	-2.37928e-10	-1.2684	6.07092e-09	-2.37928e-10	-1.17047
5742895	chr12:5742895:C:T	1.81672e-08	-0.735744	0.428069	9.84812e-09	-0.835231	0.148526
5742899	chr12:5742899:G:A	2.36472e-09	-1.93407	-0.412559	1.50053e-09	-1.9346	-0.633568
5743383	chr12:5743383:C:G	1.11762e-09	-1.61867	-1.47742	9.14413e-10	-1.60723	-1.45623
5743635	chr12:5743635:T:A	6.95887e-09	-2.37928e-10	-1.26727	6.07947e-09	-2.37928e-10	-1.16907
5743691	chr12:5743691:A:G	1.18933e-09	-1.52895	-1.50496	9.90593e-10	-1.48686	-1.49658
5744034	chr12:5744034:T:A	1.54047e-09	-1.7197	-1.0555	1.51955e-09	-1.61561	-0.939962
5744851	chr12:5744851:C:T	8.60655e-09	-2.37928e-10	-1.05477	7.25008e-09	-2.37928e-10	-0.992973
5745165	chr12:5745165:AT:A	6.96222e-09	-2.37928e-10	-1.26679	6.08303e-09	-2.37928e-10	-1.16848
5746218	chr12:5746218:G:A	6.55184e-09	-2.37928e-10	-1.32755	5.66838e-09	-2.37928e-10	-1.23908
5746756	chr12:5746756:G:A	1.35484e-09	-1.40614	-1.49747	1.12306e-09	-1.35187	-1.50606
5747234	chr12:5747234:C:A	1.04114e-09	-1.68402	-1.48295	7.92669e-10	-1.68547	-1.52087
5747278	chr12:5747278:A:G	6.22193e-09	-2.37928e-10	-1.37921	4.77814e-09	-2.37928e-10	-1.40993
5747688	chr12:5747688:T:C	8.11899e-08	-0.6629	1.8524	4.42581e-08	-0.743641	1.55969
5748229	chr12:5748229:G:C	1.05189e-09	-1.81694	-1.33976	9.26639e-10	-1.76337	-1.28681
5748618	chr12:5748618:G:A	1.36328e-09	-1.40726	-1.49014	1.12804e-09	-1.35304	-1.50046
5748629	chr12:5748629:C:T	4.74687e-08	-2.37928e-10	0.652778	3.68544e-08	-2.37928e-10	0.632989
5748632	chr12:5748632:T:C	1.87984e-09	-1.11003	-1.46607	1.39589e-09	-1.14116	-1.49929
5749219	chr12:5749219:G:A	4.74687e-08	-2.37928e-10	0.652778	3.68544e-08	-2.37928e-10	0.632989
5749295	chr12:5749295:A:G	1.25596e-09	-1.48612	-1.49327	1.03615e-09	-1.43572	-1.50275
5749457	chr12:5749457:C:G	4.11502e-09	-1.79265	-5.0546e-10	3.16153e-09	-1.82293	-5.0546e-10
5750090	chr12:5750090:C:A	7.57243e-08	-0.394198	1.51401	3.79576e-08	-0.488906	1.15139
5750141	chr12:5750141:C:G	3.56822e-09	-1.93523	-5.0546e-10	2.82912e-09	-1.93402	-5.0546e-10
5750684	chr12:5750684:G:C	1.57383e-07	-2.37928e-10	1.85139	1.45704e-07	-2.37928e-10	2.00759
5751013	chr12:5751013:T:C	2.01149e-08	-1.85	1.64417	5.31719e-09	-1.83908	0.536039
5751163	chr12:5751163:T:C	1.18248e-09	-1.52563	-1.51405	9.77032e-10	-1.47762	-1.5196
5751445	chr12:5751445:C:T	2.00404e-09	-1.93526	-0.576865	1.67252e-09	-1.93215	-0.527501
5751453	chr12:5751453:C:T	1.17611e-09	-1.53538	-1.5097	9.69244e-10	-1.48903	-1.5162
5751570	chr12:5751570:G:A	8.09002e-09	-2.37928e-10	-1.11666	5.80262e-09	-2.37928e-10	-1.21568
5751649	chr12:5751649:A:G	4.72999e-08	-2.37928e-10	0.649217	3.67257e-08	-2.37928e-10	0.629493
5751859	chr12:5751859:C:T	8.82029e-09	-2.37928e-10	-1.03024	7.45009e-09	-2.37928e-10	-0.965759
5751899	chr12:5751899:CCT:C	2.16446e-09	-1.72912	-0.706004	2.18329e-09	-1.63209	-0.561059
5752379	chr12:5752379:T:C	2.2454e-09	-1.73563	-0.662776	2.26888e-09	-1.63999	-0.514704
5752602	chr12:5752602:G:A	5.91086e-09	-2.37928e-10	-1.4305	4.56741e-09	-2.37928e-10	-1.45504
5752655	chr12:5752655:AT:A	1.25798e-09	-1.84762	-1.13017	1.0043e-09	-1.85139	-1.11831
5752670	chr12:5752670:G:C	3.71185e-09	-1.8824	-0.0133626	2.06883e-09	-1.88859	-0.358417
5752986	chr12:5752986:C:G	5.40899e-09	-2.37928e-10	-1.51923	4.25126e-09	-2.37928e-10	-1.52677
5753504	chr12:5753504:T:C	2.07053e-09	-1.78982	-0.689664	2.06149e-09	-1.70693	-0.543628
5753616	chr12:5753616:G:A	6.49584e-08	-0.403989	1.37044	3.25476e-08	-0.50124	1.00996
5753863	chr12:5753863:T:A	1.4826e-07	1.79167	-5.0546e-10	1.51699e-07	2.04791	-5.0546e-10
5754048	chr12:5754048:C:T	6.40529e-09	-2.37928e-10	-1.35017	5.49076e-09	-2.37928e-10	-1.27092
5754102	chr12:5754102:G:A	1.28775e-09	-1.84512	-1.10928	1.02692e-09	-1.84881	-1.09861
5754321	chr12:5754321:A:G	4.73469e-08	-2.37928e-10	0.65021	3.67585e-08	-2.37928e-10	0.630384
5754847	chr12:5754847:G:A	6.25704e-09	-2.37928e-10	-1.37358	5.33866e-09	-2.37928e-10	-1.29901
5755112	chr12:5755112:A:G	4.73086e-08	-2.37928e-10	0.6494	3.67388e-08	-2.37928e-10	0.629849
5755140	chr12:5755140:T:C	4.63313e-08	-2.37928e-10	0.628526	3.59325e-08	-2.37928e-10	0.607657
5755192	chr12:5755192:T:A	3.85495e-09	-1.81731	-0.0406225	1.82254e-09	-1.80648	-0.567272
5756771	chr12:5756771:A:G	1.33431e-09	-1.41567	-1.50321	1.10401e-09	-1.36356	-1.51148
5756820	chr12:5756820:G:A	8.58751e-10	-1.89269	-1.46687	6.75966e-10	-1.89666	-1.46894
5757736	chr12:5757736:G:C	7.8997e-10	-1.9253	-1.51775	6.63758e-10	-1.93511	-1.44872
5757841	chr12:5757841:TAAG:T	1.8569e-08	-0.2858	-5.0546e-10	1.46375e-08	-0.2904	-5.0546e-10
5757968	chr12:5757968:C:T	5.46303e-09	-2.37928e-10	-1.50929	4.45118e-09	-2.37928e-10	-1.48082
5758080	chr12:5758080:G:A	6.21589e-09	-2.37928e-10	-1.38018	5.29337e-09	-2.37928e-10	-1.30753
5758684	chr12:5758684:G:T	3.49528e-09	-1.84399	-0.111885	1.67494e-09	-1.83499	-0.623221
5759170	chr12:5759170:CA:C	5.50426e-09	-2.37928e-10	-1.50177	4.29825e-09	-2.37928e-10	-1.51578
5759268	chr12:5759268:G:A	5.38119e-09	-2.37928e-10	-1.52438	4.25127e-09	-2.37928e-10	-1.52677
5759430	chr12:5759430:C:T	5.56603e-09	-2.37928e-10	-1.49061	4.34125e-09	-2.37928e-10	-1.50582
5759549	chr12:5759549:C:A	3.91847e-09	-1.84159	-5.0546e-10	3.16062e-09	-1.82322	-5.0546e-10
5759812	chr12:5759812:A:G	8.58564e-10	-1.88139	-1.47839	6.75751e-10	-1.88524	-1.48068
5760009	chr12:5760009:A:G	3.5892e-08	-0.314919	0.688142	1.85237e-08	-0.40748	0.352545
5760335	chr12:5760335:T:C	4.63044e-08	-2.37928e-10	0.627945	3.59085e-08	-2.37928e-10	0.606989
5760963	chr12:5760963:G:A	4.76699e-08	-2.37928e-10	0.657008	3.70081e-08	-2.37928e-10	0.637152
5761083	chr12:5761083:G:A	4.19495e-09	-1.88522	0.111807	1.84034e-09	-1.87733	-0.486706
5761392	chr12:5761392:G:A	1.25872e-09	-1.45533	-1.52186	1.01044e-09	-1.4489	-1.5147
5761926	chr12:5761926:C:T	6.75346e-08	1.00535	-5.0546e-10	6.71619e-08	1.23312	-5.0546e-10
5762290	chr12:5762290:C:A	1.21234e-09	-1.8357	-1.17904	9.72408e-10	-1.83866	-1.16331
5762604	chr12:5762604:T:C	6.27037e-09	-2.37928e-10	-1.37146	4.94309e-09	-2.37928e-10	-1.37599
5762701	chr12:5762701:T:A	1.24604e-09	-1.48296	-1.50436	1.02844e-09	-1.43365	-1.51229
5763218	chr12:5763218:T:C	5.81379e-09	-2.37928e-10	-1.44706	4.51173e-09	-2.37928e-10	-1.4673
5763393	chr12:5763393:A:G	1.89584e-09	-1.60065	-0.966981	1.55119e-09	-1.65008	-0.884885
5763455	chr12:5763455:C:G	1.21731e-09	-1.49619	-1.51446	9.82402e-10	-1.48845	-1.50329
5763636	chr12:5763636:A:C	1.8293e-09	-1.56324	-1.04012	1.48661e-09	-1.61562	-0.96186
5763655	chr12:5763655:G:A	6.17539e-08	-0.429699	1.34557	3.14311e-08	-0.521943	0.995754
5764113	chr12:5764113:AAC:A	1.33194e-09	-1.41432	-1.50634	1.10202e-09	-1.3632	-1.51364
5764476	chr12:5764476:G:A	7.15703e-09	-2.37928e-10	-1.2392	5.97827e-09	-2.37928e-10	-1.18585
5764479	chr12:5764479:C:T	8.9908e-10	-1.82305	-1.49063	6.90584e-10	-1.82074	-1.52346
5764574	chr12:5764574:T:C	6.32822e-09	-2.37928e-10	-1.36227	4.98767e-09	-2.37928e-10	-1.36702
5765251	chr12:5765251:C:G	6.33145e-09	-2.37928e-10	-1.36176	5.41692e-09	-2.37928e-10	-1.28446
5765484	chr12:5765484:G:A	5.3944e-09	-2.37928e-10	-1.52193	4.37122e-09	-2.37928e-10	-1.49894
5765548	chr12:5765548:G:T	1.2827e-09	-1.44275	-1.51558	1.03796e-09	-1.43086	-1.50586
5766650	chr12:5766650:G:A	7.16421e-09	-2.37928e-10	-1.23819	5.98471e-09	-2.37928e-10	-1.18478
5766884	chr12:5766884:A:T	5.42186e-09	-2.37928e-10	-1.51685	4.25225e-09	-2.37928e-10	-1.52654
5767130	chr12:5767130:T:C	5.75006e-09	-2.37928e-10	-1.45808	4.66258e-09	-2.37928e-10	-1.43442
5767147	chr12:5767147:C:G	7.56923e-09	-2.37928e-10	-1.1832	5.48362e-09	-2.37928e-10	-1.27222
5767244	chr12:5767244:T:C	5.95123e-09	-2.37928e-10	-1.42369	4.60317e-09	-2.37928e-10	-1.44724
5767395	chr12:5767395:G:A	5.94004e-09	-2.37928e-10	-1.42558	4.92192e-09	-2.37928e-10	-1.38029
5767549	chr12:5767549:G:A	5.40783e-09	-2.37928e-10	-1.51944	4.25126e-09	-2.37928e-10	-1.52677
5767588	chr12:5767588:A:G	1.24618e-09	-1.48795	-1.49926	1.02574e-09	-1.43925	-1.50932
5768064	chr12:5768064:T:G	6.12044e-09	-2.37928e-10	-1.39566	5.0866e-09	-2.37928e-10	-1.34737
5768090	chr12:5768090:G:C	7.83777e-09	-1.14834	-5.0546e-10	7.94625e-09	-0.901284	-5.0546e-10
5768163	chr12:5768163:C:A	6.77726e-09	-2.37928e-10	-1.29372	5.63989e-09	-2.37928e-10	-1.24412
5768229	chr12:5768229:C:A	7.46178e-09	-1.85053	0.653033	2.76759e-09	-1.83917	-0.116843
5768340	chr12:5768340:A:C	1.29868e-09	-1.86819	-1.07775	1.0896e-09	-1.88462	-1.00355
5768463	chr12:5768463:T:G	4.61288e-08	-2.37928e-10	0.624147	3.57766e-08	-2.37928e-10	0.60331
5768487	chr12:5768487:C:T	1.15135e-08	-1.93519	1.17142	5.97978e-09	-1.9302	0.744603
5769147	chr12:5769147:G:A	7.02291e-09	-2.37928e-10	-1.25811	6.11351e-09	-2.37928e-10	-1.16348
5769520	chr12:5769520:G:C	1.06174e-07	-0.562267	2.02006	5.91881e-08	-0.60434	1.71108
5770242	chr12:5770242:TG:T	1.65341e-09	-1.55112	-1.15333	1.07413e-09	-1.61626	-1.28622
5770281	chr12:5770281:T:C	9.49663e-08	-2.37928e-10	1.34623	7.32714e-08	-2.37928e-10	1.32018
5770685	chr12:5770685:C:T	8.19593e-10	-1.87951	-1.52673	6.44022e-10	-1.88995	-1.52405
5771363	chr12:5771363:G:GA	5.44032e-09	-2.37928e-10	-1.51345	4.40258e-09	-2.37928e-10	-1.49179
5771810	chr12:5771810:T:C	1.45977e-08	-2.37928e-10	-0.526426	1.17768e-08	-2.37928e-10	-0.507855
5772024	chr12:5772024:G:C	7.53164e-09	-2.37928e-10	-1.18818	5.75496e-09	-2.37928e-10	-1.22392
5772237	chr12:5772237:G:C	1.34192e-09	-1.55059	-1.3626	1.01625e-09	-1.58925	-1.36861
5772307	chr12:5772307:C:T	5.42891e-09	-2.37928e-10	-1.51555	4.41915e-09	-2.37928e-10	-1.48804
5772861	chr12:5772861:C:T	6.20493e-09	-2.37928e-10	-1.38195	5.04036e-09	-2.37928e-10	-1.35651
5773234	chr12:5773234:C:A	5.69848e-09	-2.37928e-10	-1.46709	4.35344e-09	-2.37928e-10	-1.50302
5773770	chr12:5773770:A:G	5.92134e-09	-2.37928e-10	-1.42873	4.4679e-09	-2.37928e-10	-1.47707
5773876	chr12:5773876:G:T	5.41059e-09	-2.37928e-10	-1.51893	4.39164e-09	-2.37928e-10	-1.49428
5773936	chr12:5773936:G:A	5.39424e-09	-2.37928e-10	-1.52196	4.27648e-09	-2.37928e-10	-1.52085
5774604	chr12:5774604:C:T	8.65394e-10	-1.88193	-1.46993	6.45032e-10	-1.89801	-1.51443
5774619	chr12:5774619:G:A	1.2401e-08	-2.37928e-10	-0.689512	8.52547e-09	-2.37928e-10	-0.830926
5774783	chr12:5774783:T:A	6.44211e-09	-2.37928e-10	-1.34444	4.72944e-09	-2.37928e-10	-1.42018
5775279	chr12:5775279:A:G	1.01948e-09	-1.74786	-1.44014	9.07521e-10	-1.74998	-1.32104
5775705	chr12:5775705:C:A	6.48864e-09	-2.37928e-10	-1.33724	4.75568e-09	-2.37928e-10	-1.41465
5775712	chr12:5775712:C:T	6.37606e-09	-2.37928e-10	-1.35474	5.18146e-09	-2.37928e-10	-1.3289
5775730	chr12:5775730:C:A	2.69784e-08	0.0877436	-5.0546e-10	1.84026e-08	-0.0614932	-5.0546e-10
5776154	chr12:5776154:C:T	1.01616e-09	-1.67717	-1.51409	9.02352e-10	-1.68555	-1.39119
5776960	chr12:5776960:A:G	5.36846e-09	-2.37928e-10	-1.52675	4.28148e-09	-2.37928e-10	-1.51969
5777049	chr12:5777049:G:A	9.66283e-09	-2.37928e-10	-0.939005	7.30776e-09	-2.37928e-10	-0.985048
5777128	chr12:5777128:G:C	9.17439e-09	-2.37928e-10	-0.990876	6.14143e-09	-2.37928e-10	-1.15893
5777253	chr12:5777253:A:G	9.35437e-10	-1.90681	-1.36722	8.99007e-10	-1.85355	-1.2269
5777411	chr12:5777411:CAGG:C	8.96486e-10	-1.90777	-1.40879	7.80936e-10	-1.88959	-1.33165
5778101	chr12:5778101:C:T	9.10559e-10	-1.90591	-1.39508	7.96004e-10	-1.88757	-1.31457
5778846	chr12:5778846:T:C	8.54957e-09	-2.37928e-10	-1.06141	6.42395e-09	-2.37928e-10	-1.11395
5778937	chr12:5778937:T:C	5.50772e-09	-2.37928e-10	-1.50114	4.26594e-09	-2.37928e-10	-1.52332
5779007	chr12:5779007:T:C	1.1182e-08	-2.37928e-10	-0.792987	1.14606e-08	-2.37928e-10	-0.535071
5779087	chr12:5779087:C:T	8.6506e-10	-1.91395	-1.4383	7.45484e-10	-1.8976	-1.3701
5779333	chr12:5779333:T:C	1.10226e-09	-1.67551	-1.43442	9.93361e-10	-1.67831	-1.30234
5779454	chr12:5779454:C:G	7.59556e-09	-2.37928e-10	-1.17973	7.218e-09	-2.37928e-10	-0.997407
5780528	chr12:5780528:A:G	1.02353e-09	-1.74549	-1.43854	9.24604e-10	-1.74302	-1.30935
5780966	chr12:5780966:C:T	3.59088e-09	-1.92889	-5.0546e-10	2.82629e-09	-1.93502	-5.0546e-10
5781006	chr12:5781006:T:C	1.45757e-09	-1.61091	-1.21961	1.10675e-09	-1.64568	-1.22687
5781270	chr12:5781270:C:G	1.04132e-09	-1.74636	-1.42044	9.52282e-10	-1.74356	-1.27932
5781717	chr12:5781717:GTA:G	8.93646e-10	-1.80931	-1.51042	6.79244e-10	-1.83403	-1.52673
5782078	chr12:5782078:C:T	9.68987e-10	-1.90302	-1.33577	8.58595e-10	-1.88416	-1.24228
5782109	chr12:5782109:A:G	6.80615e-09	-2.37928e-10	-1.28947	5.05876e-09	-2.37928e-10	-1.35286
5783873	chr12:5783873:T:C	5.30287e-09	-1.53904	-5.0546e-10	4.22733e-09	-1.53241	-5.0546e-10
5784154	chr12:5784154:TC:T	6.03844e-09	-1.40915	-5.0546e-10	5.0971e-09	-1.34531	-5.0546e-10
5784567	chr12:5784567:T:G	1.28472e-08	-2.37928e-10	-0.654168	1.34575e-08	-2.37928e-10	-0.37445
5784892	chr12:5784892:G:A	1.01277e-09	-1.93473	-1.25987	9.62624e-10	-1.91814	-1.09394
5785070	chr12:5785070:C:A	7.928e-10	-1.92861	-1.51086	6.94479e-10	-1.89929	-1.43929
5785278	chr12:5785278:G:A	3.47678e-09	-0.578191	-1.38299	2.30981e-09	-0.612163	-1.52466
5785807	chr12:5785807:T:C	6.74011e-09	-2.37928e-10	-1.29922	5.64745e-09	-2.37928e-10	-1.24278
5787305	chr12:5787305:A:G	1.27395e-08	-2.37928e-10	-0.662581	9.64242e-09	-2.37928e-10	-0.707812
5787831	chr12:5787831:G:A	6.17289e-09	-2.37928e-10	-1.38712	4.57744e-09	-2.37928e-10	-1.45284
5787983	chr12:5787983:T:C	6.04372e-09	-2.37928e-10	-1.40827	4.67738e-09	-2.37928e-10	-1.43125
5788122	chr12:5788122:C:T	9.56779e-10	-1.73634	-1.51513	7.3234e-10	-1.76111	-1.52438
5788173	chr12:5788173:A:G	8.18041e-10	-1.9109	-1.49723	6.83066e-10	-1.89385	-1.4613
5788592	chr12:5788592:A:ACT	1.12217e-09	-1.66698	-1.42505	1.01647e-09	-1.66995	-1.28771
5788864	chr12:5788864:T:C	7.96467e-10	-1.93418	-1.50068	6.95996e-10	-1.91554	-1.42086
5788917	chr12:5788917:T:C	1.13334e-08	-2.37928e-10	-0.779535	1.15872e-08	-2.37928e-10	-0.524083
5789015	chr12:5789015:G:A	6.46886e-09	-2.37928e-10	-1.34029	4.71641e-09	-2.37928e-10	-1.42294
5789020	chr12:5789020:C:G	9.9029e-10	-1.88949	-1.32756	8.80141e-10	-1.86804	-1.23361
5789338	chr12:5789338:G:A	1.03846e-09	-1.90464	-1.26492	9.31583e-10	-1.88655	-1.1583
5789541	chr12:5789541:G:C	5.40967e-09	-2.37928e-10	-1.5191	4.36046e-09	-2.37928e-10	-1.50141
5790039	chr12:5790039:C:T	5.79485e-09	-2.37928e-10	-1.45032	4.67132e-09	-2.37928e-10	-1.43254
5790372	chr12:5790372:A:G	8.87375e-10	-1.91371	-1.41307	7.71154e-10	-1.89818	-1.33568
5790431	chr12:5790431:C:T	1.05611e-09	-1.66976	-1.48294	9.35002e-10	-1.67857	-1.36262
5790806	chr12:5790806:T:C	1.11794e-09	-1.70632	-1.38948	1.07836e-09	-1.70892	-1.18963
5790946	chr12:5790946:C:G	5.62926e-09	-2.37928e-10	-1.47931	4.35094e-09	-2.37928e-10	-1.50359
5791013	chr12:5791013:C:T	5.28872e-09	-1.54172	-5.0546e-10	4.34606e-09	-1.50471	-5.0546e-10
5791466	chr12:5791466:C:T	5.19047e-09	-1.56047	-5.0546e-10	3.96352e-09	-1.59685	-5.0546e-10
5791793	chr12:5791793:A:C	1.92924e-09	-1.93013	-0.620034	1.88445e-09	-1.92627	-0.414079
5791982	chr12:5791982:A:C	5.37754e-09	-2.37928e-10	-1.52506	4.27026e-09	-2.37928e-10	-1.52231
5792275	chr12:5792275:A:AT	5.56113e-09	-2.37928e-10	-1.49149	4.40534e-09	-2.37928e-10	-1.49117
5792379	chr12:5792379:C:T	3.86743e-09	-1.8547	-5.0546e-10	3.00609e-09	-1.87334	-5.0546e-10
5793036	chr12:5793036:T:G	3.29059e-09	-1.64603	-0.370195	3.12901e-09	-1.64803	-0.185236
5793132	chr12:5793132:T:C	6.22204e-09	-2.37928e-10	-1.37919	5.06587e-09	-2.37928e-10	-1.35146
5794240	chr12:5794240:G:A	4.32347e-09	-1.65874	-0.0844962	2.79156e-09	-1.65049	-0.29689
5794824	chr12:5794824:T:C	2.13247e-09	-1.86657	-0.58344	1.76968e-09	-1.88025	-0.522935
5795001	chr12:5795001:G:A	5.42182e-09	-2.37928e-10	-1.51686	4.36238e-09	-2.37928e-10	-1.50097
5795044	chr12:5795044:G:C	3.69246e-09	-1.901	-5.0546e-10	3.07765e-09	-1.84982	-5.0546e-10
5795126	chr12:5795126:C:T	3.81434e-09	-1.70549	-0.163029	2.45591e-09	-1.69951	-0.375972
5795139	chr12:5795139:C:T	2.1236e-09	-1.87144	-0.582735	1.76314e-09	-1.8846	-0.522293
5795508	chr12:5795508:C:T	5.63564e-09	-2.37928e-10	-1.47818	4.33714e-09	-2.37928e-10	-1.50677
5795715	chr12:5795715:A:G	5.9053e-09	-2.37928e-10	-1.43144	4.49372e-09	-2.37928e-10	-1.4713
5795732	chr12:5795732:T:G	7.62787e-09	-2.37928e-10	-1.17548	5.9517e-09	-2.37928e-10	-1.19031
5795751	chr12:5795751:T:C	5.91468e-09	-2.37928e-10	-1.42985	4.4876e-09	-2.37928e-10	-1.47267
5795769	chr12:5795769:C:T	3.60515e-09	-1.92493	-5.0546e-10	2.83571e-09	-1.93169	-5.0546e-10
5796503	chr12:5796503:ACT:A	1.5904e-09	-1.80832	-0.93498	1.09171e-09	-1.80213	-1.08411
5796603	chr12:5796603:C:G	1.70203e-09	-1.80872	-0.866751	1.1399e-09	-1.80957	-1.03347
5796636	chr12:5796636:C:T	1.69979e-09	-1.8079	-0.868884	1.13924e-09	-1.80882	-1.0348
5796698	chr12:5796698:C:T	5.20773e-09	-1.61944	0.062288	3.29037e-09	-1.61762	-0.165364
5796707	chr12:5796707:G:A	6.70386e-09	-1.30461	-5.0546e-10	4.69687e-09	-1.42709	-5.0546e-10
5796973	chr12:5796973:G:A	2.96531e-09	-0.627845	-1.49246	2.31749e-09	-0.666858	-1.46664
5796993	chr12:5796993:A:T	1.10761e-09	-1.61691	-1.48818	8.67249e-10	-1.61927	-1.49714
5797048	chr12:5797048:G:A	3.94059e-09	-1.72742	-0.108539	2.44631e-09	-1.73433	-0.345074
5797089	chr12:5797089:G:A	1.12651e-09	-1.85323	-1.23493	8.0257e-10	-1.85373	-1.34019
5797126	chr12:5797126:A:C	1.91289e-09	-1.05845	-1.50023	1.49545e-09	-1.11778	-1.45378
5797419	chr12:5797419:G:C	2.12198e-09	-1.86536	-0.589579	1.75905e-09	-1.87932	-0.529892
5797549	chr12:5797549:A:G	3.7489e-09	-1.88583	-5.0546e-10	2.92154e-09	-1.90187	-5.0546e-10
5797566	chr12:5797566:C:T	4.39799e-09	-1.71426	-0.0118824	2.58697e-09	-1.7342	-0.289294
5797675	chr12:5797675:T:C	3.72165e-09	-1.71669	-0.176429	3.45106e-09	-1.7405	0.00519531
5797794	chr12:5797794:T:C	5.55096e-09	-2.37928e-10	-1.49332	4.27088e-09	-2.37928e-10	-1.52216
5798061	chr12:5798061:G:A	5.86528e-09	-2.37928e-10	-1.43824	4.74402e-09	-2.37928e-10	-1.4171
5798153	chr12:5798153:C:T	5.59792e-09	-2.37928e-10	-1.4849	4.30052e-09	-2.37928e-10	-1.51525
5798460	chr12:5798460:C:T	5.62818e-09	-2.37928e-10	-1.47951	4.30247e-09	-2.37928e-10	-1.5148
5798789	chr12:5798789:C:T	5.36861e-09	-2.37928e-10	-1.52672	4.27964e-09	-2.37928e-10	-1.52012
5798795	chr12:5798795:C:T	1.65387e-09	-1.68701	-1.01716	1.25624e-09	-1.64166	-1.10421
5799037	chr12:5799037:C:T	1.78696e-09	-1.37544	-1.25134	1.51967e-09	-1.43269	-1.12281
5799244	chr12:5799244:G:A	5.39653e-09	-2.37928e-10	-1.52154	4.36382e-09	-2.37928e-10	-1.50064
5799317	chr12:5799317:G:A	5.67446e-09	-2.37928e-10	-1.47132	4.46103e-09	-2.37928e-10	-1.47861
5799663	chr12:5799663:A:G	8.66216e-09	-2.37928e-10	-1.04833	6.04356e-09	-2.37928e-10	-1.17499
5799792	chr12:5799792:G:A	1.5643e-09	-1.64638	-1.11347	1.17462e-09	-1.64149	-1.17155
5800149	chr12:5800149:G:A	6.20451e-09	-2.37928e-10	-1.38202	4.8775e-09	-2.37928e-10	-1.38935
5800405	chr12:5800405:G:A	5.52314e-09	-2.37928e-10	-1.49834	4.28957e-09	-2.37928e-10	-1.5178
5800587	chr12:5800587:TAAA:T	1.47831e-09	-1.38627	-1.43013	1.08214e-09	-1.45179	-1.44325
5800605	chr12:5800605:C:T	1.08557e-08	-2.37928e-10	-0.822604	9.48871e-09	-2.37928e-10	-0.723882
5800890	chr12:5800890:A:G	6.44834e-09	-2.37928e-10	-1.34347	5.21696e-09	-2.37928e-10	-1.32207
5800925	chr12:5800925:T:C	5.92774e-09	-2.37928e-10	-1.42765	4.64842e-09	-2.37928e-10	-1.43746
5801069	chr12:5801069:T:C	3.02632e-09	-1.66242	-0.437521	1.51924e-09	-1.68868	-0.867089
5801132	chr12:5801132:T:C	6.7257e-09	-2.37928e-10	-1.30136	5.03808e-09	-2.37928e-10	-1.35696
5801277	chr12:5801277:C:T	7.01093e-09	-2.37928e-10	-1.25982	6.15102e-09	-2.37928e-10	-1.15737
5801282	chr12:5801282:C:G	5.77468e-09	-2.37928e-10	-1.45381	4.41006e-09	-2.37928e-10	-1.4901
5801493	chr12:5801493:C:T	4.7793e-09	-1.643	-5.0546e-10	3.7573e-09	-1.65029	-5.0546e-10
5801647	chr12:5801647:G:A	6.4122e-09	-1.34909	-5.0546e-10	5.68452e-09	-1.23624	-5.0546e-10
5801994	chr12:5801994:C:T	5.48009e-09	-2.37928e-10	-1.50617	4.27091e-09	-2.37928e-10	-1.52216
5802000	chr12:5802000:C:T	5.51048e-09	-2.37928e-10	-1.50064	4.50271e-09	-2.37928e-10	-1.46931
5802015	chr12:5802015:G:C	5.84149e-09	-2.37928e-10	-1.44231	4.38546e-09	-2.37928e-10	-1.49569
5802048	chr12:5802048:T:C	2.2635e-09	-1.02756	-1.36282	1.45814e-09	-1.07014	-1.52668
5802298	chr12:5802298:C:T	1.69784e-09	-1.61637	-1.06156	1.2826e-09	-1.6109	-1.1142
5802668	chr12:5802668:A:G	6.59685e-09	-1.3207	-5.0546e-10	5.86757e-09	-1.20454	-5.0546e-10
5803263	chr12:5803263:G:A	3.85676e-09	-1.85746	-5.0546e-10	2.98463e-09	-1.88051	-5.0546e-10
5803430	chr12:5803430:C:T	3.17688e-09	-0.538852	-1.51254	2.38923e-09	-0.654611	-1.4484
5803646	chr12:5803646:G:A	4.87971e-09	-0.1072	-1.515	3.72962e-09	-0.199337	-1.45834
5803677	chr12:5803677:A:C	5.42559e-09	-2.37928e-10	-1.51616	4.26099e-09	-2.37928e-10	-1.52448
5803698	chr12:5803698:G:A	5.96163e-09	-2.37928e-10	-1.42195	4.51455e-09	-2.37928e-10	-1.46668
5803817	chr12:5803817:C:G	3.18015e-09	-0.534638	-1.51572	2.37871e-09	-0.650868	-1.45656
5803948	chr12:5803948:T:C	5.7524e-09	-2.37928e-10	-1.45768	4.34654e-09	-2.37928e-10	-1.5046
5804001	chr12:5804001:C:T	3.05365e-09	-0.677817	-1.41314	2.0549e-09	-0.73644	-1.51732
5804378	chr12:5804378:A:G	5.46451e-09	-2.37928e-10	-1.50902	4.4435e-09	-2.37928e-10	-1.48254
5804651	chr12:5804651:A:G	5.7755e-09	-2.37928e-10	-1.45367	4.41051e-09	-2.37928e-10	-1.48999
5804924	chr12:5804924:GA:G	5.70728e-09	-2.37928e-10	-1.46555	4.37412e-09	-2.37928e-10	-1.49828
5805509	chr12:5805509:C:T	1.12953e-09	-1.55959	-1.52589	8.535e-10	-1.61201	-1.52038
5805529	chr12:5805529:G:A	6.89696e-09	-1.27621	-5.0546e-10	6.15526e-09	-1.15668	-5.0546e-10
5805535	chr12:5805535:A:C	9.47517e-09	-2.37928e-10	-0.958617	6.78695e-09	-2.37928e-10	-1.05898
5805557	chr12:5805557:G:T	9.49479e-09	-2.37928e-10	-0.956548	6.79991e-09	-2.37928e-10	-1.05708
5806742	chr12:5806742:T:C	4.28802e-09	-0.454443	-1.29702	2.59336e-09	-0.501049	-1.51998
5806995	chr12:5806995:T:C	5.36856e-09	-2.37928e-10	-1.52673	4.2777e-09	-2.37928e-10	-1.52057
5807108	chr12:5807108:C:A	5.89784e-09	-2.37928e-10	-1.43271	4.56187e-09	-2.37928e-10	-1.45625
5807120	chr12:5807120:G:C	6.41348e-09	-2.37928e-10	-1.34889	5.00734e-09	-2.37928e-10	-1.36308
5807128	chr12:5807128:T:C	6.49273e-09	-1.33661	-5.0546e-10	5.7395e-09	-1.22661	-5.0546e-10
5807180	chr12:5807180:T:C	7.37038e-09	-1.20982	-5.0546e-10	6.59947e-09	-1.087	-5.0546e-10
5807184	chr12:5807184:G:A	4.33956e-09	-0.409655	-1.32986	2.70738e-09	-0.454192	-1.52381
5807237	chr12:5807237:C:T	7.39468e-09	-1.20653	-5.0546e-10	6.62288e-09	-1.08345	-5.0546e-10
5807564	chr12:5807564:T:C	5.38519e-09	-2.37928e-10	-1.52364	4.25322e-09	-2.37928e-10	-1.52631
5807591	chr12:5807591:T:C	5.98285e-09	-2.37928e-10	-1.41839	4.53897e-09	-2.37928e-10	-1.46128
5807666	chr12:5807666:C:G	5.19982e-09	-1.55867	-5.0546e-10	3.76272e-09	-1.64884	-5.0546e-10
5807667	chr12:5807667:A:T	5.20312e-09	-1.55803	-5.0546e-10	3.7649e-09	-1.64826	-5.0546e-10
5807914	chr12:5807914:G:A	1.09139e-09	-1.60343	-1.51641	8.18867e-10	-1.6474	-1.52642
5808098	chr12:5808098:C:T	4.366e-09	-1.73344	-5.0546e-10	3.49642e-09	-1.72225	-5.0546e-10
5808618	chr12:5808618:A:G	6.24242e-09	-2.37928e-10	-1.37592	5.24385e-09	-2.37928e-10	-1.31693
5808619	chr12:5808619:C:T	7.3704e-09	-1.20982	-5.0546e-10	6.59957e-09	-1.08698	-5.0546e-10
5809323	chr12:5809323:AAAAGCT:A	8.02306e-10	-1.92703	-1.50052	6.73167e-10	-1.91168	-1.45806
5809384	chr12:5809384:A:G	1.74323e-09	-1.12869	-1.52286	1.41766e-09	-1.15006	-1.47492
5809409	chr12:5809409:A:G	8.48956e-10	-1.93485	-1.43619	6.40764e-10	-1.93469	-1.48438
5809451	chr12:5809451:T:C	1.67317e-09	-1.16701	-1.52556	1.34597e-09	-1.18987	-1.487
5809565	chr12:5809565:C:T	6.09042e-09	-2.37928e-10	-1.40057	4.58937e-09	-2.37928e-10	-1.45024
5809702	chr12:5809702:T:A	1.67702e-09	-1.21287	-1.4774	1.28879e-09	-1.22278	-1.4975
5809754	chr12:5809754:G:A	1.70791e-09	-1.49047	-1.18155	1.17118e-09	-1.54085	-1.27512
5809816	chr12:5809816:C:T	9.16037e-10	-1.82341	-1.47158	8.50726e-10	-1.78129	-1.35436
5809885	chr12:5809885:C:T	1.17813e-09	-1.64912	-1.39425	9.00868e-10	-1.69276	-1.38562
5809920	chr12:5809920:G:A	5.61087e-09	-2.37928e-10	-1.48259	4.3201e-09	-2.37928e-10	-1.51071
5810282	chr12:5810282:G:A	7.1243e-09	-2.37928e-10	-1.24378	5.4347e-09	-2.37928e-10	-1.28118
5810283	chr12:5810283:G:T	7.10066e-09	-2.37928e-10	-1.2471	5.41779e-09	-2.37928e-10	-1.2843
5810437	chr12:5810437:C:T	7.94022e-10	-1.91744	-1.5205	6.19632e-10	-1.92992	-1.5227
5810551	chr12:5810551:C:T	5.41333e-09	-2.37928e-10	-1.51843	4.32166e-09	-2.37928e-10	-1.51034
5810676	chr12:5810676:C:G	2.22452e-08	-2.37928e-10	-0.105166	1.83966e-08	-2.37928e-10	-0.0618202
5810787	chr12:5810787:A:G	6.15318e-09	-2.37928e-10	-1.39032	4.68364e-09	-2.37928e-10	-1.42991
5810795	chr12:5810795:A:G	2.64808e-09	-0.916235	-1.31722	1.84047e-09	-0.843224	-1.52074
5810885	chr12:5810885:C:T	3.61229e-09	-1.92295	-5.0546e-10	2.84286e-09	-1.92917	-5.0546e-10
5810919	chr12:5810919:C:T	1.2466e-08	-2.37928e-10	-0.684288	1.13191e-08	-2.37928e-10	-0.547497
5810936	chr12:5810936:G:A	8.13633e-10	-1.91607	-1.49746	6.31774e-10	-1.91016	-1.52305
5811297	chr12:5811297:T:C	5.75863e-09	-2.37928e-10	-1.45659	4.70579e-09	-2.37928e-10	-1.42519
5811968	chr12:5811968:C:T	1.63882e-09	-1.23755	-1.47576	1.41818e-09	-1.12174	-1.50287
5813192	chr12:5813192:T:C	2.63076e-09	-0.750846	-1.48917	2.57267e-09	-0.526326	-1.50271
5813469	chr12:5813469:G:A	7.66126e-09	-2.37928e-10	-1.17111	6.45111e-09	-2.37928e-10	-1.10973
5813522	chr12:5813522:A:G	2.02816e-09	-0.98905	-1.51111	1.88937e-09	-0.812542	-1.5252
5813729	chr12:5813729:C:A	6.27359e-09	-0.208891	-1.16205	4.04661e-09	-0.0746222	-1.50148
5814181	chr12:5814181:C:A	1.13004e-08	-2.37928e-10	-0.78245	1.014e-08	-2.37928e-10	-0.657502
5814189	chr12:5814189:G:A	6.55068e-09	-2.37928e-10	-1.32772	5.5492e-09	-2.37928e-10	-1.26033
5814201	chr12:5814201:G:A	2.01806e-09	-0.990901	-1.51425	1.88121e-09	-0.815985	-1.52608
5814231	chr12:5814231:G:A	8.17571e-10	-1.88212	-1.52659	6.35892e-10	-1.90109	-1.52562
5814293	chr12:5814293:G:A	5.55912e-09	-2.37928e-10	-1.49185	4.49035e-09	-2.37928e-10	-1.47205
5814467	chr12:5814467:G:C	2.96458e-09	-0.786158	-1.3344	2.83117e-09	-0.571738	-1.36156
5814573	chr12:5814573:C:T	5.60193e-09	-2.37928e-10	-1.48418	4.37674e-09	-2.37928e-10	-1.49768
5814982	chr12:5814982:C:T	1.99202e-09	-1.00575	-1.51239	1.85438e-09	-0.830834	-1.5256
5815127	chr12:5815127:A:C	6.82181e-09	-1.28717	-5.0546e-10	4.61442e-09	-1.4448	-5.0546e-10
5815309	chr12:5815309:A:G	8.38133e-10	-1.93384	-1.45003	7.1314e-10	-1.93506	-1.37701
5815470	chr12:5815470:T:A	2.08713e-09	-0.964422	-1.50708	1.94075e-09	-0.787171	-1.52374
5815869	chr12:5815869:T:C	5.37023e-09	-2.37928e-10	-1.52642	4.25283e-09	-2.37928e-10	-1.5264
5815888	chr12:5815888:T:G	8.30441e-10	-1.91052	-1.48258	7.05004e-10	-1.91651	-1.40703
5816210	chr12:5816210:C:A	8.62262e-10	-1.83657	-1.51892	6.69419e-10	-1.86698	-1.50835
5816772	chr12:5816772:C:A	8.41368e-10	-1.93306	-1.44696	7.16408e-10	-1.93463	-1.37286
5818118	chr12:5818118:T:C	6.23783e-09	-2.37928e-10	-1.37666	4.56e-09	-2.37928e-10	-1.45666
5818173	chr12:5818173:A:AAGG	1.0632e-08	-2.37928e-10	-0.843422	7.73526e-09	-2.37928e-10	-0.928195
5818225	chr12:5818225:T:TG	1.38679e-09	-1.85097	-1.02933	9.56932e-10	-1.83468	-1.18333
5818347	chr12:5818347:G:A	6.16814e-09	-2.37928e-10	-1.38789	4.66431e-09	-2.37928e-10	-1.43404
5818420	chr12:5818420:T:C	9.3245e-10	-1.90191	-1.37532	7.94286e-10	-1.89569	-1.30861
5818663	chr12:5818663:A:G	1.43145e-09	-1.82697	-1.02164	9.88975e-10	-1.80805	-1.17702
5818690	chr12:5818690:G:A	3.5568e-09	-0.665887	-1.27254	3.42446e-09	-0.439512	-1.30353
5818944	chr12:5818944:G:C	5.68181e-09	-2.37928e-10	-1.47002	4.56071e-09	-2.37928e-10	-1.45651
5818985	chr12:5818985:T:C	3.37441e-09	-0.712907	-1.27816	3.23095e-09	-0.492088	-1.30912
5819016	chr12:5819016:A:T	5.38452e-09	-2.37928e-10	-1.52376	4.25797e-09	-2.37928e-10	-1.52519
5819261	chr12:5819261:G:A	1.59635e-08	-2.37928e-10	-0.436984	1.3703e-08	-2.37928e-10	-0.356371
5819547	chr12:5819547:T:C	9.78258e-10	-1.83183	-1.39744	7.31087e-10	-1.81094	-1.47627
5819548	chr12:5819548:G:A	2.11286e-09	-0.939628	-1.51962	1.9893e-09	-0.75943	-1.52677
5819567	chr12:5819567:T:G	5.40089e-09	-2.37928e-10	-1.52073	4.25226e-09	-2.37928e-10	-1.52653
5819742	chr12:5819742:A:G	3.51338e-09	-0.670832	-1.27988	3.38045e-09	-0.445855	-1.31012
5819824	chr12:5819824:T:C	2.13598e-09	-0.926466	-1.5219	2.0181e-09	-0.745289	-1.52654
5819848	chr12:5819848:AAGTGGCAGC:A	2.14028e-09	-0.927727	-1.51863	2.01551e-09	-0.746372	-1.52674
5820134	chr12:5820134:A:C	6.39881e-09	-1.35118	-5.0546e-10	4.35908e-09	-1.50172	-5.0546e-10
5820187	chr12:5820187:T:C	2.08186e-09	-0.950068	-1.52396	1.96473e-09	-0.772936	-1.52569
5820293	chr12:5820293:A:G	8.41041e-10	-1.86174	-1.51867	6.55977e-10	-1.88765	-1.50797
5820303	chr12:5820303:T:A	5.95497e-09	-2.37928e-10	-1.42307	4.43783e-09	-2.37928e-10	-1.48382
5820401	chr12:5820401:T:C	1.37051e-08	-2.37928e-10	-0.589527	1.14023e-08	-2.37928e-10	-0.540172
5820566	chr12:5820566:G:A	4.16797e-09	-0.410955	-1.36891	3.45517e-09	-0.255471	-1.47864
5820573	chr12:5820573:G:A	5.90828e-09	-2.37928e-10	-1.43094	4.85598e-09	-2.37928e-10	-1.39377
5820752	chr12:5820752:C:A	1.33563e-09	-1.62464	-1.29325	9.83369e-10	-1.65095	-1.3398
5820985	chr12:5820985:C:T	2.04934e-09	-0.967398	-1.52238	1.92944e-09	-0.790332	-1.52642
5821252	chr12:5821252:C:G	1.45225e-09	-1.76193	-1.07225	9.58121e-10	-1.77904	-1.23772
5821301	chr12:5821301:C:T	6.69775e-09	-1.51226	0.206742	6.75546e-09	-1.43232	0.368689
5821493	chr12:5821493:G:A	1.36428e-09	-1.60231	-1.29435	1.00297e-09	-1.62957	-1.34145
5821607	chr12:5821607:G:A	1.33092e-08	-2.37928e-10	-0.618838	1.13103e-08	-2.37928e-10	-0.54827
5821794	chr12:5821794:T:C	5.58279e-09	-2.37928e-10	-1.4876	4.47328e-09	-2.37928e-10	-1.47586
5821839	chr12:5821839:T:C	8.63941e-10	-1.83566	-1.51788	6.70435e-10	-1.86623	-1.50758
5821926	chr12:5821926:G:A	5.45149e-09	-2.37928e-10	-1.5114	4.28824e-09	-2.37928e-10	-1.51811
5822043	chr12:5822043:C:T	5.5917e-09	-2.37928e-10	-1.48601	4.37575e-09	-2.37928e-10	-1.49791
5822184	chr12:5822184:G:A	1.32227e-09	-1.63476	-1.29319	9.74532e-10	-1.66008	-1.33971
5822277	chr12:5822277:C:G	9.5956e-10	-1.84059	-1.40798	7.20592e-10	-1.82047	-1.48119
5822324	chr12:5822324:A:G	3.75408e-09	-0.674715	-1.20973	3.61438e-09	-0.445984	-1.24308
5823099	chr12:5823099:G:T	8.76065e-10	-1.93188	-1.40773	7.5683e-10	-1.93402	-1.31858
5823115	chr12:5823115:A:G	6.33142e-09	-1.36177	-5.0546e-10	4.32573e-09	-1.5094	-5.0546e-10
5823381	chr12:5823381:A:G	8.85437e-10	-1.9337	-1.39527	7.68553e-10	-1.93502	-1.30221
5823511	chr12:5823511:G:T	3.62202e-09	-1.92026	-5.0546e-10	2.905e-09	-1.90755	-5.0546e-10
5823515	chr12:5823515:C:T	2.5457e-09	-0.772871	-1.50002	2.42655e-09	-0.563053	-1.52446
5823838	chr12:5823838:G:A	3.69465e-09	-1.90041	-5.0546e-10	2.93884e-09	-1.89597	-5.0546e-10
5824297	chr12:5824297:C:A	5.80083e-09	-0.104183	-1.34511	5.17637e-09	0.0241264	-1.35401
5824590	chr12:5824590:G:A	1.39197e-09	-1.66696	-1.20961	1.01849e-09	-1.69166	-1.264
5825572	chr12:5825572:T:C	5.93948e-09	-2.37928e-10	-1.42567	4.93188e-09	-2.37928e-10	-1.37826
5825759	chr12:5825759:T:A	6.78159e-09	-2.37928e-10	-1.29308	5.09759e-09	-2.37928e-10	-1.34522
5825964	chr12:5825964:G:A	3.72073e-09	-1.89337	-5.0546e-10	2.89869e-09	-1.90972	-5.0546e-10
5826334	chr12:5826334:T:C	4.09959e-09	-1.7964	-5.0546e-10	2.911e-09	-1.90549	-5.0546e-10
5826504	chr12:5826504:C:A	5.64059e-09	-2.37928e-10	-1.4773	4.3333e-09	-2.37928e-10	-1.50766
5826936	chr12:5826936:A:G	2.29366e-09	-1.9258	-0.451347	1.93066e-09	-1.91982	-0.396306
5827099	chr12:5827099:G:A	2.86509e-09	-0.707605	-1.44709	2.77836e-09	-0.465333	-1.48679
5827318	chr12:5827318:ACGTGCTGTGTGGGCTTAGGACAGTCATGACC:A	1.26104e-08	-2.37928e-10	-0.672773	9.76694e-09	-2.37928e-10	-0.694982
5827365	chr12:5827365:G:A	1.15609e-09	-1.93535	-1.1269	8.28445e-10	-1.93436	-1.22783
5827596	chr12:5827596:C:A	3.60959e-09	-1.9237	-5.0546e-10	2.84343e-09	-1.92897	-5.0546e-10
5827744	chr12:5827744:C:T	1.00026e-09	-1.70504	-1.50199	7.65974e-10	-1.71502	-1.52557
5828172	chr12:5828172:G:C	5.84748e-09	-1.44128	-5.0546e-10	5.1283e-09	-1.33921	-5.0546e-10
5828188	chr12:5828188:C:A	3.50137e-09	-0.429316	-1.52482	3.82992e-09	-0.36077	-1.27037
5828201	chr12:5828201:G:A	8.29685e-09	-2.37928e-10	-1.09142	6.1329e-09	-2.37928e-10	-1.16032
5828216	chr12:5828216:C:T	4.16622e-09	-0.264414	-1.51587	3.53597e-09	-0.185036	-1.52596
5828325	chr12:5828325:G:A	5.93101e-09	-2.37928e-10	-1.4271	4.60951e-09	-2.37928e-10	-1.44586
5828792	chr12:5828792:T:C	1.07198e-08	-0.649387	-0.185808	1.17566e-08	-0.478622	-0.030944
5828882	chr12:5828882:C:G	1.28248e-08	-0.576685	-0.0792246	1.42237e-08	-0.401588	0.0825126
5828902	chr12:5828902:A:C	5.73841e-09	-2.37928e-10	-1.46011	4.54594e-09	-2.37928e-10	-1.45975
5829280	chr12:5829280:C:T	1.20604e-08	-0.610004	-0.107357	1.3304e-08	-0.437536	0.0516138
5829410	chr12:5829410:G:C	8.69324e-10	-1.86129	-1.48605	6.55259e-10	-1.90121	-1.49549
5829881	chr12:5829881:T:C	8.04283e-10	-1.89852	-1.52658	6.28024e-10	-1.91373	-1.52544
5829978	chr12:5829978:T:C	5.72713e-09	-2.37928e-10	-1.46208	4.61728e-09	-2.37928e-10	-1.44418
5830271	chr12:5830271:T:C	5.42705e-09	-2.37928e-10	-1.5159	4.37193e-09	-2.37928e-10	-1.49878
5830324	chr12:5830324:C:G	5.63427e-09	-2.37928e-10	-1.47842	4.40596e-09	-2.37928e-10	-1.49103
5830775	chr12:5830775:C:T	3.39162e-09	-1.91382	-0.0721663	2.82815e-09	-1.92512	-0.00923974
5830830	chr12:5830830:T:C	5.96371e-09	-2.37928e-10	-1.4216	4.9569e-09	-2.37928e-10	-1.3732
5831055	chr12:5831055:C:T	5.9541e-09	-2.37928e-10	-1.42321	4.62771e-09	-2.37928e-10	-1.44192
5831585	chr12:5831585:C:T	5.37582e-09	-2.37928e-10	-1.52538	4.29163e-09	-2.37928e-10	-1.51732
5831587	chr12:5831587:A:T	1.4104e-08	-0.356313	-0.204517	1.21592e-08	-0.252706	-0.223191
5832134	chr12:5832134:C:T	5.88555e-09	-2.37928e-10	-1.43479	4.39627e-09	-2.37928e-10	-1.49323
5832158	chr12:5832158:C:G	1.44907e-08	-0.367172	-0.166611	1.24814e-08	-0.26451	-0.185239
5832789	chr12:5832789:T:G	5.55053e-09	-2.37928e-10	-1.4934	4.36121e-09	-2.37928e-10	-1.50123
5833165	chr12:5833165:C:G	9.71993e-09	-2.37928e-10	-0.933113	6.71395e-09	-2.37928e-10	-1.0698
5833235	chr12:5833235:T:C	5.8297e-09	-2.37928e-10	-1.44433	4.37161e-09	-2.37928e-10	-1.49885
5833264	chr12:5833264:T:C	8.52254e-09	-2.37928e-10	-1.06458	7.49722e-09	-2.37928e-10	-0.959452
5833353	chr12:5833353:A:G	2.94271e-09	-0.601243	-1.52672	2.86994e-09	-0.58901	-1.33069
5833766	chr12:5833766:CT:C	2.89092e-09	-0.61966	-1.52606	2.77622e-09	-0.605255	-1.34764
5833925	chr12:5833925:C:T	5.75684e-09	-2.37928e-10	-1.4569	4.31826e-09	-2.37928e-10	-1.51113
5833949	chr12:5833949:T:C	7.76627e-10	-1.93333	-1.52676	6.21813e-10	-1.9354	-1.5137
5834124	chr12:5834124:C:T	2.49227e-09	-0.767818	-1.52628	2.33419e-09	-0.738416	-1.3879
5834148	chr12:5834148:C:T	5.38284e-09	-2.37928e-10	-1.52407	4.35851e-09	-2.37928e-10	-1.50185
5834416	chr12:5834416:G:T	2.87598e-08	-2.37928e-10	0.151686	1.91173e-08	-2.37928e-10	-0.0233923
5834820	chr12:5834820:G:A	2.09177e-08	-2.37928e-10	-0.166694	1.4723e-08	-2.37928e-10	-0.284573
5834917	chr12:5834917:G:T	5.57521e-09	-2.37928e-10	-1.48896	4.37139e-09	-2.37928e-10	-1.4989
5834938	chr12:5834938:A:G	6.14473e-09	-2.37928e-10	-1.3917	5.42822e-09	-2.37928e-10	-1.28237
5835012	chr12:5835012:GAATACTAATTTGTTT:G	9.52499e-10	-1.72988	-1.52608	9.11529e-10	-1.65377	-1.41285
5835123	chr12:5835123:G:C	5.61468e-09	-1.88191	0.400002	5.29922e-09	-1.91015	0.603722
5835364	chr12:5835364:C:A	4.26028e-09	-0.298327	-1.45963	3.69402e-09	-0.225779	-1.44149
5835391	chr12:5835391:A:G	6.20757e-09	-2.37928e-10	-1.38152	5.50544e-09	-2.37928e-10	-1.26825
5835634	chr12:5835634:C:T	1.53825e-08	-2.37928e-10	-0.474064	1.1083e-08	-2.37928e-10	-0.568575
5836080	chr12:5836080:GA:G	6.26981e-09	-1.80395	0.432408	7.10455e-09	-1.84775	0.834504
5836197	chr12:5836197:C:T	5.32371e-08	0.767463	-5.0546e-10	3.4337e-08	0.562239	-5.0546e-10
5836231	chr12:5836231:A:G	6.49092e-09	-2.37928e-10	-1.33689	5.81893e-09	-2.37928e-10	-1.21287
5836265	chr12:5836265:A:G	5.49559e-09	-2.37928e-10	-1.50335	4.25214e-09	-2.37928e-10	-1.52656
5836297	chr12:5836297:C:T	5.49676e-09	-2.37928e-10	-1.50313	4.26485e-09	-2.37928e-10	-1.52358
5836567	chr12:5836567:C:T	8.66232e-09	-1.89076	0.842451	6.13762e-09	-1.91109	0.751547
5837015	chr12:5837015:C:G	4.11509e-09	-1.79263	-5.0546e-10	3.39676e-09	-1.75116	-5.0546e-10
5837626	chr12:5837626:G:A	5.36905e-09	-2.37928e-10	-1.52664	4.31318e-09	-2.37928e-10	-1.51231
5838227	chr12:5838227:T:C	6.90576e-09	-2.37928e-10	-1.27494	5.25032e-09	-2.37928e-10	-1.3157
5838711	chr12:5838711:G:A	1.19018e-08	-0.308363	-0.422237	9.4196e-09	-0.195859	-0.535334
5839102	chr12:5839102:A:G	5.43001e-09	-2.37928e-10	-1.51535	4.25144e-09	-2.37928e-10	-1.52673
5839729	chr12:5839729:T:C	8.85168e-09	-2.37928e-10	-1.02668	5.4092e-09	-2.37928e-10	-1.28588
5839737	chr12:5839737:G:A	5.6386e-09	-2.37928e-10	-1.47766	4.70411e-09	-2.37928e-10	-1.42555
5839878	chr12:5839878:T:TCC	1.54226e-08	-2.37928e-10	-0.471456	1.1087e-08	-2.37928e-10	-0.56821
5840096	chr12:5840096:C:T	2.81791e-09	-0.692488	-1.47881	2.8196e-09	-0.662463	-1.27493
5840345	chr12:5840345:T:C	6.10696e-09	-2.37928e-10	-1.39786	4.47822e-09	-2.37928e-10	-1.47476
5840361	chr12:5840361:C:T	5.42327e-09	-2.37928e-10	-1.51659	4.36664e-09	-2.37928e-10	-1.49999
5840605	chr12:5840605:T:C	2.68086e-09	-0.695151	-1.526	2.5835e-09	-0.680263	-1.34458
5840636	chr12:5840636:C:A	1.31782e-08	-0.220922	-0.407804	1.04591e-08	-0.104428	-0.522085
5840768	chr12:5840768:A:C	9.24883e-10	-1.75943	-1.52595	9.1658e-10	-1.6894	-1.37169
5841432	chr12:5841432:G:T	1.44265e-09	-1.83372	-1.0071	1.16702e-09	-1.87912	-0.940417
5841456	chr12:5841456:C:T	1.15555e-09	-1.86622	-1.1965	8.45316e-10	-1.90599	-1.23604
5841928	chr12:5841928:A:G	1.23127e-09	-1.88201	-1.11724	1.08897e-09	-1.90525	-0.983506
5841963	chr12:5841963:G:A	7.0709e-09	-2.37928e-10	-1.2513	5.37137e-09	-2.37928e-10	-1.2929
5842464	chr12:5842464:C:A	5.18275e-09	-1.56196	-5.0546e-10	4.1034e-09	-1.56217	-5.0546e-10
5842778	chr12:5842778:G:A	6.19925e-09	-2.37928e-10	-1.38286	5.47426e-09	-2.37928e-10	-1.27393
5842907	chr12:5842907:T:C	1.24538e-09	-1.83469	-1.15315	1.05245e-09	-1.86925	-1.05361
5842946	chr12:5842946:T:C	6.18992e-09	-2.37928e-10	-1.38437	5.46346e-09	-2.37928e-10	-1.2759
5843068	chr12:5843068:A:T	1.10275e-08	-0.453929	-0.352967	7.10593e-09	-0.300419	-0.712636
5843560	chr12:5843560:T:A	8.28509e-09	-1.09283	-5.0546e-10	6.68099e-09	-1.07472	-5.0546e-10
5843660	chr12:5843660:AAGG:A	1.25721e-09	-1.83308	-1.14532	1.06265e-09	-1.86786	-1.04536
5843664	chr12:5843664:A:ACT	1.23634e-09	-1.837	-1.15814	1.04384e-09	-1.87124	-1.05984
5844149	chr12:5844149:G:A	5.68233e-09	-2.37928e-10	-1.46993	4.64482e-09	-2.37928e-10	-1.43823
5844228	chr12:5844228:G:A	1.27207e-09	-1.82319	-1.14346	1.07398e-09	-1.85986	-1.04275
5844251	chr12:5844251:A:G	5.51633e-09	-2.37928e-10	-1.49958	4.47843e-09	-2.37928e-10	-1.47471
5844322	chr12:5844322:A:C	1.28633e-09	-1.82871	-1.12679	1.0891e-09	-1.86438	-1.02426
5844458	chr12:5844458:T:A	1.26212e-09	-1.83463	-1.13987	1.06786e-09	-1.8692	-1.03913
5844532	chr12:5844532:C:A	6.82403e-09	-2.37928e-10	-1.28684	4.9262e-09	-2.37928e-10	-1.37942
5844905	chr12:5844905:CT:C	5.54364e-09	-2.37928e-10	-1.49464	4.25899e-09	-2.37928e-10	-1.52495
5844976	chr12:5844976:A:G	6.48661e-09	-2.37928e-10	-1.33755	5.8109e-09	-2.37928e-10	-1.21425
5845135	chr12:5845135:TG:T	2.3324e-08	-2.37928e-10	-0.0578074	1.62083e-08	-2.37928e-10	-0.18846
5845658	chr12:5845658:C:T	1.20149e-08	-2.37928e-10	-0.721143	8.6825e-09	-2.37928e-10	-0.812675
5845710	chr12:5845710:G:A	1.22889e-09	-1.85912	-1.14206	1.04418e-09	-1.88946	-1.04129
5845764	chr12:5845764:G:C	1.22279e-09	-1.84855	-1.15761	1.03468e-09	-1.88064	-1.05924
5845788	chr12:5845788:T:G	2.80827e-08	-2.37928e-10	0.127863	1.93633e-08	-2.37928e-10	-0.0106049
5846035	chr12:5846035:C:T	5.65536e-09	-2.37928e-10	-1.47469	4.61709e-09	-2.37928e-10	-1.44422
5846088	chr12:5846088:G:C	1.0689e-09	-1.90625	-1.23441	1.06239e-09	-1.91205	-1.00142
5846114	chr12:5846114:C:T	1.96147e-08	-2.37928e-10	-0.231014	1.31708e-08	-2.37928e-10	-0.395982
5846125	chr12:5846125:G:A	2.46973e-08	-2.37928e-10	-0.000597833	1.78169e-08	-2.37928e-10	-0.0938375
5846226	chr12:5846226:T:C	1.09313e-09	-1.91105	-1.2072	1.09646e-09	-1.91665	-0.96524
5846318	chr12:5846318:C:A	6.5268e-09	-2.37928e-10	-1.33137	5.85695e-09	-2.37928e-10	-1.20636
5846320	chr12:5846320:A:G	9.71286e-09	-0.303058	-0.630783	7.68996e-09	-0.191232	-0.742838
5847129	chr12:5847129:G:A	8.70925e-09	-2.37928e-10	-1.04291	7.67339e-09	-2.37928e-10	-0.936227
5847306	chr12:5847306:A:G	5.37397e-09	-2.37928e-10	-1.52572	4.27304e-09	-2.37928e-10	-1.52166
5847353	chr12:5847353:C:T	5.7427e-09	-2.37928e-10	-1.45936	4.7057e-09	-2.37928e-10	-1.42521
5847567	chr12:5847567:TAG:T	7.79358e-10	-1.93539	-1.52119	6.24401e-10	-1.93375	-1.51119
5847703	chr12:5847703:C:T	6.57814e-09	-2.37928e-10	-1.32354	5.91544e-09	-2.37928e-10	-1.19642
5847778	chr12:5847778:C:T	9.95951e-10	-1.90757	-1.30378	9.61375e-10	-1.91426	-1.09911
5847944	chr12:5847944:G:A	1.72032e-08	-2.37928e-10	-0.362194	1.58302e-08	-2.37928e-10	-0.212066
5848097	chr12:5848097:A:G	1.03391e-09	-1.92316	-1.25079	1.0193e-09	-1.92733	-1.02754
5848697	chr12:5848697:T:C	2.54903e-08	-2.37928e-10	0.031005	1.76378e-08	-2.37928e-10	-0.103942
5848843	chr12:5848843:C:T	5.41767e-09	-2.37928e-10	-1.51763	4.38405e-09	-2.37928e-10	-1.49601
5849010	chr12:5849010:G:A	1.25943e-09	-1.77764	-1.19899	8.97389e-10	-1.84017	-1.24208
5849284	chr12:5849284:C:T	1.66549e-08	-0.394586	-5.0546e-10	9.98113e-09	-0.673289	-5.0546e-10
5849501	chr12:5849501:G:A	6.63156e-09	-2.37928e-10	-1.31545	5.97854e-09	-2.37928e-10	-1.18581
5849555	chr12:5849555:G:A	1.07397e-08	-0.405577	-0.427769	6.91557e-09	-0.254115	-0.786094
5849651	chr12:5849651:T:G	7.55506e-09	-2.37928e-10	-1.18507	5.69883e-09	-2.37928e-10	-1.23372
5849682	chr12:5849682:G:T	5.49896e-09	-2.37928e-10	-1.50273	4.41361e-09	-2.37928e-10	-1.48929
5849702	chr12:5849702:T:C	1.63317e-09	-1.83194	-0.884824	1.27422e-09	-1.87811	-0.853533
5849929	chr12:5849929:C:T	5.45844e-09	-2.37928e-10	-1.51013	4.3331e-09	-2.37928e-10	-1.5077
5850007	chr12:5850007:C:T	1.18872e-09	-1.7025	-1.33192	9.11112e-10	-1.77067	-1.29641
5850214	chr12:5850214:G:A	5.54689e-09	-2.37928e-10	-1.49405	4.51704e-09	-2.37928e-10	-1.46613
5850341	chr12:5850341:A:G	5.39655e-09	-2.37928e-10	-1.52153	4.25139e-09	-2.37928e-10	-1.52674
5850498	chr12:5850498:C:T	5.39071e-09	-2.37928e-10	-1.52261	4.31073e-09	-2.37928e-10	-1.51288
5850555	chr12:5850555:G:A	6.33121e-09	-2.37928e-10	-1.3618	5.62908e-09	-2.37928e-10	-1.24604
5850603	chr12:5850603:T:C	5.514e-09	-2.37928e-10	-1.5	4.27559e-09	-2.37928e-10	-1.52106
5850695	chr12:5850695:T:C	5.49995e-09	-2.37928e-10	-1.50255	4.32082e-09	-2.37928e-10	-1.51054
5851335	chr12:5851335:A:G	8.21253e-09	-2.37928e-10	-1.10163	5.62353e-09	-2.37928e-10	-1.24702
5851383	chr12:5851383:A:T	7.46675e-09	-2.37928e-10	-1.19683	5.92801e-09	-2.37928e-10	-1.1943
5851438	chr12:5851438:A:C	1.32078e-09	-1.91851	-1.01057	7.97577e-10	-1.93184	-1.26832
5851724	chr12:5851724:A:G	1.10553e-08	-2.37928e-10	-0.804385	7.56056e-09	-2.37928e-10	-0.95104
5851820	chr12:5851820:C:T	1.89192e-08	-2.37928e-10	-0.267112	1.29667e-08	-2.37928e-10	-0.411602
5851882	chr12:5851882:G:A	8.08312e-10	-1.93482	-1.48527	6.33653e-10	-1.90524	-1.525
5852008	chr12:5852008:A:G	1.27997e-08	-2.37928e-10	-0.657868	9.05642e-09	-2.37928e-10	-0.770511
5852305	chr12:5852305:T:C	6.38386e-09	-2.37928e-10	-1.35352	5.46125e-09	-2.37928e-10	-1.27631
5852512	chr12:5852512:C:T	6.9427e-09	-2.37928e-10	-1.2696	5.24149e-09	-2.37928e-10	-1.31738
5852785	chr12:5852785:G:A	6.22943e-09	-2.37928e-10	-1.37801	5.03966e-09	-2.37928e-10	-1.35665
5853292	chr12:5853292:G:A	1.68339e-09	-1.55323	-1.13325	1.03411e-09	-1.66648	-1.27396
5853297	chr12:5853297:T:C	1.28893e-08	-2.37928e-10	-0.650897	9.10659e-09	-2.37928e-10	-0.764987
5853323	chr12:5853323:T:C	8.6253e-10	-1.84105	-1.51413	6.83966e-10	-1.86228	-1.49155
5853356	chr12:5853356:C:A	2.02978e-09	-1.63	-0.869358	2.35186e-09	-1.78356	-0.335221
5853548	chr12:5853548:C:T	8.401e-10	-1.86943	-1.51209	6.70195e-10	-1.88564	-1.48853
5853577	chr12:5853577:A:C	1.619e-09	-1.85399	-0.871487	7.81308e-10	-1.90779	-1.31298
5853740	chr12:5853740:C:T	6.26617e-09	-2.37928e-10	-1.37213	5.40183e-09	-2.37928e-10	-1.28725
5854663	chr12:5854663:C:T	5.64314e-09	-2.37928e-10	-1.47685	4.47789e-09	-2.37928e-10	-1.47483
5854839	chr12:5854839:T:C	1.69615e-08	-2.37928e-10	-0.376347	1.19966e-08	-2.37928e-10	-0.489365
5854962	chr12:5854962:G:A	7.64493e-09	-2.37928e-10	-1.17325	5.71131e-09	-2.37928e-10	-1.23154
5855158	chr12:5855158:T:A	1.26371e-08	-2.37928e-10	-0.670654	8.69893e-09	-2.37928e-10	-0.810785
5855669	chr12:5855669:A:G	1.01592e-08	-2.37928e-10	-0.888908	8.49057e-09	-2.37928e-10	-0.835029
5855688	chr12:5855688:A:G	1.01443e-08	-2.37928e-10	-0.890383	8.47784e-09	-2.37928e-10	-0.83653
5855827	chr12:5855827:G:A	5.50691e-09	-2.37928e-10	-1.50129	4.3314e-09	-2.37928e-10	-1.50809
5856185	chr12:5856185:G:C	1.03809e-09	-1.6459	-1.52401	7.53827e-10	-1.76349	-1.49308
5856314	chr12:5856314:T:G	1.17509e-09	-1.64723	-1.39872	9.03184e-10	-1.76555	-1.31026
5856375	chr12:5856375:G:A	5.64483e-09	-2.37928e-10	-1.47655	4.47933e-09	-2.37928e-10	-1.47451
5856510	chr12:5856510:G:A	7.2523e-09	-2.37928e-10	-1.22597	5.45343e-09	-2.37928e-10	-1.27774
5856526	chr12:5856526:GT:G	7.43647e-09	-2.37928e-10	-1.20089	5.57955e-09	-2.37928e-10	-1.25488
5856529	chr12:5856529:TTTCTGGCC:T	7.22096e-09	-2.37928e-10	-1.2303	5.43171e-09	-2.37928e-10	-1.28173
5856603	chr12:5856603:G:A	7.33925e-09	-2.37928e-10	-1.21405	5.49878e-09	-2.37928e-10	-1.26946
5857361	chr12:5857361:T:C	5.46308e-09	-2.37928e-10	-1.50928	4.30466e-09	-2.37928e-10	-1.51429
5858275	chr12:5858275:C:T	9.92431e-10	-1.82321	-1.39168	7.83493e-10	-1.88631	-1.33167
5858308	chr12:5858308:T:C	5.45809e-09	-2.37928e-10	-1.51019	4.30411e-09	-2.37928e-10	-1.51441
5858724	chr12:5858724:A:G	5.44224e-09	-2.37928e-10	-1.5131	4.29369e-09	-2.37928e-10	-1.51684
5858852	chr12:5858852:T:C	7.87666e-10	-1.93074	-1.51523	6.91524e-10	-1.88479	-1.45806
5858955	chr12:5858955:T:C	5.44645e-09	-2.37928e-10	-1.51233	4.29623e-09	-2.37928e-10	-1.51625
5859068	chr12:5859068:G:A	5.46693e-09	-2.37928e-10	-1.50857	4.30916e-09	-2.37928e-10	-1.51324
5859128	chr12:5859128:T:C	8.39164e-10	-1.86816	-1.51448	6.68333e-10	-1.88468	-1.49228
5859263	chr12:5859263:T:G	1.21662e-09	-1.84764	-1.16357	1.03699e-09	-1.90292	-1.03474
5859431	chr12:5859431:T:C	1.02421e-08	-2.37928e-10	-0.880786	8.56245e-09	-2.37928e-10	-0.826599
5859698	chr12:5859698:A:T	5.46327e-09	-2.37928e-10	-1.50924	4.30744e-09	-2.37928e-10	-1.51364
5859796	chr12:5859796:A:C	5.50931e-09	-2.37928e-10	-1.50085	4.33931e-09	-2.37928e-10	-1.50627
5860025	chr12:5860025:C:T	5.54985e-09	-2.37928e-10	-1.49352	4.36791e-09	-2.37928e-10	-1.4997
5860135	chr12:5860135:A:G	5.5214e-09	-2.37928e-10	-1.49866	4.34758e-09	-2.37928e-10	-1.50437
5860373	chr12:5860373:T:C	5.49712e-09	-2.37928e-10	-1.50307	4.33074e-09	-2.37928e-10	-1.50825
5860527	chr12:5860527:C:A	5.64483e-09	-2.37928e-10	-1.47655	4.47933e-09	-2.37928e-10	-1.47451
5860681	chr12:5860681:T:C	5.89206e-09	-2.37928e-10	-1.43369	4.59171e-09	-2.37928e-10	-1.44973
5860689	chr12:5860689:C:G	5.37639e-09	-2.37928e-10	-1.52527	4.26974e-09	-2.37928e-10	-1.52243
5861199	chr12:5861199:A:G	5.48825e-09	-2.37928e-10	-1.50468	4.32461e-09	-2.37928e-10	-1.50966
5861354	chr12:5861354:G:A	5.49863e-09	-2.37928e-10	-1.50279	4.33184e-09	-2.37928e-10	-1.50799
5861385	chr12:5861385:GGCCCCTAGCA:G	9.83971e-10	-1.86021	-1.36324	8.40337e-10	-1.90968	-1.23826
5861690	chr12:5861690:T:G	1.02591e-08	-2.37928e-10	-0.879128	8.57806e-09	-2.37928e-10	-0.824777
5861718	chr12:5861718:G:A	5.94328e-09	-2.37928e-10	-1.42503	4.81026e-09	-2.37928e-10	-1.40323
5861900	chr12:5861900:A:G	5.48659e-09	-2.37928e-10	-1.50498	4.32398e-09	-2.37928e-10	-1.50981
5862010	chr12:5862010:C:T	8.29632e-10	-1.87911	-1.51496	6.41644e-10	-1.89369	-1.52402
5862129	chr12:5862129:G:C	5.49863e-09	-2.37928e-10	-1.50279	4.33184e-09	-2.37928e-10	-1.50799
5862484	chr12:5862484:C:T	5.49863e-09	-2.37928e-10	-1.50279	4.33184e-09	-2.37928e-10	-1.50799
5862668	chr12:5862668:A:G	5.48744e-09	-2.37928e-10	-1.50483	4.32407e-09	-2.37928e-10	-1.50979
5862710	chr12:5862710:G:A	5.49863e-09	-2.37928e-10	-1.50279	4.33184e-09	-2.37928e-10	-1.50799
5862718	chr12:5862718:C:A	5.40416e-09	-2.37928e-10	-1.52012	4.25245e-09	-2.37928e-10	-1.52649
5862821	chr12:5862821:G:A	7.9786e-09	-2.37928e-10	-1.13053	6.45966e-09	-2.37928e-10	-1.10841
5862894	chr12:5862894:A:G	5.5019e-09	-2.37928e-10	-1.5022	4.33407e-09	-2.37928e-10	-1.50748
5863072	chr12:5863072:C:T	6.24818e-09	-2.37928e-10	-1.375	5.33224e-09	-2.37928e-10	-1.30021
5863110	chr12:5863110:G:A	5.4993e-09	-2.37928e-10	-1.50267	4.33226e-09	-2.37928e-10	-1.5079
5863142	chr12:5863142:C:T	5.49888e-09	-2.37928e-10	-1.50275	4.33197e-09	-2.37928e-10	-1.50796
5863221	chr12:5863221:T:C	5.46191e-09	-2.37928e-10	-1.50949	4.30683e-09	-2.37928e-10	-1.51378
5863326	chr12:5863326:A:G	1.41287e-09	-1.75831	-1.10335	1.17716e-09	-1.84129	-0.969589
5863499	chr12:5863499:G:A	5.72006e-09	-2.37928e-10	-1.46331	4.4825e-09	-2.37928e-10	-1.4738
5863618	chr12:5863618:T:A	5.54899e-09	-2.37928e-10	-1.49368	4.36738e-09	-2.37928e-10	-1.49982
5863665	chr12:5863665:C:T	1.06225e-09	-1.76316	-1.38374	8.24274e-10	-1.84424	-1.323
5863692	chr12:5863692:TTTAAA:T	6.64781e-09	-2.37928e-10	-1.313	5.17164e-09	-2.37928e-10	-1.3308
5864212	chr12:5864212:G:A	6.2653e-09	-2.37928e-10	-1.37227	4.87818e-09	-2.37928e-10	-1.38921
5864246	chr12:5864246:T:C	6.8173e-09	-2.37928e-10	-1.28783	5.29818e-09	-2.37928e-10	-1.30662
5864262	chr12:5864262:C:T	6.6362e-09	-2.37928e-10	-1.31475	5.16339e-09	-2.37928e-10	-1.33239
5864564	chr12:5864564:C:T	1.04369e-08	-2.37928e-10	-0.861943	7.47595e-09	-2.37928e-10	-0.962294
5864665	chr12:5864665:A:G	6.67871e-09	-2.37928e-10	-1.30837	5.00429e-09	-2.37928e-10	-1.36369
5864727	chr12:5864727:C:T	6.59032e-09	-2.37928e-10	-1.32169	5.13125e-09	-2.37928e-10	-1.33864
5865188	chr12:5865188:T:C	6.47222e-09	-2.37928e-10	-1.33977	5.04186e-09	-2.37928e-10	-1.35621
5865230	chr12:5865230:T:C	4.704e-08	-2.37928e-10	0.643706	4.5145e-08	-2.37928e-10	0.835894
5865489	chr12:5865489:T:C	6.51691e-09	-2.37928e-10	-1.33289	5.07397e-09	-2.37928e-10	-1.34986
5865919	chr12:5865919:G:A	6.24128e-09	-2.37928e-10	-1.37611	5.15314e-09	-2.37928e-10	-1.33438
5865938	chr12:5865938:C:T	1.07676e-09	-1.78058	-1.35275	6.69042e-10	-1.87086	-1.50503
5866293	chr12:5866293:T:C	1.12051e-09	-1.7712	-1.32231	8.05563e-10	-1.81437	-1.37583
5866318	chr12:5866318:T:C	6.55862e-09	-2.37928e-10	-1.32651	5.1024e-09	-2.37928e-10	-1.34427
5866685	chr12:5866685:G:A	8.79186e-10	-1.92656	-1.40949	7.83557e-10	-1.93468	-1.28322
5866766	chr12:5866766:G:T	1.0438e-08	-2.37928e-10	-0.861837	8.72093e-09	-2.37928e-10	-0.80826
5866824	chr12:5866824:C:T	6.57835e-09	-2.37928e-10	-1.32351	5.12581e-09	-2.37928e-10	-1.3397
5867339	chr12:5867339:A:T	9.43906e-09	-2.37928e-10	-0.962436	6.78506e-09	-2.37928e-10	-1.05926
5867628	chr12:5867628:G:A	1.62824e-08	-2.37928e-10	-0.417207	1.32087e-08	-2.37928e-10	-0.393112
5867832	chr12:5867832:A:G	5.97396e-09	-2.37928e-10	-1.41988	4.51272e-09	-2.37928e-10	-1.46709
5867880	chr12:5867880:T:A	2.2822e-09	-1.90414	-0.478011	1.72902e-09	-1.9133	-0.513127
5867895	chr12:5867895:G:A	8.00179e-10	-1.93533	-1.49488	6.24347e-10	-1.92023	-1.52481
5868159	chr12:5868159:G:T	1.40336e-08	-2.37928e-10	-0.565839	9.45673e-09	-2.37928e-10	-0.727258
5868898	chr12:5868898:C:G	1.29914e-08	-2.37928e-10	-0.643004	8.94467e-09	-2.37928e-10	-0.782927
5869037	chr12:5869037:G:A	5.82939e-09	-2.37928e-10	-1.44438	4.45593e-09	-2.37928e-10	-1.47975
5869053	chr12:5869053:A:G	1.07965e-09	-1.67481	-1.45584	9.22592e-10	-1.76464	-1.28991
5869345	chr12:5869345:A:T	5.3731e-09	-2.37928e-10	-1.52589	4.26571e-09	-2.37928e-10	-1.52338
5869457	chr12:5869457:C:T	1.46306e-08	-2.37928e-10	-0.524174	1.23523e-08	-2.37928e-10	-0.460139
5869822	chr12:5869822:C:T	5.4655e-09	-2.37928e-10	-1.50884	4.46777e-09	-2.37928e-10	-1.4771
5870028	chr12:5870028:G:A	5.52209e-09	-2.37928e-10	-1.49854	4.45083e-09	-2.37928e-10	-1.48089
5870245	chr12:5870245:G:A	8.34093e-09	-2.37928e-10	-1.08612	7.71604e-09	-2.37928e-10	-0.930683
5870462	chr12:5870462:A:G	1.74208e-08	-2.37928e-10	-0.349627	1.39839e-08	-2.37928e-10	-0.336077
5870621	chr12:5870621:AAC:A	1.64394e-09	-1.75902	-0.951178	1.22319e-09	-1.62097	-1.15156
5870904	chr12:5870904:A:G	6.29139e-09	-2.37928e-10	-1.36811	5.42331e-09	-2.37928e-10	-1.28328
5871015	chr12:5871015:G:A	1.23813e-08	-2.37928e-10	-0.691108	1.0655e-08	-2.37928e-10	-0.607953
5871093	chr12:5871093:C:T	4.20095e-09	-1.77198	-5.0546e-10	3.17547e-09	-1.81853	-5.0546e-10
5871104	chr12:5871104:G:A	6.12101e-09	-2.37928e-10	-1.39557	5.20262e-09	-2.37928e-10	-1.32482
5871236	chr12:5871236:TCG:T	5.92068e-09	-2.37928e-10	-1.42884	4.98986e-09	-2.37928e-10	-1.36658
5871757	chr12:5871757:C:T	1.02711e-07	-2.37928e-10	1.42462	5.70363e-08	-2.37928e-10	1.0697
5871841	chr12:5871841:C:T	3.0964e-09	-1.83281	-0.244239	1.7981e-09	-1.71334	-0.673915
5871918	chr12:5871918:G:A	6.87475e-09	-2.37928e-10	-1.27944	5.58334e-09	-2.37928e-10	-1.2542
5872187	chr12:5872187:C:T	1.11199e-09	-1.89926	-1.20188	8.35768e-10	-1.825	-1.32839
5872229	chr12:5872229:G:C	3.88174e-09	-1.85101	-5.0546e-10	3.16052e-09	-1.82325	-5.0546e-10
5872239	chr12:5872239:G:C	8.99398e-10	-1.89418	-1.41915	7.13008e-10	-1.81214	-1.50011
5872261	chr12:5872261:T:C	9.37246e-10	-1.88636	-1.38574	6.94877e-10	-1.90067	-1.43734
5872400	chr12:5872400:G:A	5.38981e-09	-2.37928e-10	-1.52278	4.25138e-09	-2.37928e-10	-1.52674
5872635	chr12:5872635:T:C	1.3346e-08	-2.37928e-10	-0.616072	1.18102e-08	-2.37928e-10	-0.505021
5873721	chr12:5873721:G:A	6.06448e-09	-2.37928e-10	-1.40484	5.24136e-09	-2.37928e-10	-1.3174
5873952	chr12:5873952:C:T	5.70152e-09	-2.37928e-10	-1.46656	4.72914e-09	-2.37928e-10	-1.42024
5873955	chr12:5873955:G:A	5.40771e-09	-2.37928e-10	-1.51947	4.25182e-09	-2.37928e-10	-1.52664
5873977	chr12:5873977:T:C	5.40678e-09	-2.37928e-10	-1.51964	4.25173e-09	-2.37928e-10	-1.52666
5874004	chr12:5874004:A:G	5.58587e-09	-2.37928e-10	-1.48705	4.37181e-09	-2.37928e-10	-1.49881
5874375	chr12:5874375:T:A	6.94864e-09	-2.37928e-10	-1.26875	5.68803e-09	-2.37928e-10	-1.23562
5875163	chr12:5875163:G:A	5.43363e-09	-2.37928e-10	-1.51468	4.42383e-09	-2.37928e-10	-1.48698
5875205	chr12:5875205:C:T	5.40174e-09	-2.37928e-10	-1.52057	4.25131e-09	-2.37928e-10	-1.52676
5875268	chr12:5875268:T:C	1.79531e-09	-1.76007	-0.862044	1.7187e-09	-1.71681	-0.715605
5875506	chr12:5875506:G:A	7.54187e-09	-2.37928e-10	-1.18682	5.86412e-09	-2.37928e-10	-1.20513
5875753	chr12:5875753:T:A	1.77351e-09	-1.77144	-0.862893	1.58915e-09	-1.80466	-0.70613
5875830	chr12:5875830:G:A	2.15587e-09	-1.92901	-0.51009	1.40641e-09	-1.89468	-0.738265
5876249	chr12:5876249:G:A	1.80705e-08	-2.37928e-10	-0.313011	1.13755e-08	-2.37928e-10	-0.542526
5876305	chr12:5876305:C:G	2.66409e-09	-1.83022	-0.397208	2.40409e-09	-1.79203	-0.304784
5876348	chr12:5876348:G:A	7.95603e-09	-1.93516	0.801801	2.9912e-09	-1.92334	0.0450285
5877074	chr12:5877074:T:C	1.30184e-08	-1.73158	1.09066	1.02777e-08	-1.67751	1.03351
5877351	chr12:5877351:A:G	9.9437e-09	-2.37928e-10	-0.910353	7.38834e-09	-2.37928e-10	-0.974082
5877629	chr12:5877629:A:T	1.18158e-09	-1.92067	-1.11977	8.56694e-10	-1.86573	-1.26293
5877654	chr12:5877654:T:G	1.22114e-08	-1.76079	1.05587	9.72301e-09	-1.71017	1.01068
5878137	chr12:5878137:T:C	1.66293e-09	-1.78009	-0.918618	2.2254e-09	-1.78613	-0.387917
5878369	chr12:5878369:C:G	2.88791e-09	-1.7754	-0.371356	2.60391e-09	-1.73679	-0.280182
5878942	chr12:5878942:C:G	5.41623e-09	-2.37928e-10	-1.51789	4.25254e-09	-2.37928e-10	-1.52647
5878973	chr12:5878973:G:A	2.94523e-09	-1.76748	-0.359629	2.65502e-09	-1.72918	-0.268351
5878986	chr12:5878986:A:G	1.89734e-08	-2.37928e-10	-0.264253	1.18799e-08	-2.37928e-10	-0.499134
5879105	chr12:5879105:C:T	1.42372e-08	-1.67466	1.12323	1.12953e-08	-1.62465	1.07505
5879141	chr12:5879141:A:C	1.94286e-08	-2.37928e-10	-0.240547	1.21408e-08	-2.37928e-10	-0.477414
5879263	chr12:5879263:AGGG:A	2.34686e-09	-1.92402	-0.430194	1.51596e-09	-1.88841	-0.66953
5879271	chr12:5879271:T:A	2.89628e-09	-1.76638	-0.377482	2.61009e-09	-1.72805	-0.286546
5879375	chr12:5879375:T:C	9.50523e-09	-0.955449	-5.0546e-10	6.8771e-09	-1.04579	-5.0546e-10
5879381	chr12:5879381:A:G	2.94637e-09	-1.79872	-0.327997	2.63486e-09	-1.76372	-0.24143
5879385	chr12:5879385:ACAGAT:A	1.16387e-07	-2.37928e-10	1.54963	6.45554e-08	-2.37928e-10	1.19354
5879551	chr12:5879551:T:C	1.83141e-09	-1.75794	-0.844261	1.63878e-09	-1.79254	-0.687494
5879661	chr12:5879661:A:G	1.81856e-08	-2.37928e-10	-0.306663	1.14438e-08	-2.37928e-10	-0.536535
5879854	chr12:5879854:T:C	1.50457e-08	-1.69434	1.19815	1.19145e-08	-1.64602	1.1498
5879875	chr12:5879875:T:C	3.04098e-09	-1.78408	-0.311027	2.74386e-09	-1.74687	-0.21775
5879937	chr12:5879937:G:C	2.98967e-09	-1.77266	-0.339471	2.69955e-09	-1.73439	-0.246507
5879993	chr12:5879993:T:G	1.49146e-08	-1.67342	1.16847	1.18268e-08	-1.62303	1.11941
5880152	chr12:5880152:T:C	5.41672e-09	-2.37928e-10	-1.5178	4.39839e-09	-2.37928e-10	-1.49275
5880264	chr12:5880264:C:T	7.21704e-09	-2.37928e-10	-1.23085	5.84781e-09	-2.37928e-10	-1.20792
5880471	chr12:5880471:G:A	2.905e-09	-1.75598	-0.384881	2.62023e-09	-1.71644	-0.294284
5880534	chr12:5880534:G:A	6.71487e-09	-2.37928e-10	-1.30297	5.59379e-09	-2.37928e-10	-1.25233
5880536	chr12:5880536:C:T	5.41806e-09	-2.37928e-10	-1.51755	4.40065e-09	-2.37928e-10	-1.49223
5881109	chr12:5881109:C:T	2.32388e-09	-1.9179	-0.446155	1.51408e-09	-1.87692	-0.682261
5881323	chr12:5881323:G:A	8.52149e-08	-2.37928e-10	1.23788	4.93334e-08	-2.37928e-10	0.924616
5881373	chr12:5881373:A:G	9.38544e-09	-1.62734	0.659212	7.61368e-09	-1.57558	0.631543
5881381	chr12:5881381:T:C	1.48365e-08	-2.37928e-10	-0.5102	9.65922e-09	-2.37928e-10	-0.706072
5881538	chr12:5881538:C:T	7.43756e-09	-2.37928e-10	-1.20075	6.06846e-09	-2.37928e-10	-1.17088
5881552	chr12:5881552:C:T	3.5691e-09	-1.93498	-5.0546e-10	2.82563e-09	-1.93525	-5.0546e-10
5882063	chr12:5882063:G:A	1.47539e-08	-2.37928e-10	-0.515782	9.61739e-09	-2.37928e-10	-0.710412
5882287	chr12:5882287:G:A	3.96925e-09	-1.82872	-5.0546e-10	3.2389e-09	-1.79875	-5.0546e-10
5882365	chr12:5882365:T:C	1.34746e-09	-1.87548	-1.03359	9.0727e-10	-1.84422	-1.22708
5882859	chr12:5882859:C:A	1.63885e-09	-1.93364	-0.779653	1.71738e-09	-1.92021	-0.512967
5882963	chr12:5882963:C:T	1.53358e-08	-2.37928e-10	-0.477104	1.47525e-08	-2.37928e-10	-0.282575
5883097	chr12:5883097:A:C	4.97731e-09	-1.92715	0.32475	4.19597e-09	-1.91023	0.370372
5883895	chr12:5883895:C:T	1.17343e-09	-1.83627	-1.21109	1.93397e-09	-1.82323	-0.491181
5883961	chr12:5883961:T:C	5.90003e-09	-2.37928e-10	-1.43234	4.75378e-09	-2.37928e-10	-1.41504
5884334	chr12:5884334:G:A	1.09214e-07	-2.37928e-10	1.48602	5.14856e-08	-2.37928e-10	0.967317
5884371	chr12:5884371:C:T	7.88161e-08	-2.37928e-10	1.15983	3.75855e-08	-2.37928e-10	0.652634
5884372	chr12:5884372:A:G	5.5555e-09	-2.37928e-10	-1.4925	4.34667e-09	-2.37928e-10	-1.50458
5884394	chr12:5884394:G:A	6.62639e-09	-2.37928e-10	-1.31623	5.07278e-09	-2.37928e-10	-1.3501
5884799	chr12:5884799:G:A	6.68e-09	-2.37928e-10	-1.30817	5.04595e-09	-2.37928e-10	-1.3554
5884909	chr12:5884909:CCCA:C	5.47568e-09	-1.53786	0.0308888	2.31621e-09	-1.68874	-0.445316
5885281	chr12:5885281:G:A	4.23788e-09	-1.76323	-5.0546e-10	3.59788e-09	-1.69364	-5.0546e-10
5885940	chr12:5885940:T:C	1.1241e-09	-1.93351	-1.1568	1.13843e-09	-1.921	-0.923336
5886031	chr12:5886031:G:C	4.08306e-09	-1.80044	-5.0546e-10	3.43565e-09	-1.73978	-5.0546e-10
5886122	chr12:5886122:T:A	6.66496e-09	-2.37928e-10	-1.31043	5.03586e-09	-2.37928e-10	-1.3574
5886216	chr12:5886216:G:T	1.06931e-07	-2.37928e-10	1.4649	5.0471e-08	-2.37928e-10	0.947415
5886412	chr12:5886412:G:T	5.00346e-09	-1.90805	0.310888	5.32219e-09	-1.92764	0.62554
5886536	chr12:5886536:A:G	1.17608e-09	-1.93512	-1.10999	1.1947e-09	-1.93248	-0.86361
5887532	chr12:5887532:T:C	7.25322e-09	-1.8588	0.63295	3.06027e-09	-1.9095	0.0540145
5887636	chr12:5887636:C:T	5.39821e-09	-2.37928e-10	-1.52122	4.31858e-09	-2.37928e-10	-1.51106
5888008	chr12:5888008:G:C	5.48867e-09	-2.37928e-10	-1.50461	4.28243e-09	-2.37928e-10	-1.51946
5888393	chr12:5888393:G:A	5.5971e-09	-2.37928e-10	-1.48504	4.39986e-09	-2.37928e-10	-1.49241
5888428	chr12:5888428:G:T	5.39938e-09	-2.37928e-10	-1.52101	4.3201e-09	-2.37928e-10	-1.51071
5888458	chr12:5888458:C:A	1.53366e-09	-1.5432	-1.23644	9.61368e-10	-1.66675	-1.34663
5888494	chr12:5888494:A:G	9.89293e-09	-1.74292	0.827449	3.85516e-09	-1.83016	0.205583
5888753	chr12:5888753:A:G	5.3825e-09	-2.37928e-10	-1.52414	4.29586e-09	-2.37928e-10	-1.51633
5888882	chr12:5888882:A:G	5.4011e-09	-2.37928e-10	-1.52069	4.32245e-09	-2.37928e-10	-1.51016
5888955	chr12:5888955:C:T	5.39887e-09	-2.37928e-10	-1.5211	4.31946e-09	-2.37928e-10	-1.51086
5888974	chr12:5888974:A:G	5.39902e-09	-2.37928e-10	-1.52107	4.31969e-09	-2.37928e-10	-1.5108
5889069	chr12:5889069:G:A	5.40039e-09	-2.37928e-10	-1.52082	4.25826e-09	-2.37928e-10	-1.52512
5889113	chr12:5889113:A:G	5.39888e-09	-2.37928e-10	-1.5211	4.31945e-09	-2.37928e-10	-1.51086
5889122	chr12:5889122:G:A	1.43726e-09	-1.80216	-1.04239	8.7312e-10	-1.84131	-1.26835
5889140	chr12:5889140:A:G	5.40594e-09	-2.37928e-10	-1.51979	4.31775e-09	-2.37928e-10	-1.51125
5889146	chr12:5889146:G:A	5.44985e-09	-2.37928e-10	-1.5117	4.38304e-09	-2.37928e-10	-1.49624
5889179	chr12:5889179:G:A	9.6998e-10	-1.71256	-1.52521	6.97351e-10	-1.80768	-1.52677
5889180	chr12:5889180:C:T	1.96679e-07	-2.37928e-10	2.07428	1.99781e-07	-2.37928e-10	2.32324
5889218	chr12:5889218:A:C	1.05897e-09	-1.89299	-1.257	7.71911e-10	-1.88955	-1.34332
5889223	chr12:5889223:G:C	5.48871e-09	-2.37928e-10	-1.5046	4.28243e-09	-2.37928e-10	-1.51946
5889249	chr12:5889249:G:A	5.39992e-09	-2.37928e-10	-1.52091	4.32087e-09	-2.37928e-10	-1.51053
5889353	chr12:5889353:C:T	5.42814e-09	-2.37928e-10	-1.51569	4.35564e-09	-2.37928e-10	-1.50251
5889498	chr12:5889498:G:C	5.48841e-09	-2.37928e-10	-1.50465	4.28231e-09	-2.37928e-10	-1.51949
5889534	chr12:5889534:A:G	5.37949e-09	-2.37928e-10	-1.5247	4.28917e-09	-2.37928e-10	-1.51789
5889839	chr12:5889839:AC:A	5.39799e-09	-2.37928e-10	-1.52126	4.31831e-09	-2.37928e-10	-1.51112
5889888	chr12:5889888:T:C	5.39887e-09	-2.37928e-10	-1.5211	4.31946e-09	-2.37928e-10	-1.51086
5890539	chr12:5890539:G:A	5.39935e-09	-2.37928e-10	-1.52101	4.32012e-09	-2.37928e-10	-1.5107
5890716	chr12:5890716:G:C	1.00725e-09	-1.67443	-1.52564	7.15053e-10	-1.78262	-1.52676
5890740	chr12:5890740:T:G	1.20618e-08	-1.66632	0.949072	4.5749e-09	-1.77225	0.318855
5890960	chr12:5890960:A:G	1.36152e-09	-1.91265	-0.986041	8.06638e-10	-1.92652	-1.26234
5891020	chr12:5891020:C:T	3.14938e-08	-1.85243	2.09493	1.68187e-08	-1.8789	1.7274
5891904	chr12:5891904:T:C	1.32983e-09	-1.91255	-1.00969	8.03995e-10	-1.92619	-1.26596
5892034	chr12:5892034:C:T	3.7843e-09	-1.87643	-5.0546e-10	3.16066e-09	-1.8232	-5.0546e-10
5892184	chr12:5892184:G:A	5.40745e-09	-2.37928e-10	-1.51951	4.33071e-09	-2.37928e-10	-1.50825
5892469	chr12:5892469:T:C	5.39943e-09	-2.37928e-10	-1.521	4.32024e-09	-2.37928e-10	-1.51067
5892505	chr12:5892505:C:T	5.11833e-09	-1.57446	-5.0546e-10	4.39285e-09	-1.49401	-5.0546e-10
5893053	chr12:5893053:T:A	5.39743e-09	-2.37928e-10	-1.52137	4.31757e-09	-2.37928e-10	-1.51129
5893070	chr12:5893070:G:A	5.39674e-09	-2.37928e-10	-1.5215	4.31661e-09	-2.37928e-10	-1.51152
5893115	chr12:5893115:G:T	5.37032e-09	-2.37928e-10	-1.5264	4.25164e-09	-2.37928e-10	-1.52668
5893416	chr12:5893416:C:A	5.39853e-09	-2.37928e-10	-1.52117	4.319e-09	-2.37928e-10	-1.51096
5893538	chr12:5893538:C:T	1.84992e-09	-1.4985	-1.09365	1.12712e-09	-1.62948	-1.22484
5893688	chr12:5893688:T:C	5.41967e-09	-2.37928e-10	-1.51726	4.34634e-09	-2.37928e-10	-1.50465
5893939	chr12:5893939:G:T	7.01518e-09	-1.25922	-5.0546e-10	4.47931e-09	-1.47452	-5.0546e-10
5893952	chr12:5893952:A:G	9.99594e-09	-1.77485	0.869741	3.91062e-09	-1.854	0.243709
5894119	chr12:5894119:T:C	5.39903e-09	-2.37928e-10	-1.52107	4.31968e-09	-2.37928e-10	-1.5108
5894286	chr12:5894286:T:C	1.33581e-09	-1.45113	-1.46663	8.32988e-10	-1.64773	-1.50899
5894324	chr12:5894324:T:G	9.19392e-08	-2.37928e-10	1.31384	4.16942e-08	-2.37928e-10	0.756378
5894327	chr12:5894327:G:A	1.58741e-09	-1.34511	-1.40008	1.01461e-09	-1.49551	-1.46396
5894624	chr12:5894624:A:G	5.39756e-09	-2.37928e-10	-1.52134	4.31754e-09	-2.37928e-10	-1.5113
5894868	chr12:5894868:A:G	5.39821e-09	-2.37928e-10	-1.52122	4.31857e-09	-2.37928e-10	-1.51106
5895259	chr12:5895259:A:G	1.67053e-09	-1.45551	-1.23865	1.03333e-09	-1.59278	-1.34843
5895329	chr12:5895329:C:A	5.48864e-09	-2.37928e-10	-1.50461	4.28242e-09	-2.37928e-10	-1.51947
5895636	chr12:5895636:A:G	5.86756e-09	-2.37928e-10	-1.43785	4.73143e-09	-2.37928e-10	-1.41976
5895686	chr12:5895686:G:GA	5.39867e-09	-2.37928e-10	-1.52114	4.31926e-09	-2.37928e-10	-1.5109
5895729	chr12:5895729:C:G	1.47003e-08	-2.37928e-10	-0.519426	1.04864e-08	-2.37928e-10	-0.62391
5895767	chr12:5895767:C:T	5.38354e-09	-2.37928e-10	-1.52395	4.29771e-09	-2.37928e-10	-1.5159
5895831	chr12:5895831:G:A	5.38125e-09	-2.37928e-10	-1.52437	4.29469e-09	-2.37928e-10	-1.51661
5896860	chr12:5896860:G:A	5.8076e-09	-1.44812	-5.0546e-10	4.23617e-09	-1.53032	-5.0546e-10
5897010	chr12:5897010:C:G	5.39887e-09	-2.37928e-10	-1.5211	4.31946e-09	-2.37928e-10	-1.51086
5897879	chr12:5897879:C:T	5.48757e-09	-2.37928e-10	-1.50481	4.28193e-09	-2.37928e-10	-1.51958
5897987	chr12:5897987:T:C	1.9562e-07	-2.37928e-10	2.06888	1.96881e-07	-2.37928e-10	2.30862
5898858	chr12:5898858:A:C	5.54509e-09	-2.37928e-10	-1.49438	4.36968e-09	-2.37928e-10	-1.49929
5899084	chr12:5899084:C:G	9.09223e-08	-2.37928e-10	1.30271	4.13178e-08	-2.37928e-10	0.747309
5899119	chr12:5899119:C:G	1.21852e-08	-1.71938	1.01231	4.63345e-09	-1.8126	0.37192
5899234	chr12:5899234:A:G	5.37212e-09	-2.37928e-10	-1.52607	4.25377e-09	-2.37928e-10	-1.52618
5899426	chr12:5899426:A:C	3.71765e-09	-1.8942	-5.0546e-10	3.12152e-09	-1.83567	-5.0546e-10
5899695	chr12:5899695:A:C	1.1941e-08	-1.67749	0.950176	4.52282e-09	-1.78095	0.316101
5899706	chr12:5899706:G:A	5.53556e-09	-2.37928e-10	-1.4961	4.3361e-09	-2.37928e-10	-1.50701
5899858	chr12:5899858:C:T	1.16488e-08	-1.69129	0.9392	4.44765e-09	-1.78913	0.307523
5900429	chr12:5900429:A:G	2.64729e-09	-1.63306	-0.600692	1.27084e-09	-1.74563	-0.98867
5900711	chr12:5900711:G:A	4.80917e-09	-1.63677	-5.0546e-10	4.14278e-09	-1.55262	-5.0546e-10
5900829	chr12:5900829:A:AAG	9.24477e-08	-2.37928e-10	1.31935	4.19078e-08	-2.37928e-10	0.761487
5901042	chr12:5901042:C:T	2.45235e-08	-0.00765954	-5.0546e-10	1.59889e-08	-0.202093	-5.0546e-10
5901078	chr12:5901078:G:A	1.00971e-09	-1.93521	-1.26242	7.34439e-10	-1.93485	-1.34778
5901109	chr12:5901109:C:A	5.57274e-09	-2.37928e-10	-1.48941	4.3315e-09	-2.37928e-10	-1.50807
5901263	chr12:5901263:G:A	5.38875e-09	-2.37928e-10	-1.52298	4.25414e-09	-2.37928e-10	-1.52609
5901493	chr12:5901493:G:A	2.87086e-08	-2.37928e-10	0.149904	2.91026e-08	-2.37928e-10	0.396842
5901682	chr12:5901682:C:T	3.56777e-09	-1.93535	-5.0546e-10	2.85554e-09	-1.92472	-5.0546e-10
5901761	chr12:5901761:G:T	2.36344e-08	-2.37928e-10	-0.0445878	2.3046e-08	-2.37928e-10	0.163507
5901922	chr12:5901922:A:G	1.07148e-09	-1.64467	-1.49357	8.2386e-10	-1.74688	-1.42086
5902198	chr12:5902198:C:T	2.41289e-08	-2.37928e-10	-0.0238829	2.36158e-08	-2.37928e-10	0.187933
5902324	chr12:5902324:C:A	4.01415e-09	-1.81747	-5.0546e-10	3.04405e-09	-1.8608	-5.0546e-10
5902935	chr12:5902935:G:A	2.0654e-08	-2.37928e-10	-0.179384	1.9911e-08	-2.37928e-10	0.0172893
5903139	chr12:5903139:T:C	1.93575e-07	-2.37928e-10	2.05837	1.96632e-07	-2.37928e-10	2.30735
5903956	chr12:5903956:G:A	5.86372e-09	-1.65634	0.217828	2.52387e-09	-1.76068	-0.287507
5903972	chr12:5903972:T:C	8.79682e-10	-1.93101	-1.40447	6.76437e-10	-1.93342	-1.43148
5903994	chr12:5903994:A:G	8.55569e-09	-2.37928e-10	-1.0607	6.58549e-09	-2.37928e-10	-1.08912
5904329	chr12:5904329:G:C	7.44303e-08	-2.37928e-10	1.10257	7.32081e-08	-2.37928e-10	1.31932
5904515	chr12:5904515:G:A	8.77267e-09	-1.69897	0.663318	3.58779e-09	-1.79538	0.0989321
5904639	chr12:5904639:T:C	7.41853e-08	-2.37928e-10	1.09927	7.29237e-08	-2.37928e-10	1.31543
5904652	chr12:5904652:G:A	4.78661e-09	-1.63479	-0.00668144	3.21803e-09	-1.62915	-0.176061
5904664	chr12:5904664:C:T	6.76748e-08	-2.37928e-10	1.00742	6.61856e-08	-2.37928e-10	1.21848
5904721	chr12:5904721:C:T	6.76748e-08	-2.37928e-10	1.00742	6.61856e-08	-2.37928e-10	1.21848
5904862	chr12:5904862:G:C	6.76748e-08	-2.37928e-10	1.00742	6.61856e-08	-2.37928e-10	1.21848
5905161	chr12:5905161:A:G	2.33606e-08	-2.37928e-10	-0.056241	2.27107e-08	-2.37928e-10	0.148852
5905253	chr12:5905253:TGTGGAATGTCA:T	6.82561e-08	-2.37928e-10	1.01598	6.67948e-08	-2.37928e-10	1.22764
5905409	chr12:5905409:A:G	1.96679e-07	-2.37928e-10	2.07428	1.99781e-07	-2.37928e-10	2.32324
5905410	chr12:5905410:G:A	6.76748e-08	-2.37928e-10	1.00742	6.61856e-08	-2.37928e-10	1.21848
5905664	chr12:5905664:C:T	5.37431e-09	-2.37928e-10	-1.52566	4.25127e-09	-2.37928e-10	-1.52677
5905722	chr12:5905722:G:A	5.48841e-09	-2.37928e-10	-1.50465	4.28231e-09	-2.37928e-10	-1.51949
5905867	chr12:5905867:T:G	6.70434e-09	-1.72506	0.420526	2.84117e-09	-1.81368	-0.116089
5906365	chr12:5906365:AAAAAG:A	2.40143e-07	-2.37928e-10	2.27394	2.49891e-07	-2.37928e-10	2.54704
5906377	chr12:5906377:A:G	5.47802e-09	-2.37928e-10	-1.50655	4.28067e-09	-2.37928e-10	-1.51988
5906466	chr12:5906466:G:A	8.7987e-09	-1.42943	0.396747	5.1903e-09	-1.45321	0.126019
5906607	chr12:5906607:C:T	5.57111e-09	-2.37928e-10	-1.4897	4.45311e-09	-2.37928e-10	-1.48038
5906958	chr12:5906958:A:G	8.17265e-09	-2.37928e-10	-1.1065	7.81658e-09	-2.37928e-10	-0.917738
5907085	chr12:5907085:G:A	3.58235e-09	-1.93127	-5.0546e-10	2.93613e-09	-1.89689	-5.0546e-10
5907135	chr12:5907135:G:A	5.61625e-09	-2.37928e-10	-1.48163	4.76107e-09	-2.37928e-10	-1.41351
5907265	chr12:5907265:A:G	8.30719e-09	-2.37928e-10	-1.09017	7.97078e-09	-2.37928e-10	-0.898202
5907369	chr12:5907369:A:C	4.88069e-09	-1.62201	-5.0546e-10	3.63721e-09	-1.68277	-5.0546e-10
5907529	chr12:5907529:G:A	5.37404e-09	-2.37928e-10	-1.52571	4.25128e-09	-2.37928e-10	-1.52676
5907578	chr12:5907578:A:G	8.32168e-09	-2.37928e-10	-1.08843	7.9879e-09	-2.37928e-10	-0.896057
5907609	chr12:5907609:G:A	8.30719e-09	-2.37928e-10	-1.09017	7.97078e-09	-2.37928e-10	-0.898202
5907862	chr12:5907862:G:A	5.42696e-09	-2.37928e-10	-1.51591	4.32342e-09	-2.37928e-10	-1.50994
5908019	chr12:5908019:C:G	5.67874e-08	-2.37928e-10	0.832024	3.27465e-08	-2.37928e-10	0.514813
5908062	chr12:5908062:G:A	2.38716e-07	-2.37928e-10	2.26798	2.4244e-07	-2.37928e-10	2.51677
5908143	chr12:5908143:G:A	7.23522e-09	-2.37928e-10	-1.22833	5.11603e-09	-2.37928e-10	-1.34161
5908252	chr12:5908252:C:T	4.145e-08	-1.75148	2.26868	2.18486e-08	-1.79403	1.90418
5908264	chr12:5908264:A:T	8.3059e-09	-2.37928e-10	-1.09032	7.97024e-09	-2.37928e-10	-0.89827
5908386	chr12:5908386:A:G	8.29761e-09	-2.37928e-10	-1.09132	7.95928e-09	-2.37928e-10	-0.899646
5908406	chr12:5908406:TCAAC:T	8.30719e-09	-2.37928e-10	-1.09017	7.97078e-09	-2.37928e-10	-0.898202
5908411	chr12:5908411:A:G	8.43123e-09	-2.37928e-10	-1.07535	8.11332e-09	-2.37928e-10	-0.880478
5908510	chr12:5908510:G:T	7.28421e-09	-2.37928e-10	-1.22158	5.08178e-09	-2.37928e-10	-1.34832
5908863	chr12:5908863:T:C	5.68863e-09	-2.37928e-10	-1.46882	4.37738e-09	-2.37928e-10	-1.49753
5908879	chr12:5908879:C:T	1.45654e-09	-1.43458	-1.39665	9.44642e-10	-1.56889	-1.46205
5908993	chr12:5908993:C:T	8.30719e-09	-2.37928e-10	-1.09017	7.97078e-09	-2.37928e-10	-0.898202
5909115	chr12:5909115:C:G	8.30719e-09	-2.37928e-10	-1.09017	7.97078e-09	-2.37928e-10	-0.898202
5909490	chr12:5909490:C:T	6.86156e-09	-2.37928e-10	-1.28136	4.9095e-09	-2.37928e-10	-1.38281
5909535	chr12:5909535:C:T	2.33609e-08	-0.0562299	-5.0546e-10	2.07539e-08	0.058747	-5.0546e-10
5909614	chr12:5909614:C:T	7.04658e-09	-2.37928e-10	-1.25475	5.0112e-09	-2.37928e-10	-1.36231
5909742	chr12:5909742:AG:A	2.14624e-07	-2.37928e-10	2.16159	2.18869e-07	-2.37928e-10	2.41449
5909744	chr12:5909744:T:C	1.9732e-07	-2.37928e-10	2.07753	2.00408e-07	-2.37928e-10	2.32637
5910113	chr12:5910113:C:G	7.044e-09	-2.37928e-10	-1.25512	5.00989e-09	-2.37928e-10	-1.36257
5910249	chr12:5910249:G:A	7.03486e-09	-2.37928e-10	-1.25641	5.00485e-09	-2.37928e-10	-1.36358
5910326	chr12:5910326:G:A	7.01075e-09	-2.37928e-10	-1.25985	4.99151e-09	-2.37928e-10	-1.36625
5910363	chr12:5910363:G:A	6.9193e-09	-2.37928e-10	-1.27298	4.94121e-09	-2.37928e-10	-1.37638
5910634	chr12:5910634:T:G	6.81922e-09	-2.37928e-10	-1.28755	4.88621e-09	-2.37928e-10	-1.38757
5910700	chr12:5910700:A:G	9.93118e-10	-1.93533	-1.27887	8.44445e-10	-1.9241	-1.21896
5910754	chr12:5910754:T:G	7.044e-09	-2.37928e-10	-1.25512	5.00989e-09	-2.37928e-10	-1.36257
5910857	chr12:5910857:A:G	7.82514e-10	-1.9348	-1.51773	6.2061e-10	-1.92722	-1.52382
5911256	chr12:5911256:A:C	7.03514e-09	-2.37928e-10	-1.25637	5.00521e-09	-2.37928e-10	-1.36351
5911301	chr12:5911301:T:C	1.57475e-08	-2.37928e-10	-0.450612	1.03225e-08	-2.37928e-10	-0.639656
5911450	chr12:5911450:C:T	7.0555e-09	-2.37928e-10	-1.25348	5.01599e-09	-2.37928e-10	-1.36135
5911468	chr12:5911468:C:T	4.97327e-09	-1.60321	-5.0546e-10	3.73533e-09	-1.65615	-5.0546e-10
5911624	chr12:5911624:A:G	7.03928e-09	-2.37928e-10	-1.25579	5.0071e-09	-2.37928e-10	-1.36313
5911812	chr12:5911812:G:A	5.80639e-08	-2.37928e-10	0.854252	3.36901e-08	-2.37928e-10	0.543221
5912004	chr12:5912004:T:C	6.9826e-09	-2.37928e-10	-1.26387	4.97721e-09	-2.37928e-10	-1.36912
5912288	chr12:5912288:G:C	6.88196e-09	-2.37928e-10	-1.27839	4.92063e-09	-2.37928e-10	-1.38055
5912327	chr12:5912327:A:G	7.05123e-09	-2.37928e-10	-1.25409	5.0137e-09	-2.37928e-10	-1.36181
5912464	chr12:5912464:G:A	7.03379e-09	-2.37928e-10	-1.25657	5.00419e-09	-2.37928e-10	-1.36371
5912580	chr12:5912580:A:T	4.50556e-09	-1.70198	-5.0546e-10	3.60899e-09	-1.69056	-5.0546e-10
5912599	chr12:5912599:C:T	7.52431e-09	-2.37928e-10	-1.18915	5.27664e-09	-2.37928e-10	-1.31069
5912641	chr12:5912641:T:C	7.05912e-09	-2.37928e-10	-1.25297	5.01819e-09	-2.37928e-10	-1.36091
5912648	chr12:5912648:C:T	5.36838e-09	-2.37928e-10	-1.52676	4.25586e-09	-2.37928e-10	-1.52569
5912737	chr12:5912737:G:C	7.044e-09	-2.37928e-10	-1.25512	5.00989e-09	-2.37928e-10	-1.36257
5912800	chr12:5912800:A:G	7.04235e-09	-2.37928e-10	-1.25535	5.00874e-09	-2.37928e-10	-1.3628
5913329	chr12:5913329:G:A	1.26341e-09	-1.84626	-1.12721	8.10727e-10	-1.86238	-1.32143
5913443	chr12:5913443:C:T	5.3716e-09	-2.37928e-10	-1.52617	4.25172e-09	-2.37928e-10	-1.52666
5913631	chr12:5913631:A:G	6.16599e-09	-2.37928e-10	-1.38824	4.54316e-09	-2.37928e-10	-1.46036
5913773	chr12:5913773:C:T	5.39014e-09	-2.37928e-10	-1.52272	4.36279e-09	-2.37928e-10	-1.50087
5913792	chr12:5913792:G:C	2.61006e-08	-2.37928e-10	0.0546654	2.35589e-08	-2.37928e-10	0.185519
5914249	chr12:5914249:A:AG	3.35833e-08	-2.37928e-10	0.306738	2.09529e-08	-2.37928e-10	0.0682926
5914501	chr12:5914501:G:A	5.84447e-09	-1.4418	-5.0546e-10	4.14982e-09	-1.55092	-5.0546e-10
5914530	chr12:5914530:T:C	5.36904e-09	-2.37928e-10	-1.52664	4.25245e-09	-2.37928e-10	-1.52649
5914550	chr12:5914550:C:T	1.35012e-09	-1.93487	-0.97223	9.87626e-10	-1.92869	-1.05775
5914780	chr12:5914780:G:C	5.40193e-09	-2.37928e-10	-1.52053	4.33441e-09	-2.37928e-10	-1.5074
5914830	chr12:5914830:T:C	5.56492e-09	-2.37928e-10	-1.49081	4.43994e-09	-2.37928e-10	-1.48334
5914913	chr12:5914913:C:T	1.37125e-09	-1.85235	-1.03922	8.95939e-10	-1.88812	-1.19575
5915049	chr12:5915049:G:A	6.31669e-09	-2.37928e-10	-1.3641	4.81697e-09	-2.37928e-10	-1.40184
5915097	chr12:5915097:A:C	3.58115e-08	-1.85084	2.22182	1.59148e-08	-1.86667	1.65993
5915316	chr12:5915316:A:G	3.27746e-08	-1.86567	2.14804	1.46914e-08	-1.88022	1.5935
5915463	chr12:5915463:TCAAA:T	3.38369e-08	-1.86443	2.17869	1.51575e-08	-1.8791	1.62361
5915473	chr12:5915473:T:A	6.12135e-09	-2.37928e-10	-1.39551	4.62945e-09	-2.37928e-10	-1.44155
5915485	chr12:5915485:G:A	5.8444e-09	-2.37928e-10	-1.44181	4.72534e-09	-2.37928e-10	-1.42105
5915554	chr12:5915554:TC:T	5.41495e-09	-2.37928e-10	-1.51813	4.38647e-09	-2.37928e-10	-1.49546
5915594	chr12:5915594:T:C	5.45836e-08	-1.87702	2.66946	2.55515e-08	-1.87916	2.14587
5915639	chr12:5915639:G:A	5.20605e-08	-1.87727	2.62239	2.44764e-08	-1.87925	2.10297
5915888	chr12:5915888:T:G	5.16614e-08	-1.88593	2.62335	2.43167e-08	-1.88806	2.10524
5916020	chr12:5916020:TA:T	5.51655e-08	-1.86481	2.66785	2.58803e-08	-1.86742	2.14692
5916105	chr12:5916105:C:T	5.28442e-08	-1.86848	2.62854	2.48984e-08	-1.87063	2.11145
5916164	chr12:5916164:C:A	4.68769e-08	-1.87372	2.51395	2.22053e-08	-1.87585	2.00219
5916329	chr12:5916329:G:A	1.31089e-08	-2.37928e-10	-0.634003	9.13401e-09	-2.37928e-10	-0.761981
5916418	chr12:5916418:G:C	4.35631e-09	-1.73567	-5.0546e-10	3.42691e-09	-1.74232	-5.0546e-10
5916764	chr12:5916764:G:A	4.25831e-09	-1.75842	-5.0546e-10	3.58342e-09	-1.69767	-5.0546e-10
5916924	chr12:5916924:T:C	5.14005e-08	-1.85129	2.58364	2.42726e-08	-1.85365	2.06901
5916985	chr12:5916985:A:G	4.275e-08	-1.86132	2.40939	2.04282e-08	-1.86352	1.90645
5917073	chr12:5917073:G:A	4.48745e-09	-1.70601	-5.0546e-10	3.93441e-09	-1.60422	-5.0546e-10
5917081	chr12:5917081:G:A	4.15261e-08	-1.86769	2.38672	1.98688e-08	-1.86986	1.88503
5917148	chr12:5917148:G:A	5.33072e-08	-1.86309	2.63187	2.50904e-08	-1.86521	2.11371
5917188	chr12:5917188:C:T	1.44883e-09	-1.59328	-1.24326	1.58039e-09	-1.32371	-1.19261
5917207	chr12:5917207:A:G	5.47859e-08	-1.86502	2.66116	2.57576e-08	-1.86714	2.14188
5917289	chr12:5917289:A:G	5.23249e-08	-1.85821	2.60839	2.46921e-08	-1.86043	2.09293
5917405	chr12:5917405:C:G	5.13821e-08	-1.85239	2.58439	2.42737e-08	-1.85458	2.06999
5917412	chr12:5917412:T:A	5.49883e-08	-1.857	2.65683	2.58569e-08	-1.8592	2.13779
5917817	chr12:5917817:A:C	5.47771e-09	-2.37928e-10	-1.5066	4.45761e-09	-2.37928e-10	-1.47937
5917824	chr12:5917824:G:A	6.34426e-08	-1.85624	2.79908	2.94756e-08	-1.85801	2.26759
5917862	chr12:5917862:A:C	6.79747e-09	-2.37928e-10	-1.29074	6.26408e-09	-2.37928e-10	-1.13915
5917867	chr12:5917867:A:C	5.37316e-08	-1.84065	2.61736	2.53167e-08	-1.84315	2.10063
5917911	chr12:5917911:A:G	6.26326e-09	-2.37928e-10	-1.37259	4.77663e-09	-2.37928e-10	-1.41025
5918126	chr12:5918126:C:T	5.57008e-08	-1.84703	2.65974	2.6187e-08	-1.84923	2.14051
5918405	chr12:5918405:C:A	9.75087e-10	-1.79773	-1.4348	7.51597e-10	-1.73288	-1.52666
5918478	chr12:5918478:C:T	4.89562e-08	-1.85947	2.5431	2.30624e-08	-1.86184	2.02606
5918729	chr12:5918729:A:G	5.42587e-08	-1.84907	2.63554	2.55632e-08	-1.85124	2.1184
5918857	chr12:5918857:G:A	5.02467e-08	-1.84976	2.55941	2.38472e-08	-1.85197	2.04965
5919086	chr12:5919086:A:G	6.24564e-09	-2.37928e-10	-1.37541	5.41993e-09	-2.37928e-10	-1.2839
5919161	chr12:5919161:G:A	5.05006e-08	-1.8488	2.56349	2.385e-08	-1.85099	2.0488
5919166	chr12:5919166:A:G	6.4402e-08	-1.854	2.81185	2.99549e-08	-1.85614	2.28185
5919232	chr12:5919232:C:T	3.59979e-09	-1.92642	-5.0546e-10	2.83179e-09	-1.93308	-5.0546e-10
5919250	chr12:5919250:A:T	4.4975e-09	-1.70377	-5.0546e-10	3.7553e-09	-1.65082	-5.0546e-10
5919270	chr12:5919270:C:T	5.22298e-08	-1.8559	2.60426	2.46587e-08	-1.85792	2.08906
5919783	chr12:5919783:T:C	4.87004e-08	-1.82095	2.49934	2.38073e-08	-1.82288	2.01888
5919899	chr12:5919899:A:G	7.5397e-09	-1.76524	0.578131	4.44733e-09	-1.84235	0.360667
5920294	chr12:5920294:C:T	6.69278e-08	-1.81274	2.80906	3.10541e-08	-1.81531	2.27705
5920431	chr12:5920431:G:T	6.17955e-08	-1.85632	2.77286	2.86691e-08	-1.85838	2.24021
5920604	chr12:5920604:A:G	6.27868e-09	-2.37928e-10	-1.37013	5.64251e-09	-2.37928e-10	-1.24366
5920681	chr12:5920681:C:T	6.38561e-08	-1.84728	2.79662	2.96631e-08	-1.84933	2.26525
5920736	chr12:5920736:G:A	5.99549e-09	-2.37928e-10	-1.41628	4.91053e-09	-2.37928e-10	-1.3826
5920810	chr12:5920810:T:C	6.43844e-08	-1.86614	2.82372	2.99609e-08	-1.86798	2.29389
5920987	chr12:5920987:C:T	4.33437e-09	-1.74072	-5.0546e-10	3.34355e-09	-1.76695	-5.0546e-10
5920999	chr12:5920999:G:A	6.65423e-08	-1.87179	2.86233	3.07848e-08	-1.87363	2.32666
5921135	chr12:5921135:G:A	5.92894e-09	-1.89889	0.471445	2.17072e-09	-1.92575	-0.27318
5921136	chr12:5921136:T:C	6.03261e-08	-1.85416	2.74663	2.80642e-08	-1.85607	2.21657
5921239	chr12:5921239:A:G	4.75493e-08	-1.93235	2.58682	2.24532e-08	-1.9325	2.06995
5921271	chr12:5921271:A:G	1.13744e-09	-1.93539	-1.14312	8.0098e-10	-1.93539	-1.26052
5921403	chr12:5921403:G:A	4.4787e-09	-1.51405	-0.193907	3.65655e-09	-1.42488	-0.252584
5921576	chr12:5921576:G:A	2.77712e-08	-1.90583	2.02254	1.3668e-08	-1.91011	1.55119
5921751	chr12:5921751:C:T	6.41096e-09	-2.37928e-10	-1.34928	5.68198e-09	-2.37928e-10	-1.23668
5922346	chr12:5922346:C:T	3.75804e-09	-1.88339	-5.0546e-10	3.00409e-09	-1.87401	-5.0546e-10
5922972	chr12:5922972:A:G	6.72737e-09	-1.76786	0.466749	5.08972e-09	-1.61095	0.264191
5923692	chr12:5923692:C:T	1.36235e-08	-2.37928e-10	-0.595492	9.84602e-09	-2.37928e-10	-0.686917
5923867	chr12:5923867:TG:T	5.44903e-09	-2.37928e-10	-1.51185	4.26622e-09	-2.37928e-10	-1.52326
5924234	chr12:5924234:G:A	1.40046e-09	-1.52411	-1.34638	1.11937e-09	-1.37977	-1.48145
5924483	chr12:5924483:C:T	5.54124e-09	-2.37928e-10	-1.49507	4.82494e-09	-2.37928e-10	-1.40019
5924756	chr12:5924756:T:C	3.32138e-09	-0.565855	-1.44106	2.59118e-09	-0.495172	-1.5267
5924789	chr12:5924789:T:C	7.20582e-09	-2.37928e-10	-1.2324	4.91276e-09	-2.37928e-10	-1.38215
5924795	chr12:5924795:A:G	1.01313e-09	-1.70653	-1.48772	7.3973e-10	-1.82111	-1.45435
5924899	chr12:5924899:G:A	3.37172e-09	-1.9076	-0.0842743	2.11081e-09	-1.92837	-0.298542
5924902	chr12:5924902:T:C	5.62821e-09	-2.37928e-10	-1.4795	4.94102e-09	-2.37928e-10	-1.37641
5925040	chr12:5925040:C:A	2.72549e-07	-2.37928e-10	2.40053	1.55196e-07	-2.37928e-10	2.0707
5925234	chr12:5925234:T:C	7.0227e-09	-1.23716	-0.020984	3.35656e-09	-1.49884	-0.264223
5925246	chr12:5925246:G:A	1.76517e-07	-2.37928e-10	1.96612	1.037e-07	-2.37928e-10	1.66752
5925365	chr12:5925365:G:A	5.53605e-09	-2.37928e-10	-1.49601	4.39838e-09	-2.37928e-10	-1.49275
5925451	chr12:5925451:T:A	5.70991e-08	-1.37502	2.21252	8.83167e-08	-1.34497	2.85192
5925888	chr12:5925888:C:T	5.50598e-09	-2.37928e-10	-1.50146	4.6006e-09	-2.37928e-10	-1.4478
5926142	chr12:5926142:T:C	1.36677e-09	-1.71447	-1.18037	8.83206e-10	-1.7915	-1.30668
5926304	chr12:5926304:C:T	5.40594e-09	-2.37928e-10	-1.51979	4.33353e-09	-2.37928e-10	-1.5076
5926398	chr12:5926398:C:A	4.81205e-09	-1.63617	-5.0546e-10	3.5363e-09	-1.7109	-5.0546e-10
5926443	chr12:5926443:T:C	1.08994e-08	-2.37928e-10	-0.818584	8.32904e-09	-2.37928e-10	-0.854237
5926578	chr12:5926578:C:T	8.75363e-09	-1.93537	0.897547	5.83979e-09	-1.91945	0.710163
5926778	chr12:5926778:T:C	5.54322e-09	-2.37928e-10	-1.49472	4.25768e-09	-2.37928e-10	-1.52526
5927217	chr12:5927217:T:A	5.37757e-09	-2.37928e-10	-1.52505	4.40081e-09	-2.37928e-10	-1.4922
5927359	chr12:5927359:C:T	5.89328e-09	-2.37928e-10	-1.43348	5.36111e-09	-2.37928e-10	-1.29481
5927378	chr12:5927378:A:G	5.70496e-07	-2.37928e-10	3.13921	3.2927e-07	-2.37928e-10	2.82289
5927384	chr12:5927384:G:C	6.08568e-09	-2.37928e-10	-1.40135	5.63178e-09	-2.37928e-10	-1.24556
5927512	chr12:5927512:C:T	2.06519e-07	-2.37928e-10	2.1231	1.20174e-07	-2.37928e-10	1.81495
5927515	chr12:5927515:G:A	2.32508e-09	-0.8769	-1.48664	2.46954e-09	-0.829503	-1.24045
5928147	chr12:5928147:CAGG:C	1.76815e-09	-1.89808	-0.739282	1.146e-09	-1.92286	-0.914844
5928220	chr12:5928220:A:G	6.21986e-09	-1.92989	0.550347	4.35558e-09	-1.93303	0.430498
5928226	chr12:5928226:AC:A	8.91806e-08	-2.37928e-10	1.28337	5.66022e-08	-2.37928e-10	1.06206
5928256	chr12:5928256:A:C	5.47826e-09	-2.37928e-10	-1.5065	4.29654e-09	-2.37928e-10	-1.51618
5930157	chr12:5930157:C:T	5.454e-09	-1.93516	0.424218	3.89676e-09	-1.92411	0.310275
5930457	chr12:5930457:G:A	1.70618e-09	-1.89688	-0.776157	1.11076e-09	-1.92221	-0.946732
5930461	chr12:5930461:G:A	5.44336e-09	-2.37928e-10	-1.51289	4.26294e-09	-2.37928e-10	-1.52403
5930716	chr12:5930716:A:T	4.08057e-09	-1.80106	-5.0546e-10	3.0432e-09	-1.86108	-5.0546e-10
5930790	chr12:5930790:C:A	1.06808e-09	-1.61669	-1.52473	8.39448e-10	-1.66131	-1.48768
5930895	chr12:5930895:C:A	1.64828e-09	-1.76585	-0.941708	1.03393e-09	-1.83231	-1.10831
5931045	chr12:5931045:T:A	5.44266e-09	-2.37928e-10	-1.51302	4.38096e-09	-2.37928e-10	-1.49672
5931102	chr12:5931102:A:T	5.45546e-09	-2.37928e-10	-1.51068	4.28235e-09	-2.37928e-10	-1.51948
5931151	chr12:5931151:A:C	5.36838e-09	-2.37928e-10	-1.52677	4.34315e-09	-2.37928e-10	-1.50538
5931411	chr12:5931411:C:T	3.63222e-09	-1.93292	0.0154762	3.71807e-09	-1.92749	0.26671
5931437	chr12:5931437:G:C	1.4331e-07	-1.41465	3.17237	2.4014e-07	-1.38266	3.88989
5932989	chr12:5932989:C:T	3.95083e-07	-2.37928e-10	2.77181	2.22575e-07	-2.37928e-10	2.43128
5933050	chr12:5933050:T:C	6.48406e-09	-2.37928e-10	-1.33794	4.72632e-09	-2.37928e-10	-1.42084
5933370	chr12:5933370:G:A	5.84644e-09	-2.37928e-10	-1.44146	4.34487e-09	-2.37928e-10	-1.50499
5933500	chr12:5933500:G:T	5.09356e-08	-2.37928e-10	0.72327	3.02669e-08	-2.37928e-10	0.43607
5933981	chr12:5933981:T:C	5.38653e-09	-2.37928e-10	-1.52339	4.284e-09	-2.37928e-10	-1.5191
5934071	chr12:5934071:G:A	9.16294e-10	-1.78087	-1.51384	7.4743e-10	-1.81159	-1.45351
5934726	chr12:5934726:G:A	5.74781e-09	-2.37928e-10	-1.45847	4.33886e-09	-2.37928e-10	-1.50637
5934778	chr12:5934778:C:T	1.17453e-09	-1.52095	-1.52548	1.37404e-09	-1.1433	-1.51293
5934853	chr12:5934853:A:T	9.02695e-10	-1.80405	-1.50561	7.46238e-10	-1.83238	-1.43432
5935037	chr12:5935037:T:C	2.18996e-09	-1.83839	-0.585014	1.36184e-09	-1.88565	-0.779497
5935221	chr12:5935221:A:G	9.17615e-10	-1.78507	-1.5082	7.54822e-10	-1.81541	-1.43985
5935356	chr12:5935356:T:G	2.09228e-09	-1.83841	-0.630623	1.30478e-09	-1.8856	-0.822347
5935715	chr12:5935715:G:A	9.63775e-10	-1.76356	-1.48062	8.10767e-10	-1.79599	-1.38776
5935931	chr12:5935931:G:C	3.93014e-09	-1.83862	-5.0546e-10	3.35025e-09	-1.76495	-5.0546e-10
5935938	chr12:5935938:T:C	9.25325e-10	-1.77712	-1.50778	7.61017e-10	-1.80821	-1.43888
5935984	chr12:5935984:T:C	3.58626e-09	-1.93018	-5.0546e-10	2.82548e-09	-1.93531	-5.0546e-10
5936045	chr12:5936045:G:A	9.10265e-10	-1.79905	-1.50226	7.54653e-10	-1.82786	-1.42763
5936095	chr12:5936095:T:C	5.21417e-08	-1.72402	2.4707	9.00857e-08	-1.64386	3.17064
5936288	chr12:5936288:T:G	2.08849e-08	-2.37928e-10	-0.168265	1.85987e-08	-2.37928e-10	-0.0508935
5936304	chr12:5936304:G:A	5.60565e-09	-2.37928e-10	-1.48352	4.26442e-09	-2.37928e-10	-1.52368
5936739	chr12:5936739:T:C	9.06918e-10	-1.79645	-1.50855	7.46566e-10	-1.82565	-1.4406
5936756	chr12:5936756:A:G	9.20128e-10	-1.78754	-1.503	7.61187e-10	-1.81769	-1.42917
5936937	chr12:5936937:A:G	5.36925e-09	-2.37928e-10	-1.5266	4.25131e-09	-2.37928e-10	-1.52676
5937000	chr12:5937000:G:A	9.81446e-10	-1.74384	-1.48218	8.23174e-10	-1.77806	-1.39051
5937036	chr12:5937036:C:T	9.20719e-10	-1.78726	-1.50263	7.61931e-10	-1.8177	-1.42818
5937110	chr12:5937110:A:AT	9.17925e-10	-1.79077	-1.50216	7.60307e-10	-1.82065	-1.42737
5937243	chr12:5937243:T:A	9.38223e-10	-1.76528	-1.50578	7.72095e-10	-1.79797	-1.43466
5937291	chr12:5937291:T:C	7.22307e-07	-2.37928e-10	3.37516	3.95522e-07	-2.37928e-10	3.00622
5937324	chr12:5937324:T:C	8.94548e-10	-1.81418	-1.50455	7.41156e-10	-1.84137	-1.43216
5937379	chr12:5937379:G:A	5.38745e-09	-2.37928e-10	-1.52322	4.30429e-09	-2.37928e-10	-1.51437
5937444	chr12:5937444:T:C	5.44577e-09	-2.37928e-10	-1.51245	4.56469e-09	-2.37928e-10	-1.45564
5937460	chr12:5937460:ACTT:A	5.30408e-08	-1.70119	2.46496	9.22223e-08	-1.61565	3.16587
5937475	chr12:5937475:C:T	9.05492e-10	-1.80085	-1.50572	7.47966e-10	-1.82971	-1.43467
5937683	chr12:5937683:A:G	2.48476e-09	-1.40808	-0.889035	2.23783e-09	-1.17631	-0.992167
5937724	chr12:5937724:C:T	9.1075e-10	-1.79814	-1.50264	7.5471e-10	-1.8272	-1.42821
5937902	chr12:5937902:C:T	2.04193e-08	-2.37928e-10	-0.190813	1.55204e-08	-2.37928e-10	-0.231832
5937928	chr12:5937928:A:ATGTTAGGACATGTG	9.31994e-10	-1.77403	-1.50369	7.69274e-10	-1.8056	-1.4307
5938194	chr12:5938194:G:A	5.83672e-09	-2.37928e-10	-1.44312	4.78063e-09	-2.37928e-10	-1.40941
5938372	chr12:5938372:C:T	9.35458e-10	-1.77232	-1.50169	7.73574e-10	-1.80418	-1.42654
5938382	chr12:5938382:C:T	9.25045e-10	-1.78339	-1.50181	7.6569e-10	-1.81407	-1.42689
5938507	chr12:5938507:T:C	9.11458e-10	-1.79553	-1.50448	7.53519e-10	-1.8249	-1.43209
5938554	chr12:5938554:C:T	1.47413e-09	-1.44097	-1.37825	1.87252e-09	-1.31501	-1.03169
5938630	chr12:5938630:G:A	6.14836e-09	-2.37928e-10	-1.39111	5.01826e-09	-2.37928e-10	-1.3609
5938718	chr12:5938718:A:T	1.0289e-07	-2.37928e-10	1.42637	6.35112e-08	-2.37928e-10	1.17723
5938755	chr12:5938755:G:A	9.29967e-10	-1.77994	-1.49996	7.7095e-10	-1.81093	-1.42319
5938839	chr12:5938839:CAAGAT:AAAGAT	9.67939e-10	-1.76856	-1.47132	8.19484e-10	-1.80067	-1.37239
5938886	chr12:5938886:A:C	8.37512e-09	-2.37928e-10	-1.08203	6.88577e-09	-2.37928e-10	-1.04453
5938921	chr12:5938921:T:A	5.54982e-09	-2.37928e-10	-1.49353	4.25198e-09	-2.37928e-10	-1.5266
5938923	chr12:5938923:A:T	8.60301e-10	-1.84448	-1.51328	7.16672e-10	-1.86188	-1.44524
5939046	chr12:5939046:G:A	1.34503e-08	-2.37928e-10	-0.608291	1.06536e-08	-2.37928e-10	-0.608083
5939405	chr12:5939405:G:A	9.38555e-10	-1.77561	-1.4951	7.81035e-10	-1.80718	-1.41394
5939453	chr12:5939453:A:G	9.27572e-10	-1.79101	-1.49147	7.75638e-10	-1.82087	-1.40718
5939493	chr12:5939493:G:T	4.9917e-09	-1.93366	0.334142	1.99314e-09	-1.91092	-0.373349
5939498	chr12:5939498:G:C	2.0999e-09	-1.83478	-0.630623	1.30807e-09	-1.88309	-0.822347
5940081	chr12:5940081:GGATGGATGGATA:G	1.03258e-09	-1.7369	-1.43833	8.88057e-10	-1.77192	-1.32079
5940176	chr12:5940176:A:G	9.83703e-10	-1.75148	-1.47224	8.30834e-10	-1.78497	-1.37434
5940177	chr12:5940177:T:C	1.91693e-09	-1.92909	-0.627476	1.87635e-09	-1.8903	-0.454361
5940583	chr12:5940583:G:A	1.84555e-09	-1.80283	-0.791688	1.47955e-09	-1.85567	-0.726582
5940618	chr12:5940618:T:C	1.42673e-09	-1.46996	-1.38194	1.799e-09	-1.34733	-1.03942
5940760	chr12:5940760:A:C	9.19963e-09	-1.71478	0.726655	9.16693e-09	-1.62605	0.86767
5940812	chr12:5940812:T:C	9.06992e-09	-1.71584	0.713512	9.0196e-09	-1.62873	0.854147
5940818	chr12:5940818:T:C	5.82926e-09	-2.37928e-10	-1.4444	5.04878e-09	-2.37928e-10	-1.35484
5940870	chr12:5940870:A:C	1.08071e-08	-1.71824	0.891151	1.07397e-08	-1.63065	1.03061
5940897	chr12:5940897:C:T	1.03881e-08	-1.73677	0.870138	1.02886e-08	-1.65341	1.01046
5941154	chr12:5941154:T:C	2.72395e-09	-1.43181	-0.773393	2.43279e-09	-1.20312	-0.881823
5941437	chr12:5941437:T:C	9.57118e-08	-2.37928e-10	1.35405	6.6135e-08	-2.37928e-10	1.21771
5941472	chr12:5941472:G:A	5.61201e-09	-2.37928e-10	-1.48238	4.84598e-09	-2.37928e-10	-1.39584
5941878	chr12:5941878:A:G	1.57817e-09	-1.39034	-1.36069	2.03797e-09	-1.25964	-1.00239
5941924	chr12:5941924:CA:C	5.74635e-09	-2.37928e-10	-1.45873	4.96356e-09	-2.37928e-10	-1.37186
5942066	chr12:5942066:T:C	1.54653e-09	-1.40085	-1.37043	1.98056e-09	-1.27137	-1.01924
5942152	chr12:5942152:T:C	1.29688e-09	-1.43151	-1.51582	1.58511e-09	-1.02291	-1.49043
5942170	chr12:5942170:C:G	1.53048e-09	-1.39643	-1.38528	1.93717e-09	-1.26648	-1.04628
5942231	chr12:5942231:G:T	2.46576e-09	-1.82101	-0.483788	1.51074e-09	-1.87294	-0.688444
5942260	chr12:5942260:T:C	1.0594e-09	-1.69634	-1.45325	9.65488e-10	-1.72259	-1.28652
5942443	chr12:5942443:G:A	1.404e-09	-1.44567	-1.42229	1.72324e-09	-1.32094	-1.10884
5942905	chr12:5942905:A:G	5.40983e-09	-2.37928e-10	-1.51907	4.40656e-09	-2.37928e-10	-1.49089
5942948	chr12:5942948:G:A	7.45417e-09	-2.37928e-10	-1.19852	6.37926e-09	-2.37928e-10	-1.12093
5942999	chr12:5942999:C:T	5.40035e-09	-2.37928e-10	-1.52083	4.27167e-09	-2.37928e-10	-1.52198
5943099	chr12:5943099:C:T	1.40925e-09	-1.41982	-1.44441	1.69314e-09	-1.29182	-1.15558
5943118	chr12:5943118:C:A	5.81344e-09	-2.37928e-10	-1.44712	5.02874e-09	-2.37928e-10	-1.35882
5943249	chr12:5943249:T:C	7.4395e-09	-2.37928e-10	-1.20049	6.17071e-09	-2.37928e-10	-1.15417
5943492	chr12:5943492:C:A	6.23376e-09	-1.37731	-5.0546e-10	3.83965e-09	-1.6286	-5.0546e-10
5943702	chr12:5943702:C:T	1.68994e-09	-1.45391	-1.22869	1.50166e-09	-1.2137	-1.35372
5944091	chr12:5944091:G:A	5.45898e-09	-2.37928e-10	-1.51003	4.60272e-09	-2.37928e-10	-1.44734
5944365	chr12:5944365:C:T	5.93092e-09	-2.37928e-10	-1.42711	5.54597e-09	-2.37928e-10	-1.26091
5945034	chr12:5945034:G:A	3.68017e-09	-1.90433	-5.0546e-10	2.83581e-09	-1.93166	-5.0546e-10
5945111	chr12:5945111:G:A	9.65727e-10	-1.78568	-1.45649	7.59744e-10	-1.72896	-1.51979
5945582	chr12:5945582:T:C	5.78582e-09	-2.37928e-10	-1.45188	4.82036e-09	-2.37928e-10	-1.40114
5945645	chr12:5945645:C:T	5.37033e-09	-2.37928e-10	-1.5264	4.27367e-09	-2.37928e-10	-1.52151
5945770	chr12:5945770:C:G	3.73767e-09	-1.88883	-5.0546e-10	3.03459e-09	-1.86391	-5.0546e-10
5945860	chr12:5945860:AGGG:A	5.36901e-09	-2.37928e-10	-1.52665	4.26787e-09	-2.37928e-10	-1.52287
5945874	chr12:5945874:C:T	6.64171e-09	-1.93146	0.617538	5.20824e-09	-1.92459	0.600846
5945966	chr12:5945966:T:G	5.58654e-09	-1.93535	0.448423	4.3795e-09	-1.93445	0.4374
5946208	chr12:5946208:C:T	5.44931e-09	-2.37928e-10	-1.5118	4.3062e-09	-2.37928e-10	-1.51393
5946627	chr12:5946627:TATC:T	1.28995e-09	-1.68783	-1.26487	1.44517e-09	-1.39937	-1.20639
5946958	chr12:5946958:A:T	1.15633e-09	-1.91453	-1.14751	9.66073e-10	-1.9283	-1.0802
5947326	chr12:5947326:T:C	8.52856e-09	-1.927	0.863126	6.22563e-09	-1.91248	0.76717
5947427	chr12:5947427:A:G	7.84207e-09	-2.37928e-10	-1.14779	6.7268e-09	-2.37928e-10	-1.06789
5947502	chr12:5947502:G:C	1.17047e-09	-1.62092	-1.42897	1.34914e-09	-1.30189	-1.37263
5947547	chr12:5947547:A:G	5.37171e-09	-2.37928e-10	-1.52615	4.28267e-09	-2.37928e-10	-1.51941
5947572	chr12:5947572:CT:C	1.17603e-09	-1.88243	-1.16272	9.68214e-10	-1.90769	-1.0986
5947884	chr12:5947884:T:A	5.81758e-09	-2.37928e-10	-1.44641	4.52913e-09	-2.37928e-10	-1.46345
5947910	chr12:5947910:T:G	1.20902e-09	-1.87395	-1.14352	9.93876e-10	-1.90155	-1.07858
5947949	chr12:5947949:C:T	5.74732e-09	-2.37928e-10	-1.45856	4.60262e-09	-2.37928e-10	-1.44736
5947969	chr12:5947969:A:T	1.2027e-09	-1.88507	-1.13765	9.92045e-10	-1.90961	-1.07236
5948306	chr12:5948306:A:T	6.1632e-09	-2.37928e-10	-1.3887	4.67756e-09	-2.37928e-10	-1.43121
5948426	chr12:5948426:G:A	5.43156e-09	-2.37928e-10	-1.51506	4.25875e-09	-2.37928e-10	-1.52501
5948745	chr12:5948745:A:G	1.44008e-09	-1.39837	-1.44422	1.26524e-09	-1.21552	-1.5232
5948811	chr12:5948811:G:A	4.61739e-09	-1.92637	0.248908	3.452e-09	-1.9116	0.176572
5949237	chr12:5949237:A:G	4.51169e-08	-2.37928e-10	0.601966	3.2403e-08	-2.37928e-10	0.504267
5949502	chr12:5949502:T:C	8.27909e-07	-0.00983232	3.52144	3.94004e-07	0.0166039	2.98577
5949747	chr12:5949747:G:A	2.11166e-09	-1.9077	-0.552112	1.43118e-09	-1.88053	-0.73495
5949754	chr12:5949754:A:G	2.06878e-09	-1.91618	-0.564145	1.38951e-09	-1.89269	-0.752338
5949755	chr12:5949755:C:T	6.33537e-09	-2.37928e-10	-1.36114	5.10551e-09	-2.37928e-10	-1.34366
5950399	chr12:5950399:G:A	1.19623e-09	-1.84519	-1.18293	7.95121e-10	-1.88439	-1.31886
5950553	chr12:5950553:A:G	3.96138e-09	-1.93359	0.102886	2.28989e-09	-1.93469	-0.21079
5950866	chr12:5950866:A:G	4.29244e-09	-1.75044	-5.0546e-10	3.59557e-09	-1.69428	-5.0546e-10
5950896	chr12:5950896:T:C	4.1379e-09	-1.92514	0.138033	2.37301e-09	-1.92801	-0.181816
5951002	chr12:5951002:A:G	4.68569e-09	-1.93033	0.267554	2.65549e-09	-1.93235	-0.0650078
5951065	chr12:5951065:G:A	4.20379e-09	-1.92693	0.155625	2.40702e-09	-1.92961	-0.165989
5951068	chr12:5951068:GA:G	4.0186e-09	-1.92946	0.1131	2.31225e-09	-1.93165	-0.20411
5951794	chr12:5951794:G:A	2.54872e-09	-1.93519	-0.336507	1.69707e-09	-1.93515	-0.509927
5951903	chr12:5951903:T:G	4.07182e-09	-1.93008	0.126882	2.34362e-09	-1.93214	-0.190147
5952184	chr12:5952184:G:C	8.64338e-08	-2.37928e-10	1.25209	6.06489e-08	-2.37928e-10	1.13112
5952325	chr12:5952325:A:G	3.86435e-09	-1.93495	0.0794463	2.23282e-09	-1.93537	-0.235348
5952393	chr12:5952393:C:T	1.31282e-09	-1.85545	-1.07966	8.53642e-10	-1.89221	-1.24001
5952509	chr12:5952509:G:A	5.69413e-09	-2.37928e-10	-1.46786	4.6363e-09	-2.37928e-10	-1.44007
5952781	chr12:5952781:T:C	1.69815e-09	-1.30783	-1.36992	1.40089e-09	-1.11277	-1.52411
5952836	chr12:5952836:C:T	1.3333e-09	-1.83392	-1.08571	8.62919e-10	-1.87599	-1.24543
5952994	chr12:5952994:C:T	1.45966e-09	-1.72241	-1.10668	8.72837e-10	-1.78167	-1.32832
5953213	chr12:5953213:A:G	1.74975e-09	-1.32629	-1.32153	1.38537e-09	-1.13316	-1.51486
5953227	chr12:5953227:A:C	7.44086e-08	-2.37928e-10	1.10228	5.23073e-08	-2.37928e-10	0.983151
5953611	chr12:5953611:A:G	2.80489e-08	-2.37928e-10	0.126659	1.7682e-08	-2.37928e-10	-0.101438
5953687	chr12:5953687:C:T	1.40239e-09	-1.45395	-1.41516	1.22228e-09	-1.26148	-1.51178
5953712	chr12:5953712:G:A	4.49742e-09	-1.53527	-0.168515	4.48893e-09	-1.22325	-0.24912
5953723	chr12:5953723:A:G	2.95949e-09	-1.61361	-0.508659	3.07756e-09	-1.30207	-0.54778
5953728	chr12:5953728:A:G	2.14371e-09	-1.92783	-0.516925	1.48057e-09	-1.91187	-0.669691
5953778	chr12:5953778:C:G	5.92129e-09	-2.37928e-10	-1.42874	4.85024e-09	-2.37928e-10	-1.39496
5953817	chr12:5953817:T:A	1.84679e-09	-1.36134	-1.23251	1.37018e-09	-1.17145	-1.48759
5953976	chr12:5953976:C:T	3.01458e-09	-1.53629	-0.567547	2.99018e-09	-1.21875	-0.659904
5953999	chr12:5953999:C:A	7.93973e-10	-1.93067	-1.50733	6.82774e-10	-1.9354	-1.42018
5954263	chr12:5954263:A:C	8.10854e-10	-1.91784	-1.49912	7.03397e-10	-1.93115	-1.39467
5954353	chr12:5954353:A:G	4.82903e-09	-1.63265	-5.0546e-10	3.96615e-09	-1.59619	-5.0546e-10
5954613	chr12:5954613:A:G	5.37314e-09	-2.37928e-10	-1.52588	4.27889e-09	-2.37928e-10	-1.52029
5954669	chr12:5954669:T:C	7.60638e-08	-2.37928e-10	1.12428	5.32773e-08	-2.37928e-10	1.00152
5954793	chr12:5954793:C:T	1.58985e-09	-1.41772	-1.32593	1.2461e-09	-1.23817	-1.5158
5954808	chr12:5954808:T:C	8.15117e-10	-1.9127	-1.49901	6.3519e-10	-1.92558	-1.50224
5954868	chr12:5954868:A:G	1.25388e-08	-2.37928e-10	-0.678462	1.01272e-08	-2.37928e-10	-0.658756
5955014	chr12:5955014:C:CCA	5.39958e-09	-2.37928e-10	-1.52097	4.25589e-09	-2.37928e-10	-1.52568
5955197	chr12:5955197:G:A	8.51685e-10	-1.88674	-1.48109	6.58683e-10	-1.90671	-1.48478
5955220	chr12:5955220:T:C	8.02846e-09	-1.1243	-5.0546e-10	7.75455e-09	-0.925705	-5.0546e-10
5955248	chr12:5955248:G:A	1.8484e-09	-1.09696	-1.49601	1.66654e-09	-1.12663	-1.33661
5955280	chr12:5955280:G:A	8.75194e-10	-1.8781	-1.4625	6.29718e-10	-1.90979	-1.52667
5955526	chr12:5955526:G:A	1.74546e-09	-1.58352	-1.06675	1.91296e-09	-1.25925	-1.06609
5955904	chr12:5955904:A:G	1.68313e-09	-1.60007	-1.08657	1.83512e-09	-1.28237	-1.08451
5956158	chr12:5956158:G:A	9.96021e-10	-1.81075	-1.40053	6.52581e-10	-1.8854	-1.51541
5956585	chr12:5956585:T:C	9.86504e-10	-1.78631	-1.43457	6.57833e-10	-1.86909	-1.5237
5956718	chr12:5956718:A:C	5.54642e-09	-2.37928e-10	-1.49414	4.79673e-09	-2.37928e-10	-1.40605
5956868	chr12:5956868:T:G	3.56933e-07	-2.37928e-10	2.67026	1.98622e-07	-2.37928e-10	2.31742
5956966	chr12:5956966:A:G	8.32957e-10	-1.90291	-1.48715	6.45027e-10	-1.91834	-1.49411
5957191	chr12:5957191:A:G	3.9157e-09	-1.44493	-0.397364	2.16986e-09	-1.23502	-0.964296
5957261	chr12:5957261:G:A	4.18602e-09	-1.77554	-5.0546e-10	3.51142e-09	-1.71797	-5.0546e-10
5957352	chr12:5957352:CAG:C	2.56986e-09	-1.93506	-0.328383	1.70197e-09	-1.93531	-0.506893
5957373	chr12:5957373:A:G	8.47181e-10	-1.89235	-1.48078	6.53863e-10	-1.91049	-1.48835
5957584	chr12:5957584:A:G	4.96949e-09	-1.60397	-5.0546e-10	4.08484e-09	-1.5667	-5.0546e-10
5957986	chr12:5957986:C:T	1.3343e-09	-1.48323	-1.43566	1.47093e-09	-1.31126	-1.27683
5958043	chr12:5958043:A:G	8.54513e-10	-1.87841	-1.48611	7.17375e-10	-1.88448	-1.42166
5958074	chr12:5958074:G:A	3.68918e-09	-1.90189	-5.0546e-10	2.97802e-09	-1.88273	-5.0546e-10
5958080	chr12:5958080:A:C	5.37327e-09	-2.37928e-10	-1.52585	4.25862e-09	-2.37928e-10	-1.52504
5958330	chr12:5958330:T:C	2.36964e-09	-1.93323	-0.411328	1.57717e-09	-1.93513	-0.583224
5958468	chr12:5958468:G:A	2.25129e-09	-1.67738	-0.718412	2.461e-09	-1.38899	-0.684427
5958567	chr12:5958567:T:C	8.26124e-09	-1.09572	-5.0546e-10	6.6747e-09	-1.07566	-5.0546e-10
5958668	chr12:5958668:G:A	5.51891e-09	-2.37928e-10	-1.49911	4.73431e-09	-2.37928e-10	-1.41915
5958730	chr12:5958730:G:C	7.43718e-08	-2.37928e-10	1.10178	5.23018e-08	-2.37928e-10	0.983046
5958833	chr12:5958833:T:G	8.40504e-10	-1.89461	-1.48643	6.49475e-10	-1.91218	-1.4934
5959078	chr12:5959078:A:G	8.05928e-10	-1.89682	-1.52624	6.27208e-10	-1.91376	-1.5267
5959258	chr12:5959258:A:T	1.30737e-09	-1.8393	-1.09998	8.51456e-10	-1.88073	-1.25407
5959354	chr12:5959354:A:G	2.27831e-07	-2.37928e-10	2.22131	1.28501e-07	-2.37928e-10	1.88195
5959729	chr12:5959729:T:C	1.33543e-09	-1.8277	-1.09034	8.7018e-10	-1.8712	-1.24184
5960818	chr12:5960818:A:G	6.02347e-09	-2.37928e-10	-1.41163	4.48542e-09	-2.37928e-10	-1.47315
5960917	chr12:5960917:T:C	8.24939e-10	-1.90464	-1.4951	6.4119e-10	-1.91978	-1.49864
5961361	chr12:5961361:G:A	5.55296e-09	-2.37928e-10	-1.49296	4.49474e-09	-2.37928e-10	-1.47108
5961477	chr12:5961477:A:AG	5.43714e-09	-2.37928e-10	-1.51404	4.27328e-09	-2.37928e-10	-1.5216
5961673	chr12:5961673:G:A	1.14695e-09	-1.65572	-1.41446	1.27144e-09	-1.49878	-1.23505
5961679	chr12:5961679:A:G	1.20698e-09	-1.85261	-1.16656	8.00491e-10	-1.88976	-1.30675
5961878	chr12:5961878:C:T	5.44795e-09	-2.37928e-10	-1.51205	4.27936e-09	-2.37928e-10	-1.52018
5962013	chr12:5962013:C:T	5.56894e-09	-2.37928e-10	-1.49009	4.28662e-09	-2.37928e-10	-1.51849
5962350	chr12:5962350:T:C	8.64388e-10	-1.82645	-1.52658	6.75879e-10	-1.89616	-1.46957
5962603	chr12:5962603:T:C	1.56022e-09	-1.44651	-1.31595	1.20678e-09	-1.27292	-1.51311
5962637	chr12:5962637:GGTTCAAGT:G	4.35771e-09	-1.0449	-0.690448	2.81909e-09	-0.77473	-1.16284
5962777	chr12:5962777:T:C	1.14596e-09	-1.89321	-1.17784	7.72727e-10	-1.91823	-1.31358
5962845	chr12:5962845:G:A	1.11849e-08	-1.81978	1.02705	1.11546e-08	-1.88695	1.32481
5962874	chr12:5962874:C:T	1.27554e-08	-0.661337	-5.0546e-10	1.02729e-08	-0.644476	-5.0546e-10
5963820	chr12:5963820:A:C	8.39471e-09	-2.37928e-10	-1.07969	6.83645e-09	-2.37928e-10	-1.05172
5963979	chr12:5963979:G:A	5.37611e-09	-2.37928e-10	-1.52533	4.26725e-09	-2.37928e-10	-1.52301
5964022	chr12:5964022:A:C	8.70751e-09	0.468073	-1.51118	8.30094e-09	0.646771	-1.50439
5964082	chr12:5964082:C:T	6.23412e-09	-2.37928e-10	-1.37725	5.0667e-09	-2.37928e-10	-1.3513
5964085	chr12:5964085:T:C	6.09371e-09	-2.37928e-10	-1.40003	4.94856e-09	-2.37928e-10	-1.37489
5964129	chr12:5964129:A:G	1.07342e-09	-1.64634	-1.4901	9.1237e-10	-1.5759	-1.48979
5964160	chr12:5964160:T:G	8.42074e-09	-2.37928e-10	-1.07659	6.62101e-09	-2.37928e-10	-1.08374
5964850	chr12:5964850:A:G	2.64917e-09	-1.31004	-0.923004	1.2281e-09	-1.48284	-1.28568
5965146	chr12:5965146:C:T	5.37536e-09	-2.37928e-10	-1.52547	4.2904e-09	-2.37928e-10	-1.5176
5965162	chr12:5965162:C:T	5.49598e-09	-2.37928e-10	-1.50328	4.25278e-09	-2.37928e-10	-1.52641
5965306	chr12:5965306:C:A	3.41522e-09	-0.452843	-1.52621	2.60142e-09	-0.492772	-1.52516
5965484	chr12:5965484:C:T	3.58369e-09	-1.9309	-5.0546e-10	2.83251e-09	-1.93282	-5.0546e-10
5965646	chr12:5965646:A:G	7.29018e-09	-2.37928e-10	-1.22076	5.64868e-09	-2.37928e-10	-1.24256
5965728	chr12:5965728:C:G	6.30168e-09	-2.37928e-10	-1.36648	4.53902e-09	-2.37928e-10	-1.46127
5966377	chr12:5966377:A:G	6.73636e-09	-2.37928e-10	-1.29977	5.21908e-09	-2.37928e-10	-1.32166
5966743	chr12:5966743:C:A	5.39679e-09	-2.37928e-10	-1.52149	4.27067e-09	-2.37928e-10	-1.52221
5967474	chr12:5967474:A:G	3.88211e-09	-1.85091	-5.0546e-10	3.07652e-09	-1.85019	-5.0546e-10
5967612	chr12:5967612:G:A	8.63289e-09	-2.37928e-10	-1.05171	7.17491e-09	-2.37928e-10	-1.00339
5967615	chr12:5967615:G:A	4.08011e-09	-1.60438	-0.19679	2.25714e-09	-1.38538	-0.774505
5968050	chr12:5968050:A:G	3.61001e-09	-1.92358	-5.0546e-10	2.82754e-09	-1.93458	-5.0546e-10
5968369	chr12:5968369:CAAT:C	1.42541e-08	-2.37928e-10	-0.550245	9.24783e-09	-2.37928e-10	-0.749596
5968656	chr12:5968656:T:C	2.32221e-09	-1.28676	-1.07801	1.95005e-09	-1.4275	-0.878626
5968664	chr12:5968664:C:T	2.93499e-09	-1.20406	-0.926531	1.6981e-09	-1.26619	-1.17828
5968688	chr12:5968688:T:C	4.41049e-09	-1.11807	-0.605233	1.64515e-09	-1.31775	-1.1584
5968719	chr12:5968719:C:A	6.8463e-09	-2.37928e-10	-1.28358	4.98453e-09	-2.37928e-10	-1.36765
5968741	chr12:5968741:G:A	2.53492e-09	-1.51203	-0.765097	1.1402e-09	-1.65462	-1.18816
5968959	chr12:5968959:T:A	7.92834e-08	-0.766275	1.93201	5.42995e-08	-0.738591	1.75912
5968990	chr12:5968990:G:A	6.41767e-09	-2.37928e-10	-1.34824	4.64016e-09	-2.37928e-10	-1.43924
5969056	chr12:5969056:G:T	6.66506e-09	-2.37928e-10	-1.31041	4.68264e-09	-2.37928e-10	-1.43012
5969242	chr12:5969242:C:T	5.36838e-09	-2.37928e-10	-1.52677	4.25366e-09	-2.37928e-10	-1.52621
5969258	chr12:5969258:A:T	1.78574e-09	-1.13516	-1.4923	1.42805e-09	-1.12406	-1.49362
5969772	chr12:5969772:A:G	2.36006e-09	-0.828348	-1.52026	1.9615e-09	-0.776874	-1.5234
5969861	chr12:5969861:A:G	5.80903e-09	-2.37928e-10	-1.44788	5.05233e-09	-2.37928e-10	-1.35414
5969892	chr12:5969892:C:T	1.42475e-09	-1.45304	-1.40025	9.53813e-10	-1.67127	-1.35
5969948	chr12:5969948:CT:C	4.1358e-09	-1.07428	-0.713332	2.17634e-09	-1.43453	-0.761808
5970133	chr12:5970133:C:T	6.14041e-09	-2.37928e-10	-1.3924	4.79304e-09	-2.37928e-10	-1.40682
5970158	chr12:5970158:C:T	3.3405e-08	0.411861	-0.110448	2.10614e-08	0.0950353	-0.0215764
5970161	chr12:5970161:T:C	6.5191e-09	-2.37928e-10	-1.33256	5.71472e-09	-2.37928e-10	-1.23094
5970295	chr12:5970295:A:T	6.98361e-09	-1.25327	-0.0104602	3.57114e-09	-1.56889	-0.132208
5970714	chr12:5970714:G:T	7.43048e-09	-1.2017	-5.0546e-10	4.22716e-09	-1.53245	-5.0546e-10
5970742	chr12:5970742:C:T	6.72844e-09	-1.30095	-5.0546e-10	8.66159e-09	-0.815087	-5.0546e-10
5971124	chr12:5971124:G:A	1.02432e-08	0.644633	-1.52531	5.28038e-09	0.215781	-1.52577
5971247	chr12:5971247:G:A	5.53496e-09	-2.37928e-10	-1.49621	4.28101e-09	-2.37928e-10	-1.5198
5971368	chr12:5971368:T:C	1.00481e-08	0.626811	-1.52672	5.18868e-09	0.199255	-1.52676
5971411	chr12:5971411:G:C	1.85788e-08	0.777922	-1.06319	9.17947e-09	0.338534	-1.09555
5971429	chr12:5971429:G:A	1.64548e-08	0.708533	-1.11521	8.1845e-09	0.27325	-1.14499
5971766	chr12:5971766:C:A	2.15638e-08	-2.37928e-10	-0.136274	1.56855e-08	-2.37928e-10	-0.221249
5971784	chr12:5971784:G:A	9.80953e-09	-2.37928e-10	-0.923937	9.48894e-09	-2.37928e-10	-0.723858
5972010	chr12:5972010:C:T	5.74621e-09	-2.37928e-10	-1.45875	4.37339e-09	-2.37928e-10	-1.49845
5972044	chr12:5972044:C:T	1.36176e-09	-1.90865	-0.989862	1.32351e-09	-1.93033	-0.763372
5972215	chr12:5972215:G:C	5.44278e-09	-2.37928e-10	-1.513	4.25142e-09	-2.37928e-10	-1.52673
5972423	chr12:5972423:G:A	1.86034e-08	-0.283948	-5.0546e-10	1.03091e-08	-0.640961	-5.0546e-10
5972658	chr12:5972658:G:A	1.30891e-09	-1.53693	-1.40117	8.14283e-10	-1.66281	-1.51662
5972772	chr12:5972772:C:T	1.31399e-08	0.893479	-1.52512	6.60916e-09	0.438775	-1.5243
5972780	chr12:5972780:A:G	7.36606e-09	-2.37928e-10	-1.21041	6.67203e-09	-2.37928e-10	-1.07606
5972947	chr12:5972947:A:G	1.22257e-08	0.606761	-1.31051	6.11307e-09	0.169782	-1.33334
5973392	chr12:5973392:A:T	1.3078e-08	0.627926	-1.26429	6.50813e-09	0.187322	-1.28825
5973586	chr12:5973586:A:G	4.26595e-08	1.80895	-1.26299	1.98098e-08	1.26855	-1.25636
5973633	chr12:5973633:A:G	3.69863e-08	1.53539	-1.13213	1.63438e-08	1.02857	-1.20871
5973821	chr12:5973821:G:A	7.21831e-09	-1.23067	-5.0546e-10	4.13582e-09	-1.5543	-5.0546e-10
5974278	chr12:5974278:G:T	1.13027e-08	-2.37928e-10	-0.78225	7.63434e-09	-2.37928e-10	-0.941328
5975157	chr12:5975157:A:G	5.23582e-08	-0.821372	1.57219	5.51935e-08	-1.14833	2.18519
5975547	chr12:5975547:G:A	8.02833e-10	-1.91994	-1.50696	6.74921e-10	-1.92775	-1.4394
5976279	chr12:5976279:G:A	2.53471e-09	-0.773268	-1.50394	1.72316e-09	-0.908387	-1.52144
5976281	chr12:5976281:G:A	3.20985e-09	-0.514352	-1.52671	2.18878e-09	-0.671085	-1.51956
5976347	chr12:5976347:A:G	1.02558e-09	-1.68565	-1.49638	8.78846e-10	-1.70373	-1.3994
5976716	chr12:5976716:G:A	3.08463e-08	-2.37928e-10	0.221726	1.83093e-08	-2.37928e-10	-0.0665767
5977006	chr12:5977006:C:T	2.99327e-09	-0.58505	-1.52588	2.03791e-09	-0.737402	-1.52466
5977153	chr12:5977153:T:C	5.68257e-09	-2.37928e-10	-1.46989	4.6329e-09	-2.37928e-10	-1.4408
5977281	chr12:5977281:G:A	8.91699e-09	-2.37928e-10	-1.01933	7.59749e-09	-2.37928e-10	-0.946167
5977770	chr12:5977770:C:T	8.33397e-10	-1.8927	-1.49684	7.10631e-10	-1.9015	-1.41408
5977790	chr12:5977790:A:C	5.36836e-09	-2.37928e-10	-1.52677	4.30202e-09	-2.37928e-10	-1.5149
5977933	chr12:5977933:A:T	2.67571e-09	-0.696398	-1.52668	1.84237e-09	-0.840537	-1.5224
5978081	chr12:5978081:A:G	1.14654e-08	-2.37928e-10	-0.767959	1.01094e-08	-2.37928e-10	-0.660518
5978156	chr12:5978156:ATATAAT:A	2.74784e-09	-0.672828	-1.52365	1.87465e-09	-0.819168	-1.5264
5978694	chr12:5978694:C:T	1.51269e-08	-2.37928e-10	-0.490814	1.47973e-08	-2.37928e-10	-0.279542
5978755	chr12:5978755:CA:C	3.57025e-09	-1.93465	-5.0546e-10	2.82568e-09	-1.93524	-5.0546e-10
5978937	chr12:5978937:A:C	3.53266e-09	-0.505013	-1.44023	2.91593e-09	-0.424489	-1.47931
5979120	chr12:5979120:C:T	5.4293e-09	-2.37928e-10	-1.51548	4.25264e-09	-2.37928e-10	-1.52644
5979233	chr12:5979233:A:G	8.5961e-09	-2.37928e-10	-1.05598	5.61515e-09	-2.37928e-10	-1.24852
5979420	chr12:5979420:T:C	1.64674e-08	-2.37928e-10	-0.405906	1.54782e-08	-2.37928e-10	-0.234553
5979499	chr12:5979499:C:G	2.73747e-09	-0.674184	-1.52607	1.88573e-09	-0.815403	-1.52427
5979536	chr12:5979536:G:A	1.50342e-08	-0.496962	-5.0546e-10	9.08165e-09	-0.767729	-5.0546e-10
5979619	chr12:5979619:G:A	4.12937e-09	-0.368411	-1.42076	3.39063e-09	-0.288293	-1.46468
5979711	chr12:5979711:C:T	2.46473e-09	-0.781485	-1.52372	1.70157e-09	-0.916179	-1.52625
5979838	chr12:5979838:G:A	3.03479e-08	0.205437	-5.0546e-10	3.19186e-08	0.489203	-5.0546e-10
5979902	chr12:5979902:G:A	1.70493e-08	0.270936	-0.64212	1.1393e-08	0.0374326	-0.578419
5979946	chr12:5979946:T:C	1.35873e-09	-1.62001	-1.28073	1.25364e-09	-1.55584	-1.1921
5979990	chr12:5979990:G:A	1.69424e-08	-0.31173	-0.0657417	2.08055e-08	-0.639732	0.700964
5980374	chr12:5980374:C:T	1.25766e-08	-2.37928e-10	-0.675454	9.26023e-09	-2.37928e-10	-0.748256
5980587	chr12:5980587:G:A	3.97772e-09	-1.82658	-5.0546e-10	3.27067e-09	-1.78899	-5.0546e-10
5980775	chr12:5980775:C:T	5.86039e-09	-2.37928e-10	-1.43908	4.80521e-09	-2.37928e-10	-1.40428
5980910	chr12:5980910:G:A	1.54965e-08	-2.37928e-10	-0.466678	1.45713e-08	-2.37928e-10	-0.294932
5981137	chr12:5981137:T:C	9.65957e-10	-1.86842	-1.37351	8.88584e-10	-1.88023	-1.21188
5981372	chr12:5981372:G:A	4.39599e-09	-0.273196	-1.4534	3.81289e-09	-0.177699	-1.4579
5981379	chr12:5981379:T:C	3.58258e-09	-0.549223	-1.38199	2.11665e-09	-0.733001	-1.49115
5981398	chr12:5981398:A:G	6.99922e-08	-2.37928e-10	1.04109	3.95211e-08	-2.37928e-10	0.702849
5981528	chr12:5981528:C:T	3.43486e-09	-0.564997	-1.40832	2.73871e-09	-0.493935	-1.47256
5981543	chr12:5981543:A:G	6.50742e-09	-2.37928e-10	-1.33435	5.32863e-09	-2.37928e-10	-1.30089
5981659	chr12:5981659:T:C	3.48934e-08	-0.244387	0.589393	5.20694e-08	-0.576785	1.55538
5981726	chr12:5981726:G:A	2.63309e-09	-0.717692	-1.52144	1.80402e-09	-0.857218	-1.52675
5981834	chr12:5981834:A:G	1.2419e-09	-1.77062	-1.22003	1.12388e-09	-1.72743	-1.12977
5981998	chr12:5981998:G:A	2.67418e-08	0.435976	-0.357042	1.79598e-08	0.189755	-0.275606
5982039	chr12:5982039:C:T	2.23466e-09	-0.913234	-1.48997	1.52242e-09	-1.03989	-1.51379
5982167	chr12:5982167:A:G	3.63229e-09	-1.91743	-5.0546e-10	2.96135e-09	-1.88834	-5.0546e-10
5982335	chr12:5982335:CTGGG:C	4.05176e-09	-1.80814	-5.0546e-10	3.09285e-09	-1.84489	-5.0546e-10
5982531	chr12:5982531:T:C	3.57164e-09	-1.93427	-5.0546e-10	2.8415e-09	-1.92965	-5.0546e-10
5982852	chr12:5982852:G:T	5.43239e-09	-2.37928e-10	-1.51491	4.25466e-09	-2.37928e-10	-1.52597
5982856	chr12:5982856:T:TA	9.86296e-09	-0.322543	-0.595963	3.71119e-09	-0.523057	-1.13957
5982869	chr12:5982869:C:T	2.14738e-09	-0.92578	-1.51726	1.49195e-09	-1.0475	-1.5264
5982981	chr12:5982981:G:A	4.06632e-09	-1.80455	-5.0546e-10	3.56684e-09	-1.7023	-5.0546e-10
5983276	chr12:5983276:G:A	3.67007e-09	-0.455047	-1.45204	2.98617e-09	-0.380163	-1.49983
5983480	chr12:5983480:C:G	5.40771e-09	-2.37928e-10	-1.51947	4.25239e-09	-2.37928e-10	-1.5265
5983677	chr12:5983677:G:GATAA	2.34257e-09	-0.83059	-1.52545	1.62902e-09	-0.961186	-1.52482
5983740	chr12:5983740:TAGAC:T	5.51659e-09	-2.37928e-10	-1.49953	4.53629e-09	-2.37928e-10	-1.46187
5983882	chr12:5983882:T:A	1.16665e-09	-1.90464	-1.14852	1.21228e-09	-1.91181	-0.869674
5983895	chr12:5983895:G:A	3.598e-09	-1.92691	-5.0546e-10	2.91219e-09	-1.90508	-5.0546e-10
5983936	chr12:5983936:T:A	6.40996e-09	-2.37928e-10	-1.34944	4.61015e-09	-2.37928e-10	-1.44572
5984116	chr12:5984116:A:T	2.1304e-09	-0.93303	-1.51795	1.47659e-09	-1.05773	-1.52652
5984121	chr12:5984121:C:T	2.17819e-09	-0.910621	-1.51818	1.50767e-09	-1.03686	-1.52656
5984134	chr12:5984134:T:C	2.25325e-09	-0.876987	-1.51793	1.55613e-09	-1.00527	-1.52652
5984320	chr12:5984320:T:C	2.31774e-09	-0.848766	-1.51793	1.59759e-09	-0.978972	-1.52652
5984545	chr12:5984545:C:T	2.40281e-09	-0.818856	-1.5118	1.64331e-09	-0.951475	-1.5258
5984786	chr12:5984786:T:C	2.38531e-09	-0.811195	-1.52677	1.66798e-09	-0.944073	-1.5183
5984842	chr12:5984842:A:G	9.10867e-09	-2.37928e-10	-0.998065	8.74457e-09	-2.37928e-10	-0.805552
5984867	chr12:5984867:C:A	5.38889e-09	-2.37928e-10	-1.52295	4.73622e-09	-2.37928e-10	-1.41874
5984899	chr12:5984899:C:T	8.69609e-10	-1.82579	-1.52122	7.19584e-10	-1.77673	-1.52634
5984916	chr12:5984916:G:A	4.37664e-08	0.335939	0.235636	2.9574e-08	0.0939231	0.318989
5984986	chr12:5984986:G:A	2.28313e-09	-0.86082	-1.52093	1.57697e-09	-0.991903	-1.52658
5985124	chr12:5985124:A:T	6.87117e-09	-2.37928e-10	-1.27996	5.228e-09	-2.37928e-10	-1.31996
5985224	chr12:5985224:C:T	2.22496e-09	-0.884181	-1.52337	1.53873e-09	-1.01735	-1.52568
5985329	chr12:5985329:C:G	2.26155e-09	-0.864674	-1.52657	1.57546e-09	-0.998586	-1.52085
5985618	chr12:5985618:T:C	3.52573e-09	-0.477864	-1.46934	2.88433e-09	-0.409077	-1.50562
5985679	chr12:5985679:G:A	4.63952e-09	-0.495681	-1.177	4.0594e-09	-0.499158	-1.07379
5985823	chr12:5985823:T:C	6.74055e-09	-2.37928e-10	-1.29915	5.13863e-09	-2.37928e-10	-1.3372
5986108	chr12:5986108:T:C	5.77993e-09	-0.0834664	-1.36943	5.05136e-09	-0.0603858	-1.29394
5986113	chr12:5986113:G:A	4.6289e-08	-2.37928e-10	0.627613	2.7462e-08	-2.37928e-10	0.338818
5986642	chr12:5986642:C:T	1.70109e-09	-1.28373	-1.3923	1.59274e-09	-1.1897	-1.31883
5986735	chr12:5986735:A:G	1.65499e-09	-1.33077	-1.37273	1.55134e-09	-1.23995	-1.29491
5987090	chr12:5987090:G:A	1.2409e-09	-1.6082	-1.38325	1.16808e-09	-1.53623	-1.28239
5987128	chr12:5987128:T:C	1.31021e-09	-1.56238	-1.37473	1.24252e-09	-1.48577	-1.27107
5987217	chr12:5987217:T:C	1.28483e-09	-1.5816	-1.37507	1.21543e-09	-1.50738	-1.27151
5987489	chr12:5987489:C:T	1.18905e-09	-1.52639	-1.50774	1.06635e-09	-1.44067	-1.46907
5987510	chr12:5987510:G:A	1.18351e-09	-1.53317	-1.50564	1.06241e-09	-1.44807	-1.46537
5987525	chr12:5987525:G:A	1.19068e-09	-1.52818	-1.50459	1.07062e-09	-1.44217	-1.46358
5987650	chr12:5987650:C:T	1.25593e-09	-1.46166	-1.51776	1.12266e-09	-1.37038	-1.4879
5987835	chr12:5987835:G:T	5.52585e-09	-2.37928e-10	-1.49786	4.52768e-09	-2.37928e-10	-1.46378
5987868	chr12:5987868:C:A	3.62646e-08	-2.37928e-10	0.38355	2.20598e-08	-2.37928e-10	0.119774
5987909	chr12:5987909:G:T	7.26751e-09	-2.37928e-10	-1.22388	5.95408e-09	-2.37928e-10	-1.18991
5987982	chr12:5987982:A:G	8.60486e-09	-2.37928e-10	-1.05496	7.11013e-09	-2.37928e-10	-1.01246
5988030	chr12:5988030:G:A	8.92353e-09	-2.37928e-10	-1.0186	7.38505e-09	-2.37928e-10	-0.974527
5988172	chr12:5988172:G:A	5.40712e-09	-2.37928e-10	-1.51958	4.30986e-09	-2.37928e-10	-1.51308
5988195	chr12:5988195:G:A	2.61511e-08	-2.37928e-10	0.0566012	1.84337e-08	-2.37928e-10	-0.0598063
5988250	chr12:5988250:A:G	5.6249e-09	-2.37928e-10	-1.48009	4.43541e-09	-2.37928e-10	-1.48437
5988292	chr12:5988292:C:T	6.04129e-09	-2.37928e-10	-1.40867	4.64042e-09	-2.37928e-10	-1.43918
5988299	chr12:5988299:G:C	6.12517e-09	-2.37928e-10	-1.39488	4.54783e-09	-2.37928e-10	-1.45933
5988336	chr12:5988336:G:A	6.26235e-09	-2.37928e-10	-1.37274	4.76068e-09	-2.37928e-10	-1.41359
5988374	chr12:5988374:AG:A	7.83006e-09	-2.37928e-10	-1.14932	6.76002e-09	-2.37928e-10	-1.06296
5988780	chr12:5988780:C:A	2.72052e-09	-0.898741	-1.30773	1.7372e-09	-1.04314	-1.37857
5988799	chr12:5988799:C:T	1.81519e-08	0.238763	-0.547278	1.02032e-08	0.157904	-0.809185
5988891	chr12:5988891:CA:C	2.9217e-08	-0.11467	0.282129	4.09747e-08	-0.46913	1.2081
5989077	chr12:5989077:C:T	8.08905e-09	-2.37928e-10	-1.11678	6.15394e-09	-2.37928e-10	-1.15689
5989286	chr12:5989286:T:C	2.89173e-08	0.833197	-0.676047	1.6923e-08	0.77522	-0.920529
5989438	chr12:5989438:G:A	7.12248e-09	-2.37928e-10	-1.24404	4.84094e-09	-2.37928e-10	-1.39688
5989691	chr12:5989691:A:G	2.88282e-08	0.780001	-0.625937	1.6817e-08	0.72249	-0.874081
5989747	chr12:5989747:T:TGCTCTCAG	2.02086e-08	-2.37928e-10	-0.201185	1.27079e-08	-2.37928e-10	-0.431765
5989843	chr12:5989843:T:C	6.02249e-09	-2.37928e-10	-1.41179	5.10909e-09	-2.37928e-10	-1.34296
5990287	chr12:5990287:T:C	1.70758e-08	0.998752	-1.36838	1.10937e-08	0.883161	-1.45076
5990308	chr12:5990308:T:G	8.96387e-09	-2.37928e-10	-1.01409	6.75907e-09	-2.37928e-10	-1.0631
5990372	chr12:5990372:T:C	3.11146e-08	0.878125	-0.647739	1.8108e-08	0.819133	-0.896763
5990680	chr12:5990680:A:G	3.04203e-09	-0.930832	-1.16394	1.77116e-09	-1.36361	-1.03874
5990683	chr12:5990683:C:G	2.07161e-08	0.733113	-0.909493	1.4838e-08	0.693444	-0.970239
5991087	chr12:5991087:T:TTTAC	9.54475e-09	-2.37928e-10	-0.9513	7.1817e-09	-2.37928e-10	-1.00245
5991201	chr12:5991201:ACACACG:A	1.26412e-09	-1.53384	-1.43907	1.16738e-09	-1.3696	-1.44962
5991411	chr12:5991411:A:G	1.26266e-08	0.584997	-1.25649	8.41127e-09	0.518205	-1.36262
5991429	chr12:5991429:G:T	1.73092e-08	0.819617	-1.17567	1.13625e-08	0.753979	-1.29765
5991445	chr12:5991445:G:C	2.31882e-09	-1.01502	-1.35121	1.50983e-09	-1.14767	-1.41432
5991805	chr12:5991805:G:A	9.38732e-10	-1.8164	-1.45411	7.29374e-10	-1.7699	-1.51965
5992144	chr12:5992144:T:C	8.93462e-09	-2.37928e-10	-1.01736	6.74058e-09	-2.37928e-10	-1.06584
5992149	chr12:5992149:A:T	1.37406e-08	-2.37928e-10	-0.58694	9.29294e-09	-2.37928e-10	-0.74473
5993367	chr12:5993367:C:A	4.04868e-09	-0.322984	-1.48592	3.47979e-09	-0.222924	-1.50409
5993441	chr12:5993441:T:C	6.0311e-09	-0.444585	-0.965778	3.91833e-09	-0.516202	-1.09212
5993598	chr12:5993598:G:A	6.05787e-09	-0.224269	-1.18167	3.99632e-09	-0.355753	-1.23286
5993736	chr12:5993736:C:T	4.90928e-09	-1.4271	-0.189066	6.15755e-09	-1.70725	0.550946
5993741	chr12:5993741:G:A	2.28363e-09	-0.994898	-1.38663	1.49561e-09	-1.12938	-1.44207
5994115	chr12:5994115:A:T	1.06237e-08	-2.37928e-10	-0.844203	7.81782e-09	-2.37928e-10	-0.917579
5994484	chr12:5994484:G:A	3.56768e-09	-1.93538	-5.0546e-10	2.84322e-09	-1.92905	-5.0546e-10
5994657	chr12:5994657:T:C	3.83421e-09	-1.86333	-5.0546e-10	3.73878e-09	-1.65523	-5.0546e-10
5994678	chr12:5994678:G:A	4.21181e-09	-0.288495	-1.4809	3.61415e-09	-0.193024	-1.4961
5994832	chr12:5994832:C:T	8.97163e-10	-1.84673	-1.46908	7.01951e-10	-1.83187	-1.49601
5995076	chr12:5995076:A:T	8.43344e-09	-2.37928e-10	-1.07509	6.01989e-09	-2.37928e-10	-1.17892
5995361	chr12:5995361:TACTC:T	1.37406e-08	-2.37928e-10	-0.58694	9.29294e-09	-2.37928e-10	-0.74473
5995388	chr12:5995388:T:C	2.41143e-09	-0.955321	-1.37175	1.56738e-09	-1.09418	-1.43039
5995702	chr12:5995702:G:A	1.82548e-08	0.570648	-0.873512	1.17781e-08	0.496214	-1.00396
5996221	chr12:5996221:G:A	3.46718e-09	-1.19458	-0.769368	2.05813e-09	-1.29412	-0.958064
5996230	chr12:5996230:G:C	3.57186e-09	-1.93421	-5.0546e-10	2.99731e-09	-1.87627	-5.0546e-10
5996333	chr12:5996333:T:C	1.40705e-08	0.86518	-1.42839	9.48472e-09	0.738469	-1.46277
5996852	chr12:5996852:T:C	2.45053e-09	-1.37791	-0.933076	1.5357e-09	-1.45019	-1.09481
5997031	chr12:5997031:G:A	8.57868e-09	-2.37928e-10	-1.05801	7.28568e-09	-2.37928e-10	-0.988075
5997745	chr12:5997745:T:C	8.76497e-09	-2.37928e-10	-1.03653	7.47274e-09	-2.37928e-10	-0.962724
5998051	chr12:5998051:A:G	8.45016e-09	-2.37928e-10	-1.07311	7.18412e-09	-2.37928e-10	-1.00211
5998171	chr12:5998171:T:A	1.2341e-08	-2.37928e-10	-0.694368	8.42408e-09	-2.37928e-10	-0.842891
5998878	chr12:5998878:G:A	1.35646e-08	-0.599827	-5.0546e-10	1.00982e-08	-0.661627	-5.0546e-10
5999347	chr12:5999347:G:A	1.98859e-09	-1.72057	-0.799294	1.25841e-09	-1.76555	-0.978579
5999382	chr12:5999382:T:C	5.47014e-09	-2.37928e-10	-1.50799	4.50068e-09	-2.37928e-10	-1.46976
5999524	chr12:5999524:T:C	5.67696e-09	-0.289241	-1.18163	4.42598e-09	-0.243686	-1.24281
5999937	chr12:5999937:G:A	6.72693e-09	0.097239	-1.39841	4.54993e-09	-0.0225591	-1.43631
6000160	chr12:6000160:T:C	6.43357e-09	-2.37928e-10	-1.34576	5.20426e-09	-2.37928e-10	-1.32451
6000185	chr12:6000185:G:A	7.14617e-09	-2.37928e-10	-1.24072	5.76012e-09	-2.37928e-10	-1.22303
6000308	chr12:6000308:G:T	1.33204e-08	-2.37928e-10	-0.617992	9.2892e-09	-2.37928e-10	-0.745132
6000417	chr12:6000417:T:A	8.79393e-09	-2.37928e-10	-1.03323	7.3377e-09	-2.37928e-10	-0.980959
6000675	chr12:6000675:G:A	5.58415e-09	-2.37928e-10	-1.48736	4.32927e-09	-2.37928e-10	-1.50859
6000736	chr12:6000736:T:C	6.39026e-09	0.0376184	-1.39013	4.32179e-09	-0.0841659	-1.42615
6002103	chr12:6002103:A:T	5.43988e-09	-2.37928e-10	-1.51353	4.45749e-09	-2.37928e-10	-1.4794
6002254	chr12:6002254:G:C	6.87255e-09	-2.37928e-10	-1.27976	4.97288e-09	-2.37928e-10	-1.36999
6002270	chr12:6002270:T:G	6.66037e-09	-2.37928e-10	-1.31112	5.34369e-09	-2.37928e-10	-1.29807
6002310	chr12:6002310:A:G	6.00733e-09	-0.631094	-0.783217	3.42169e-09	-0.840303	-0.903546
6002761	chr12:6002761:G:A	1.94289e-09	-1.18584	-1.35727	1.32982e-09	-1.29616	-1.39278
6003213	chr12:6003213:C:T	6.37176e-09	-2.37928e-10	-1.35542	5.41657e-09	-2.37928e-10	-1.28452
6003290	chr12:6003290:G:A	7.95395e-09	0.270769	-1.40439	5.50751e-09	0.174061	-1.44193
6003374	chr12:6003374:C:T	8.71171e-09	-2.37928e-10	-1.04262	5.44457e-09	-2.37928e-10	-1.27937
6003408	chr12:6003408:A:G	1.96097e-08	0.647839	-0.879104	1.58149e-08	0.743568	-0.956601
6003788	chr12:6003788:C:G	3.79437e-08	0.428813	-5.0546e-10	3.09273e-08	0.457653	-5.0546e-10
6003973	chr12:6003973:G:A	2.44564e-09	-0.962071	-1.35091	1.59137e-09	-1.09789	-1.4115
6004173	chr12:6004173:T:C	2.24018e-08	0.671456	-0.769608	1.77283e-08	0.765471	-0.864296
6004278	chr12:6004278:T:C	8.56218e-09	0.143858	-1.20379	5.85459e-09	0.045886	-1.25264
6004423	chr12:6004423:C:T	1.87981e-08	-2.37928e-10	-0.273535	1.58466e-08	-2.37928e-10	-0.21103
6005117	chr12:6005117:C:A	3.23241e-09	-1.61285	-0.421216	1.99822e-09	-1.65396	-0.627764
6005478	chr12:6005478:T:C	6.74379e-09	-0.0952833	-1.20339	4.8722e-09	-0.131725	-1.25872
6005595	chr12:6005595:A:G	5.37132e-09	-2.37928e-10	-1.52622	4.29056e-09	-2.37928e-10	-1.51757
6005984	chr12:6005984:CAA:C	3.21435e-09	-0.516772	-1.5229	3.0013e-09	-0.350634	-1.5243
6006025	chr12:6006025:CA:C	4.18203e-09	-1.77649	-5.0546e-10	3.04992e-09	-1.85887	-5.0546e-10
6006108	chr12:6006108:G:A	4.58482e-09	-1.69049	0.00594873	2.78319e-09	-1.73673	-0.213658
6006374	chr12:6006374:A:C	6.48913e-09	-2.37928e-10	-1.33716	4.54179e-09	-2.37928e-10	-1.46066
6006558	chr12:6006558:A:G	4.88208e-09	-0.509769	-1.11195	4.25194e-09	-0.381093	-1.14552
6007185	chr12:6007185:A:G	1.06094e-08	-2.37928e-10	-0.845555	7.70875e-09	-2.37928e-10	-0.931629
6007291	chr12:6007291:A:G	1.67136e-09	-1.20445	-1.4892	1.13032e-09	-1.36203	-1.48945
6007591	chr12:6007591:C:T	6.27416e-09	0.150297	-1.52115	5.87417e-09	0.322703	-1.52612
6007636	chr12:6007636:A:G	1.30044e-08	-2.37928e-10	-0.642005	8.57391e-09	-2.37928e-10	-0.825261
6007816	chr12:6007816:C:G	3.89221e-09	-1.84831	-5.0546e-10	2.95787e-09	-1.88952	-5.0546e-10
6007911	chr12:6007911:T:C	4.36497e-09	-1.73368	-5.0546e-10	3.91424e-09	-1.60936	-5.0546e-10
6007981	chr12:6007981:A:G	1.06162e-08	-2.37928e-10	-0.844913	7.36724e-09	-2.37928e-10	-0.976941
6008045	chr12:6008045:G:A	5.04158e-09	-1.53007	-0.0595079	3.02396e-09	-1.59739	-0.270029
6008166	chr12:6008166:C:T	5.46559e-09	-2.37928e-10	-1.50882	4.48867e-09	-2.37928e-10	-1.47243
6008617	chr12:6008617:A:G	8.48347e-09	0.267059	-1.33623	6.45287e-09	0.276383	-1.38584
6008928	chr12:6008928:A:C	5.42968e-09	-2.37928e-10	-1.51541	4.43979e-09	-2.37928e-10	-1.48338
6009181	chr12:6009181:G:A	3.81758e-09	-1.6048	-0.262872	2.37517e-09	-1.65907	-0.449847
6010552	chr12:6010552:C:T	5.63773e-09	-2.37928e-10	-1.47781	4.36025e-09	-2.37928e-10	-1.50146
6010787	chr12:6010787:T:C	6.89058e-09	-2.37928e-10	-1.27714	5.84633e-09	-2.37928e-10	-1.20817
6011265	chr12:6011265:C:T	4.37238e-09	-0.222064	-1.50992	2.87543e-09	-0.47055	-1.44723
6011981	chr12:6011981:A:G	9.21479e-09	-2.37928e-10	-0.986482	7.91503e-09	-2.37928e-10	-0.905222
6012054	chr12:6012054:C:T	8.56667e-09	-2.37928e-10	-1.05941	7.31678e-09	-2.37928e-10	-0.983814
6012599	chr12:6012599:G:A	8.72895e-09	-2.37928e-10	-1.04065	7.46512e-09	-2.37928e-10	-0.963744
6012755	chr12:6012755:A:G	8.56321e-09	-2.37928e-10	-1.05982	7.29443e-09	-2.37928e-10	-0.986874
6012787	chr12:6012787:T:C	8.75761e-09	-2.37928e-10	-1.03737	7.46468e-09	-2.37928e-10	-0.963803
6012846	chr12:6012846:T:C	8.3914e-09	-2.37928e-10	-1.08008	7.15707e-09	-2.37928e-10	-1.00588
6012862	chr12:6012862:C:T	2.09683e-09	-1.03501	-1.43186	1.81942e-09	-0.957423	-1.41804
6012937	chr12:6012937:A:G	5.69957e-09	-0.121325	-1.34558	3.15431e-09	-0.408037	-1.41718
6012987	chr12:6012987:C:G	6.24398e-09	-2.37928e-10	-1.37567	4.50173e-09	-2.37928e-10	-1.46952
6012993	chr12:6012993:A:G	6.95713e-09	-2.37928e-10	-1.26752	5.91059e-09	-2.37928e-10	-1.19724
6013067	chr12:6013067:C:T	6.51338e-09	-2.37928e-10	-1.33343	4.59973e-09	-2.37928e-10	-1.44799
6013076	chr12:6013076:G:A	1.15096e-08	-2.37928e-10	-0.764109	9.19278e-09	-2.37928e-10	-0.755566
6013146	chr12:6013146:G:A	6.29314e-09	-2.37928e-10	-1.36783	4.57475e-09	-2.37928e-10	-1.45343
6013276	chr12:6013276:C:G	5.95375e-09	-2.37928e-10	-1.42327	5.07587e-09	-2.37928e-10	-1.34949
6013313	chr12:6013313:T:A	6.03417e-09	-2.37928e-10	-1.40985	4.65095e-09	-2.37928e-10	-1.43691
6013586	chr12:6013586:A:G	9.44079e-09	-2.37928e-10	-0.962252	8.16146e-09	-2.37928e-10	-0.874562
6013788	chr12:6013788:G:A	8.82033e-09	-2.37928e-10	-1.03023	7.54384e-09	-2.37928e-10	-0.953253
6013799	chr12:6013799:T:C	1.00174e-08	-2.37928e-10	-0.902965	8.69773e-09	-2.37928e-10	-0.810922
6013848	chr12:6013848:C:T	8.02955e-09	-2.37928e-10	-1.12416	6.80052e-09	-2.37928e-10	-1.05699
6013916	chr12:6013916:CACAA:C	8.83647e-09	-2.37928e-10	-1.0284	7.55868e-09	-2.37928e-10	-0.951289
6014087	chr12:6014087:T:G	8.95441e-09	-2.37928e-10	-1.01515	7.66284e-09	-2.37928e-10	-0.937602
6014102	chr12:6014102:C:G	5.44396e-09	-2.37928e-10	-1.51278	4.35366e-09	-2.37928e-10	-1.50297
6014262	chr12:6014262:A:G	4.28666e-09	-1.75178	-5.0546e-10	2.94723e-09	-1.89312	-5.0546e-10
6014611	chr12:6014611:T:C	8.04365e-09	-2.37928e-10	-1.12241	6.84325e-09	-2.37928e-10	-1.05072
6014965	chr12:6014965:A:G	3.26128e-08	-0.00600305	0.283417	1.58207e-08	-0.255927	0.0432614
6015316	chr12:6015316:G:A	1.27128e-08	-2.37928e-10	-0.664684	9.28229e-09	-2.37928e-10	-0.745877
6015500	chr12:6015500:T:C	1.87919e-07	2.54976	-0.521042	7.05053e-08	2.26499	-0.98329
6015890	chr12:6015890:T:C	2.0989e-09	-0.99379	-1.47209	2.26265e-09	-0.879713	-1.27773
6016231	chr12:6016231:C:A	2.02208e-08	-2.37928e-10	-0.200578	1.14056e-08	-2.37928e-10	-0.539885
6016550	chr12:6016550:G:A	8.517e-09	-1.06523	-5.0546e-10	7.38341e-09	-0.974749	-5.0546e-10
6016654	chr12:6016654:G:A	8.22267e-09	-2.37928e-10	-1.1004	7.16801e-09	-2.37928e-10	-1.00436
6017090	chr12:6017090:C:T	5.44425e-09	-2.37928e-10	-1.51273	4.25611e-09	-2.37928e-10	-1.52563
6017246	chr12:6017246:C:T	3.05098e-08	-2.37928e-10	0.210755	2.21327e-08	-2.37928e-10	0.123073
6017247	chr12:6017247:G:A	1.11815e-09	-1.69544	-1.40018	9.67389e-10	-1.65625	-1.35089
6017740	chr12:6017740:A:G	8.21105e-09	-2.37928e-10	-1.10181	6.51186e-09	-2.37928e-10	-1.10036
6017761	chr12:6017761:C:T	1.77257e-08	-0.0909766	-0.241301	1.62656e-08	-0.275446	0.0905142
6017779	chr12:6017779:T:C	3.77814e-09	-1.87806	-5.0546e-10	2.96053e-09	-1.88862	-5.0546e-10
6018235	chr12:6018235:T:G	3.85698e-09	-1.04314	-0.814265	1.5754e-09	-1.27114	-1.24834
6018328	chr12:6018328:C:T	5.6561e-09	-2.37928e-10	-1.47456	4.58305e-09	-2.37928e-10	-1.45162
6018725	chr12:6018725:C:A	5.9341e-09	-2.37928e-10	-1.42658	5.2124e-09	-2.37928e-10	-1.32294
6018753	chr12:6018753:T:G	5.92575e-09	-2.37928e-10	-1.42798	5.20984e-09	-2.37928e-10	-1.32344
6018777	chr12:6018777:A:G	8.64905e-07	3.66788	-0.112555	3.66373e-07	3.58656	-0.656894
6019114	chr12:6019114:T:C	7.93656e-09	-2.37928e-10	-1.13581	4.96463e-09	-2.37928e-10	-1.37165
6019222	chr12:6019222:C:T	3.72072e-09	-1.89337	-5.0546e-10	2.82776e-09	-1.9345	-5.0546e-10
6019277	chr12:6019277:T:C	5.11335e-06	4.92556	0.406764	1.9226e-06	4.82687	-0.23942
6019280	chr12:6019280:T:C	6.1483e-09	-2.37928e-10	-1.39112	4.31675e-09	-2.37928e-10	-1.51148
6019623	chr12:6019623:C:T	2.41361e-08	-2.37928e-10	-0.023584	1.75996e-08	-2.37928e-10	-0.106108
6019732	chr12:6019732:A:C	6.29307e-09	-2.37928e-10	-1.36784	4.55967e-09	-2.37928e-10	-1.45673
6020022	chr12:6020022:G:A	2.83511e-08	-2.37928e-10	0.137372	1.58802e-08	-2.37928e-10	-0.208909
6020098	chr12:6020098:A:G	1.04396e-09	-1.75779	-1.40649	1.03844e-09	-1.71113	-1.22513
6020301	chr12:6020301:A:G	8.06907e-09	-2.37928e-10	-1.11925	6.18371e-09	-2.37928e-10	-1.15207
6020335	chr12:6020335:A:G	1.0358e-08	-2.37928e-10	-0.869536	7.82587e-09	-2.37928e-10	-0.91655
6020369	chr12:6020369:A:G	9.22649e-09	-2.37928e-10	-0.985213	7.0068e-09	-2.37928e-10	-1.0271
6020556	chr12:6020556:A:G	1.11488e-08	-2.37928e-10	-0.795964	8.43111e-09	-2.37928e-10	-0.842057
6020593	chr12:6020593:C:T	1.20036e-08	-2.37928e-10	-0.722088	9.05969e-09	-2.37928e-10	-0.77015
6020640	chr12:6020640:T:A	1.31691e-08	-2.37928e-10	-0.629418	1.10648e-08	-2.37928e-10	-0.570214
6020799	chr12:6020799:T:C	6.21581e-09	-2.37928e-10	-1.3802	4.29595e-09	-2.37928e-10	-1.51631
6020880	chr12:6020880:G:A	1.13946e-08	-2.37928e-10	-0.774148	8.62009e-09	-2.37928e-10	-0.81989
6020888	chr12:6020888:G:A	4.29296e-09	-1.11613	-0.634184	2.28905e-09	-1.3233	-0.822544
6021044	chr12:6021044:A:G	1.20511e-08	-2.37928e-10	-0.718139	9.10123e-09	-2.37928e-10	-0.765575
6021178	chr12:6021178:A:G	1.2349e-08	-2.37928e-10	-0.69372	9.30815e-09	-2.37928e-10	-0.743095
6021192	chr12:6021192:T:C	5.98135e-09	-2.37928e-10	-1.41865	4.43383e-09	-2.37928e-10	-1.48472
6021995	chr12:6021995:A:G	1.1794e-08	-2.37928e-10	-0.739701	8.93353e-09	-2.37928e-10	-0.784173
6022178	chr12:6022178:A:G	1.34928e-08	-2.37928e-10	-0.605139	1.02173e-08	-2.37928e-10	-0.649899
6022465	chr12:6022465:C:T	1.16836e-08	-2.37928e-10	-0.749103	8.84587e-09	-2.37928e-10	-0.794034
6022561	chr12:6022561:T:C	1.27414e-08	-2.37928e-10	-0.662437	9.62661e-09	-2.37928e-10	-0.709454
6022575	chr12:6022575:G:A	1.30241e-08	-2.37928e-10	-0.640494	9.84829e-09	-2.37928e-10	-0.686687
6022580	chr12:6022580:T:G	1.35012e-08	-2.37928e-10	-0.60451	1.01889e-08	-2.37928e-10	-0.65269
6022605	chr12:6022605:G:A	3.66632e-09	-1.9081	-5.0546e-10	3.21397e-09	-1.80648	-5.0546e-10
6022614	chr12:6022614:A:G	1.09132e-08	-2.37928e-10	-0.817319	8.26266e-09	-2.37928e-10	-0.862238
6022681	chr12:6022681:C:G	9.99165e-09	-2.37928e-10	-0.905542	7.69069e-09	-2.37928e-10	-0.933975
6022792	chr12:6022792:T:C	1.04059e-08	-2.37928e-10	-0.864916	7.87025e-09	-2.37928e-10	-0.910895
6022793	chr12:6022793:G:A	1.22152e-08	-2.37928e-10	-0.704608	9.17567e-09	-2.37928e-10	-0.757429
6022852	chr12:6022852:A:G	1.22763e-08	-2.37928e-10	-0.699619	9.26912e-09	-2.37928e-10	-0.747296
6022864	chr12:6022864:G:A	8.80251e-09	-0.419722	-0.612533	4.19752e-09	-1.03911	-0.50038
6022988	chr12:6022988:ATAATGT:A	1.16579e-08	-2.37928e-10	-0.751306	8.82705e-09	-2.37928e-10	-0.796165
6023009	chr12:6023009:A:C	6.75181e-09	-2.37928e-10	-1.29748	4.95876e-09	-2.37928e-10	-1.37283
6023040	chr12:6023040:G:T	1.17101e-08	-2.37928e-10	-0.746842	8.86835e-09	-2.37928e-10	-0.791496
6023070	chr12:6023070:T:C	6.67319e-09	-2.37928e-10	-1.30919	4.8565e-09	-2.37928e-10	-1.39367
6023074	chr12:6023074:T:C	1.15148e-08	-2.37928e-10	-0.76366	8.72118e-09	-2.37928e-10	-0.80823
6023307	chr12:6023307:T:C	4.76468e-09	-0.368413	-1.27765	3.32106e-09	-0.671142	-1.10256
6023346	chr12:6023346:ACTTC:A	1.11177e-08	-2.37928e-10	-0.798749	9.25975e-09	-2.37928e-10	-0.748308
6023505	chr12:6023505:C:T	4.185e-09	-1.77578	-5.0546e-10	3.01229e-09	-1.87129	-5.0546e-10
6023618	chr12:6023618:C:T	1.56666e-08	-2.37928e-10	-0.455763	8.38061e-09	-2.37928e-10	-0.848064
6023624	chr12:6023624:T:G	5.69692e-09	-0.660623	-0.806743	4.53536e-09	-0.928575	-0.533506
6023752	chr12:6023752:G:A	8.17706e-08	-2.37928e-10	1.19663	6.04762e-08	-2.37928e-10	1.12826
6023770	chr12:6023770:A:G	2.97344e-09	-1.01115	-1.10642	2.28171e-09	-1.2375	-0.911561
6023888	chr12:6023888:G:A	2.48073e-08	-2.37928e-10	0.00384661	1.04136e-08	-2.37928e-10	-0.630875
6023913	chr12:6023913:T:C	3.6916e-09	-0.532446	-1.36879	3.17563e-09	-0.38481	-1.43367
6023990	chr12:6023990:T:C	1.22397e-08	-2.37928e-10	-0.702606	9.43245e-09	-2.37928e-10	-0.729829
6024081	chr12:6024081:C:T	6.17279e-09	-2.37928e-10	-1.38714	4.69415e-09	-2.37928e-10	-1.42767
6024502	chr12:6024502:A:G	2.67727e-08	-2.37928e-10	0.0800909	1.60681e-08	-2.37928e-10	-0.197148
6024524	chr12:6024524:A:C	1.46027e-08	-2.37928e-10	-0.526087	1.2259e-08	-2.37928e-10	-0.467726
6024853	chr12:6024853:A:T	1.3452e-08	0.481192	-1.08935	1.84671e-08	0.820205	-0.878201
6024910	chr12:6024910:G:C	1.31711e-08	0.485879	-1.11515	1.79857e-08	0.825514	-0.909924
6024944	chr12:6024944:G:A	1.42506e-08	0.530201	-1.08069	1.96729e-08	0.87313	-0.867871
6025191	chr12:6025191:A:G	1.62843e-08	0.534751	-0.95184	2.31058e-08	0.877653	-0.711556
6025325	chr12:6025325:C:T	4.79049e-08	-2.37928e-10	0.661927	3.27018e-08	-2.37928e-10	0.513444
6025326	chr12:6025326:A:G	1.7398e-08	0.628052	-0.978989	2.46971e-08	0.977981	-0.745279
6025343	chr12:6025343:G:A	4.747e-08	-2.37928e-10	0.652807	3.23906e-08	-2.37928e-10	0.503884
6025344	chr12:6025344:G:A	4.73987e-08	-2.37928e-10	0.651304	3.23681e-08	-2.37928e-10	0.503188
6025459	chr12:6025459:C:G	5.28636e-08	-2.37928e-10	0.760424	3.5898e-08	-2.37928e-10	0.606697
6025549	chr12:6025549:G:A	2.0468e-08	0.724912	-0.913341	2.90609e-08	1.08462	-0.68921
6025910	chr12:6025910:CTGG:C	3.14131e-08	-2.37928e-10	0.239933	1.85667e-08	-2.37928e-10	-0.0526143
6026087	chr12:6026087:G:A	6.05558e-09	-2.37928e-10	-1.40631	5.22646e-09	-2.37928e-10	-1.32025
6026099	chr12:6026099:C:T	1.85153e-08	0.660532	-0.949224	2.60231e-08	1.01586	-0.730856
6026171	chr12:6026171:G:A	1.98009e-08	0.674106	-0.89567	2.81146e-08	1.03002	-0.667711
6026200	chr12:6026200:G:A	3.91908e-09	-0.347754	-1.49368	3.53986e-09	-0.183132	-1.52677
6026329	chr12:6026329:A:T	5.56973e-08	-2.37928e-10	0.812641	3.7887e-08	-2.37928e-10	0.660623
6026520	chr12:6026520:T:C	1.88757e-08	0.634355	-0.903771	2.67299e-08	0.985081	-0.673282
6026890	chr12:6026890:A:G	2.04234e-08	0.682895	-0.873504	2.89262e-08	1.03196	-0.641198
6026987	chr12:6026987:T:C	1.9067e-08	0.625179	-0.884511	2.70122e-08	0.976324	-0.654021
6027220	chr12:6027220:T:C	1.92549e-08	0.646693	-0.896217	2.72898e-08	0.999963	-0.667433
6027269	chr12:6027269:A:G	1.92898e-08	0.641912	-0.889628	2.73282e-08	0.994271	-0.660338
6027373	chr12:6027373:T:C	1.94505e-08	0.646568	-0.885989	2.75936e-08	0.999343	-0.655744
6027414	chr12:6027414:T:C	1.10812e-09	-1.92389	-1.18074	9.17953e-10	-1.91074	-1.14885
6027468	chr12:6027468:G:A	1.85103e-08	0.605865	-0.894827	2.61591e-08	0.956268	-0.666054
6027536	chr12:6027536:C:T	5.2205e-08	-2.37928e-10	0.747887	3.5606e-08	-2.37928e-10	0.598529
6027618	chr12:6027618:G:A	5.71218e-08	-2.37928e-10	0.837895	3.86498e-08	-2.37928e-10	0.680556
6027636	chr12:6027636:G:A	5.54217e-08	-2.37928e-10	0.80768	3.77321e-08	-2.37928e-10	0.656527
6027666	chr12:6027666:G:A	1.95629e-08	0.675442	-0.909099	2.78322e-08	1.03437	-0.682167
6027680	chr12:6027680:G:C	2.19911e-08	0.762463	-0.879117	3.16665e-08	1.12734	-0.646069
6027748	chr12:6027748:A:G	1.39866e-09	-1.91285	-0.958929	1.15304e-09	-1.92265	-0.908927
6027936	chr12:6027936:C:T	7.32003e-09	0.268977	-1.48565	9.0693e-09	0.636939	-1.40603
6028051	chr12:6028051:G:A	1.25294e-08	-0.679217	-5.0546e-10	1.10223e-08	-0.574069	-5.0546e-10
6028279	chr12:6028279:C:G	7.60408e-09	0.297539	-1.47615	9.50291e-09	0.667501	-1.38989
6028290	chr12:6028290:A:C	7.62079e-09	0.301852	-1.47826	9.51243e-09	0.671978	-1.39336
6028498	chr12:6028498:G:A	9.85751e-09	-2.37928e-10	-0.919058	8.15192e-09	-2.37928e-10	-0.875732
6028516	chr12:6028516:C:T	7.96534e-09	0.342727	-1.47492	9.99645e-09	0.716044	-1.3878
6028732	chr12:6028732:G:A	4.03171e-09	-1.32459	-0.488508	2.86728e-09	-1.47067	-0.449946
6028807	chr12:6028807:T:C	5.74634e-09	-2.37928e-10	-1.45873	4.5585e-09	-2.37928e-10	-1.45699
6029034	chr12:6029034:T:C	7.84807e-09	0.346618	-1.49364	1.03193e-08	0.777822	-1.41779
6029219	chr12:6029219:T:C	3.77244e-09	-0.413066	-1.4665	3.27982e-09	-0.262569	-1.52363
6029244	chr12:6029244:T:C	7.8976e-09	0.365993	-1.50673	9.7023e-09	0.740981	-1.4426
6029429	chr12:6029429:C:T	7.58487e-09	0.327087	-1.50822	9.27928e-09	0.69951	-1.44571
6029515	chr12:6029515:AG:A	1.34856e-08	-2.37928e-10	-0.605667	1.11567e-08	-2.37928e-10	-0.561943
6029569	chr12:6029569:C:T	9.86752e-09	-2.37928e-10	-0.918043	8.16062e-09	-2.37928e-10	-0.874665
6029977	chr12:6029977:A:G	7.47035e-09	0.309069	-1.50542	9.18263e-09	0.679737	-1.43641
6030115	chr12:6030115:G:A	1.75618e-08	-2.37928e-10	-0.341568	1.4783e-08	-2.37928e-10	-0.280508
6030164	chr12:6030164:C:T	1.27657e-08	-0.660527	-5.0546e-10	1.1224e-08	-0.555932	-5.0546e-10
6030193	chr12:6030193:A:G	5.2888e-08	-2.37928e-10	0.760885	2.88565e-08	-2.37928e-10	0.388352
6030330	chr12:6030330:A:G	7.58996e-09	0.311132	-1.4916	8.475e-09	0.688428	-1.52529
6030341	chr12:6030341:G:A	6.82876e-09	0.223902	-1.51005	8.25861e-09	0.583401	-1.44613
6030416	chr12:6030416:T:G	3.66572e-09	-1.90827	-5.0546e-10	2.85286e-09	-1.92566	-5.0546e-10
6030571	chr12:6030571:A:G	6.93892e-09	0.24134	-1.51148	8.43006e-09	0.607388	-1.44957
6030826	chr12:6030826:G:A	7.13419e-09	0.268239	-1.51063	8.69362e-09	0.636307	-1.4477
6030945	chr12:6030945:T:C	7.03258e-09	0.252377	-1.50912	8.57205e-09	0.618698	-1.44418
6030959	chr12:6030959:G:A	7.3964e-09	0.302108	-1.50841	9.06021e-09	0.67262	-1.44271
6031006	chr12:6031006:A:G	7.00043e-09	0.25371	-1.51503	8.4721e-09	0.619356	-1.45656
6031018	chr12:6031018:G:A	2.44807e-09	-0.859862	-1.45213	1.88402e-09	-0.814075	-1.5265
6032103	chr12:6032103:C:G	7.11371e-09	-2.37928e-10	-1.24527	6.07551e-09	-2.37928e-10	-1.16972
6032204	chr12:6032204:G:A	7.15e-09	0.263308	-1.50349	8.73505e-09	0.622132	-1.42877
6032253	chr12:6032253:G:A	6.44751e-09	0.161392	-1.50499	7.80656e-09	0.51332	-1.43234
6032265	chr12:6032265:C:T	7.38308e-09	0.304692	-1.51279	8.95614e-09	0.667558	-1.4492
6032283	chr12:6032283:G:A	1.29741e-09	-1.46028	-1.48665	1.14357e-09	-1.35966	-1.48017
6032322	chr12:6032322:A:G	5.8217e-09	-2.37928e-10	-1.4457	5.16876e-09	-2.37928e-10	-1.33135
6032362	chr12:6032362:G:A	1.21026e-08	-2.37928e-10	-0.713875	9.7326e-09	-2.37928e-10	-0.698503
6032366	chr12:6032366:A:G	9.2684e-09	0.451851	-1.43253	1.20201e-08	0.822581	-1.30999
6032405	chr12:6032405:T:C	7.21008e-09	0.240527	-1.47234	7.84136e-09	0.605767	-1.52034
6032468	chr12:6032468:T:C	9.61125e-09	0.548881	-1.49324	9.23093e-09	0.775114	-1.52654
6032580	chr12:6032580:G:A	1.49197e-08	-2.37928e-10	-0.504611	8.92044e-09	-2.37928e-10	-0.785639
6032625	chr12:6032625:G:A	5.3153e-09	-1.30287	-0.233829	3.76668e-09	-1.4553	-0.192491
6032656	chr12:6032656:T:G	1.14455e-08	-2.37928e-10	-0.769695	7.85492e-09	-2.37928e-10	-0.912845
6032830	chr12:6032830:G:A	7.45475e-09	0.308026	-1.50647	9.15756e-09	0.675741	-1.43515
6032888	chr12:6032888:G:A	1.79603e-08	-0.319128	-5.0546e-10	2.09436e-08	0.0678462	-5.0546e-10
6032893	chr12:6032893:CACAT:C	8.62204e-09	0.432072	-1.48504	9.63366e-09	0.815512	-1.52423
6032928	chr12:6032928:G:A	1.72283e-08	-2.37928e-10	-0.360735	1.45057e-08	-2.37928e-10	-0.29944
6032978	chr12:6032978:A:G	1.79709e-08	-2.37928e-10	-0.318539	1.50502e-08	-2.37928e-10	-0.262592
6032997	chr12:6032997:CACACACACGCACATGCAT:C	5.56945e-09	-2.37928e-10	-1.49	4.25128e-09	-2.37928e-10	-1.52676
6033049	chr12:6033049:T:C	8.63773e-09	-2.37928e-10	-1.05115	5.89024e-09	-2.37928e-10	-1.20069
6033182	chr12:6033182:A:G	9.56496e-09	0.53422	-1.4834	1.08625e-08	0.935255	-1.52392
6033197	chr12:6033197:T:C	1.0087e-08	0.615533	-1.51158	1.27038e-08	1.01508	-1.44717
6033236	chr12:6033236:G:A	3.73165e-09	-1.89044	-5.0546e-10	3.01103e-09	-1.8717	-5.0546e-10
6033641	chr12:6033641:C:T	3.51158e-09	-0.501488	-1.44974	3.05606e-09	-0.337315	-1.51954
6033675	chr12:6033675:C:G	7.09118e-09	0.277761	-1.5262	8.57547e-09	0.701618	-1.5267
6034043	chr12:6034043:G:A	8.14927e-09	-2.37928e-10	-1.10936	6.66505e-09	-2.37928e-10	-1.07711
6034062	chr12:6034062:G:A	9.36333e-09	-2.37928e-10	-0.970491	5.93103e-09	-2.37928e-10	-1.19379
6034372	chr12:6034372:G:A	5.47366e-09	-2.37928e-10	-1.50734	4.25249e-09	-2.37928e-10	-1.52648
6034621	chr12:6034621:C:A	5.67647e-09	-2.37928e-10	-1.47096	4.26139e-09	-2.37928e-10	-1.52439
6034818	chr12:6034818:T:C	1.82399e-09	-1.91537	-0.690892	1.46158e-09	-1.92019	-0.674275
6034972	chr12:6034972:G:A	3.67442e-09	-0.399689	-1.50621	3.40149e-09	-0.237908	-1.51186
6034998	chr12:6034998:T:C	9.48935e-10	-1.92901	-1.3307	7.7024e-10	-1.90053	-1.33451
6035003	chr12:6035003:T:G	9.48276e-10	-1.9297	-1.3307	7.71543e-10	-1.89884	-1.33451
6035159	chr12:6035159:A:G	8.15791e-09	0.383778	-1.49208	9.28453e-09	0.780356	-1.52599
6035354	chr12:6035354:T:C	8.47856e-09	0.427708	-1.49746	1.09367e-08	0.843237	-1.4251
6035398	chr12:6035398:T:G	7.58274e-09	-2.37928e-10	-1.18142	6.18601e-09	-2.37928e-10	-1.15169
6035409	chr12:6035409:G:A	9.27136e-09	-0.980362	-5.0546e-10	7.18734e-09	-1.00166	-5.0546e-10
6035444	chr12:6035444:G:A	5.47887e-09	-2.37928e-10	-1.50639	4.40169e-09	-2.37928e-10	-1.492
6035943	chr12:6035943:A:T	4.84142e-09	-0.125541	-1.50454	3.29946e-09	-0.253457	-1.52677
6036363	chr12:6036363:G:A	5.76079e-09	-0.189474	-1.26674	4.16008e-09	-0.287214	-1.26124
6036483	chr12:6036483:A:T	9.27669e-09	-2.37928e-10	-0.979786	7.15587e-09	-2.37928e-10	-1.00605
6036591	chr12:6036591:G:A	6.18735e-09	-2.37928e-10	-1.38479	4.98286e-09	-2.37928e-10	-1.36798
6036640	chr12:6036640:G:A	1.06662e-08	-2.37928e-10	-0.840209	8.867e-09	-2.37928e-10	-0.791648
6036965	chr12:6036965:G:A	1.01129e-08	-2.37928e-10	-0.893477	8.39352e-09	-2.37928e-10	-0.846525
6036983	chr12:6036983:T:C	5.05858e-09	-0.106882	-1.47932	3.62048e-09	-0.20619	-1.48119
6037317	chr12:6037317:C:T	5.05531e-09	-0.131844	-1.45501	3.6177e-09	-0.230333	-1.45781
6037341	chr12:6037341:T:C	5.08515e-09	-0.118408	-1.46256	3.6376e-09	-0.21749	-1.46517
6037420	chr12:6037420:G:A	1.11882e-08	-0.79243	-5.0546e-10	4.91593e-09	-1.3815	-5.0546e-10
6037473	chr12:6037473:C:T	5.98299e-09	-2.37928e-10	-1.41837	5.11067e-09	-2.37928e-10	-1.34265
6037677	chr12:6037677:T:C	5.99682e-09	0.0428646	-1.45893	8.03956e-09	0.458048	-1.34766
6037842	chr12:6037842:C:G	3.48296e-09	-0.442712	-1.5167	4.00967e-09	-0.0675699	-1.51771
6037848	chr12:6037848:C:T	1.09127e-08	-2.37928e-10	-0.817368	8.63164e-09	-2.37928e-10	-0.81855
6037890	chr12:6037890:G:A	4.54666e-09	-0.220176	-1.47272	3.23673e-09	-0.32259	-1.47683
6037944	chr12:6037944:T:C	7.49036e-09	0.0883655	-1.28204	8.80529e-09	0.48867	-1.2873
6037953	chr12:6037953:T:C	4.9929e-09	-0.145332	-1.45394	3.52736e-09	-0.25167	-1.46177
6038445	chr12:6038445:C:T	4.52176e-09	-0.216918	-1.48147	3.22025e-09	-0.317333	-1.48719
6038620	chr12:6038620:T:C	3.81501e-09	-0.36092	-1.50743	4.47615e-09	0.0248462	-1.50007
6038725	chr12:6038725:G:C	1.12137e-08	-0.790152	-5.0546e-10	6.54807e-09	-1.09481	-5.0546e-10
6038839	chr12:6038839:T:C	1.03513e-09	-1.86312	-1.30964	7.81435e-10	-1.93531	-1.2853
6039064	chr12:6039064:A:G	1.19869e-08	0.488212	-1.21169	8.19645e-09	0.38769	-1.25797
6039143	chr12:6039143:G:C	7.69556e-09	0.311665	-1.47831	5.33116e-09	0.197626	-1.49804
6039160	chr12:6039160:A:G	1.07809e-08	0.421304	-1.25082	7.41044e-09	0.322835	-1.29393
6039309	chr12:6039309:C:T	1.01956e-07	1.41725	-5.0546e-10	5.91326e-08	1.1058	-5.0546e-10
6039389	chr12:6039389:A:G	6.5246e-09	0.0928306	-1.42454	8.82463e-09	0.515091	-1.31153
6039443	chr12:6039443:T:C	5.36929e-09	-2.37928e-10	-1.5266	4.26151e-09	-2.37928e-10	-1.52436
6039643	chr12:6039643:G:T	6.44015e-09	-2.37928e-10	-1.34474	5.23021e-09	-2.37928e-10	-1.31953
6040000	chr12:6040000:A:G	6.09957e-09	-2.37928e-10	-1.39907	4.92735e-09	-2.37928e-10	-1.37918
6040118	chr12:6040118:T:C	8.34151e-10	-1.91829	-1.47035	7.15565e-10	-1.91133	-1.39734
6040184	chr12:6040184:G:C	5.83019e-09	-2.37928e-10	-1.44424	4.69789e-09	-2.37928e-10	-1.42687
6040333	chr12:6040333:C:T	5.93205e-09	-2.37928e-10	-1.42692	5.04958e-09	-2.37928e-10	-1.35468
6040334	chr12:6040334:G:A	7.31014e-09	-2.37928e-10	-1.21803	4.62323e-09	-2.37928e-10	-1.44289
6040540	chr12:6040540:G:A	1.14013e-08	0.746049	-1.51961	1.45766e-08	1.18694	-1.48151
6040572	chr12:6040572:T:G	1.19814e-08	0.557882	-1.28182	1.66021e-08	1.08174	-1.2462
6040633	chr12:6040633:G:A	2.46248e-09	-1.93443	-0.37169	1.37821e-09	-1.93198	-0.721224
6040900	chr12:6040900:C:T	3.66822e-09	-1.4198	-0.487785	2.53689e-09	-1.37757	-0.665476
6041318	chr12:6041318:T:G	1.32432e-08	-2.37928e-10	-0.623808	1.0103e-08	-2.37928e-10	-0.661157
6041321	chr12:6041321:T:C	2.88777e-09	-1.40268	-0.744126	2.07375e-09	-1.35213	-0.892497
6041472	chr12:6041472:G:A	6.63988e-09	-2.37928e-10	-1.3142	5.39367e-09	-2.37928e-10	-1.28876
6041592	chr12:6041592:G:A	1.89155e-08	0.46381	-0.731119	4.85296e-09	-0.378121	-1.01627
6041598	chr12:6041598:G:A	2.25555e-08	0.518254	-0.609564	5.56711e-09	-0.339942	-0.917168
6042200	chr12:6042200:T:A	3.19555e-09	-1.33658	-0.708952	2.29622e-09	-1.28374	-0.858981
6042356	chr12:6042356:G:A	3.42696e-09	-1.26693	-0.708689	2.46736e-09	-1.21203	-0.85881
6042378	chr12:6042378:A:G	5.37307e-09	-2.37928e-10	-1.52589	4.36652e-09	-2.37928e-10	-1.50002
6042412	chr12:6042412:T:C	3.19775e-09	-1.36195	-0.682897	2.28944e-09	-1.31033	-0.835344
6042431	chr12:6042431:G:A	7.874e-08	1.09999	0.0588717	1.53743e-08	0.335149	-0.57644
6042433	chr12:6042433:C:T	1.37859e-08	-2.37928e-10	-0.583644	1.12729e-08	-2.37928e-10	-0.551586
6042487	chr12:6042487:A:G	3.04106e-09	-1.3448	-0.750288	2.18848e-09	-1.29375	-0.897029
6042572	chr12:6042572:G:A	7.45432e-09	-2.37928e-10	-1.1985	5.15596e-09	-2.37928e-10	-1.33383
6042680	chr12:6042680:T:C	3.12919e-09	-1.35128	-0.715235	2.24829e-09	-1.29919	-0.864623
6042707	chr12:6042707:C:T	3.798e-09	-0.347921	-1.5249	2.70879e-09	-0.462816	-1.51467
6042712	chr12:6042712:T:C	3.09647e-09	-1.36181	-0.715213	2.22394e-09	-1.31014	-0.864566
6042736	chr12:6042736:C:T	2.92359e-09	-1.40707	-0.727412	2.09808e-09	-1.35734	-0.875617
6042738	chr12:6042738:G:A	3.10778e-09	-1.36641	-0.706977	2.22808e-09	-1.3146	-0.858249
6042940	chr12:6042940:G:A	3.11511e-09	-1.36038	-0.710642	2.23718e-09	-1.30829	-0.860474
6043113	chr12:6043113:T:C	3.11967e-09	-1.35174	-0.717822	2.24099e-09	-1.29999	-0.867073
6043489	chr12:6043489:T:C	3.09454e-09	-1.36242	-0.715235	2.22245e-09	-1.31075	-0.864623
6043550	chr12:6043550:AG:A	4.59066e-09	-1.93099	0.247722	2.40893e-09	-1.90003	-0.194775
6043561	chr12:6043561:G:A	2.15013e-09	-1.79367	-0.648098	1.50221e-09	-1.67772	-0.889326
6043683	chr12:6043683:C:G	3.57266e-09	-1.93398	-5.0546e-10	2.83247e-09	-1.93284	-5.0546e-10
6043703	chr12:6043703:G:A	4.11642e-09	-1.79231	-5.0546e-10	2.94707e-09	-1.89317	-5.0546e-10
6043810	chr12:6043810:G:A	4.40665e-09	-0.276214	-1.44796	3.24837e-09	-0.397356	-1.39848
6043954	chr12:6043954:C:T	4.20206e-09	-1.77172	-5.0546e-10	3.81787e-09	-1.63429	-5.0546e-10
6044116	chr12:6044116:CAGGG:C	3.11576e-09	-1.36014	-0.710679	2.23668e-09	-1.30845	-0.860544
6044124	chr12:6044124:A:ACTTT	3.0972e-09	-1.3623	-0.714488	2.22421e-09	-1.31063	-0.86395
6044125	chr12:6044125:G:GCC	3.13966e-09	-1.34794	-0.715235	2.25613e-09	-1.29571	-0.864623
6044177	chr12:6044177:G:A	3.20428e-09	-1.32757	-0.715235	2.3045e-09	-1.2745	-0.864623
6044185	chr12:6044185:T:C	5.85328e-09	-2.37928e-10	-1.44029	4.45205e-09	-2.37928e-10	-1.48062
6044348	chr12:6044348:A:G	1.97847e-09	-1.79123	-0.73374	1.39922e-09	-1.67306	-0.965006
6044368	chr12:6044368:T:C	2.00441e-09	-1.76823	-0.743715	1.43204e-09	-1.64267	-0.972216
6044572	chr12:6044572:A:G	1.9661e-09	-1.7786	-0.752643	1.40214e-09	-1.65611	-0.979871
6044573	chr12:6044573:C:T	1.95798e-09	-1.79109	-0.744293	1.38869e-09	-1.6733	-0.972323
6044584	chr12:6044584:A:G	3.05475e-09	-0.696507	-1.39409	1.409e-09	-1.246	-1.3851
6044659	chr12:6044659:T:C	7.49863e-09	-2.37928e-10	-1.19257	4.94767e-09	-2.37928e-10	-1.37507
6044801	chr12:6044801:T:A	1.85889e-09	-1.77287	-0.814436	1.33971e-09	-1.64885	-1.03268
6044806	chr12:6044806:A:T	5.52885e-09	-2.37928e-10	-1.49731	4.28845e-09	-2.37928e-10	-1.51806
6044848	chr12:6044848:T:C	6.19258e-09	-2.37928e-10	-1.38394	5.19368e-09	-2.37928e-10	-1.32654
6044913	chr12:6044913:G:A	3.59118e-09	-1.29986	-0.628947	2.56887e-09	-1.24496	-0.785556
6045040	chr12:6045040:T:C	1.5228e-08	0.447151	-0.931305	3.75251e-09	-0.38355	-1.26801
6045303	chr12:6045303:A:G	1.93349e-09	-1.74827	-0.799695	1.39885e-09	-1.61719	-1.02114
6045432	chr12:6045432:A:T	5.3889e-09	-2.37928e-10	-1.52295	4.25234e-09	-2.37928e-10	-1.52651
6045481	chr12:6045481:T:C	3.56975e-09	-1.9348	-5.0546e-10	2.83977e-09	-1.93026	-5.0546e-10
6046052	chr12:6046052:G:A	2.16085e-08	0.543604	-0.677808	5.54638e-09	-0.283128	-0.977712
6046178	chr12:6046178:T:G	3.09879e-09	-1.32652	-0.749762	2.23211e-09	-1.27614	-0.894895
6046585	chr12:6046585:C:T	5.44252e-08	0.789535	-5.0546e-10	2.27844e-08	0.152093	-5.0546e-10
6046667	chr12:6046667:C:T	5.50324e-09	-2.37928e-10	-1.50196	4.75482e-09	-2.37928e-10	-1.41483
6046784	chr12:6046784:C:T	1.54998e-08	-2.37928e-10	-0.466467	1.3201e-08	-2.37928e-10	-0.393689
6046980	chr12:6046980:G:A	1.03166e-08	-2.37928e-10	-0.873542	7.94503e-09	-2.37928e-10	-0.901438
6047222	chr12:6047222:C:T	2.75612e-08	-2.37928e-10	0.109118	1.58396e-08	-2.37928e-10	-0.211474
6047311	chr12:6047311:C:T	1.7937e-08	0.325261	-0.645688	4.54979e-09	-0.474927	-0.983976
6047391	chr12:6047391:C:T	2.15877e-07	2.16742	-5.0546e-10	8.73852e-08	1.49634	-5.0546e-10
6047469	chr12:6047469:A:G	2.00124e-08	0.441361	-0.652303	4.98084e-09	-0.378653	-0.989733
6047699	chr12:6047699:A:G	6.72512e-09	-2.37928e-10	-1.30144	5.67542e-09	-2.37928e-10	-1.23784
6047780	chr12:6047780:T:C	5.38915e-09	-2.37928e-10	-1.5229	4.26508e-09	-2.37928e-10	-1.52352
6047830	chr12:6047830:A:G	5.7765e-09	-1.45349	-5.0546e-10	3.62324e-09	-1.68662	-5.0546e-10
6048228	chr12:6048228:T:C	1.2704e-09	-1.82404	-1.14392	9.78574e-10	-1.71493	-1.28071
6048237	chr12:6048237:G:A	5.45111e-09	-2.37928e-10	-1.51147	4.39561e-09	-2.37928e-10	-1.49338
6048413	chr12:6048413:G:A	8.31095e-09	-2.37928e-10	-1.08972	5.45856e-09	-2.37928e-10	-1.2768
6048822	chr12:6048822:A:G	2.83709e-08	0.664854	-0.526781	6.86981e-09	-0.19163	-0.855218
6048856	chr12:6048856:G:A	2.23268e-08	0.520743	-0.622247	5.67085e-09	-0.307136	-0.93151
6049604	chr12:6049604:C:A	5.48919e-09	-2.37928e-10	-1.50451	4.3117e-09	-2.37928e-10	-1.51265
6049696	chr12:6049696:C:T	1.57642e-08	-2.37928e-10	-0.449551	1.19907e-08	-2.37928e-10	-0.48985
6049879	chr12:6049879:C:T	2.20361e-08	0.463396	-0.578007	5.60908e-09	-0.358905	-0.890694
6050725	chr12:6050725:C:T	6.11683e-09	-2.37928e-10	-1.39625	4.70236e-09	-2.37928e-10	-1.42592
6050875	chr12:6050875:A:G	3.98977e-09	-1.58629	-0.237274	2.73828e-09	-1.54758	-0.419069
6050879	chr12:6050879:C:T	1.84187e-09	-1.09918	-1.49733	1.5013e-09	-1.04826	-1.51939
6050980	chr12:6050980:T:C	4.52614e-09	-0.227479	-1.46994	1.86821e-09	-0.837768	-1.51124
6051448	chr12:6051448:C:T	1.17177e-09	-1.79947	-1.2493	9.55208e-10	-1.64794	-1.37187
6051513	chr12:6051513:A:T	5.76733e-09	-2.37928e-10	-1.45508	4.26944e-09	-2.37928e-10	-1.5225
6051526	chr12:6051526:G:A	2.20821e-09	-1.11597	-1.29914	1.52156e-09	-1.16504	-1.38921
6051568	chr12:6051568:C:G	8.14838e-09	-2.37928e-10	-1.10947	7.18728e-09	-2.37928e-10	-1.00167
6051578	chr12:6051578:A:G	2.23734e-09	-0.993557	-1.40845	1.15941e-09	-1.51256	-1.31351
6051837	chr12:6051837:C:A	1.43685e-09	-1.86575	-0.979085	9.41032e-10	-1.7339	-1.30086
6051838	chr12:6051838:C:T	1.44431e-09	-1.86592	-0.973734	9.43962e-10	-1.73424	-1.29742
6052012	chr12:6052012:G:A	5.65925e-09	-2.37928e-10	-1.474	4.35014e-09	-2.37928e-10	-1.50378
6052218	chr12:6052218:G:A	4.90823e-09	-1.61638	-5.0546e-10	3.87545e-09	-1.61932	-5.0546e-10
6052443	chr12:6052443:G:A	1.87151e-08	-2.37928e-10	-0.277963	1.15997e-08	-2.37928e-10	-0.523007
6053009	chr12:6053009:T:C	8.2856e-10	-1.92949	-1.46587	7.594e-10	-1.8952	-1.35401
6053495	chr12:6053495:G:A	1.63063e-09	-1.27901	-1.43932	9.36272e-10	-1.60591	-1.43392
6053588	chr12:6053588:A:G	2.21329e-09	-1.02809	-1.38472	1.05724e-09	-1.42243	-1.49589
6053686	chr12:6053686:T:C	1.75324e-09	-1.12933	-1.5165	9.87381e-10	-1.50008	-1.48661
6053863	chr12:6053863:C:G	6.69123e-09	-2.37928e-10	-1.30649	7.03342e-09	-2.37928e-10	-1.02331
6053879	chr12:6053879:G:A	1.60409e-08	1.0356	-1.46775	2.32952e-08	1.66133	-1.48706
6054212	chr12:6054212:T:C	6.80564e-09	0.120191	-1.40973	7.11826e-09	0.509291	-1.52061
6054302	chr12:6054302:G:C	8.31407e-08	-1.37443	2.58768	3.20815e-08	-1.37478	1.86908
6054478	chr12:6054478:G:A	5.34912e-09	-0.00492685	-1.52543	5.64028e-09	0.265578	-1.50963
6054539	chr12:6054539:A:T	6.19169e-09	0.133671	-1.51775	6.39722e-09	0.408252	-1.52637
6054660	chr12:6054660:C:T	5.47542e-09	-0.0388596	-1.46816	5.55733e-09	0.25304	-1.51191
6054674	chr12:6054674:C:G	5.36842e-09	-2.37928e-10	-1.52676	4.28331e-09	-2.37928e-10	-1.51926
6054972	chr12:6054972:G:A	8.01377e-08	2.5879	-1.41144	1.34096e-07	3.21723	-1.29267
6055176	chr12:6055176:G:C	2.51025e-07	-2.37928e-10	2.31826	1.92452e-07	-2.37928e-10	2.28586
6055289	chr12:6055289:C:T	7.1928e-09	-1.87325	0.63904	3.81844e-09	-1.86024	0.226099
6055634	chr12:6055634:C:T	1.12817e-08	-2.37928e-10	-0.784111	9.45736e-09	-2.37928e-10	-0.727192
6055732	chr12:6055732:A:G	6.72626e-09	-2.37928e-10	-1.30127	5.57454e-09	-2.37928e-10	-1.25577
6056133	chr12:6056133:C:T	3.57496e-09	-1.93334	-5.0546e-10	2.8484e-09	-1.92723	-5.0546e-10
6056211	chr12:6056211:C:T	1.90685e-08	-0.602403	0.343151	1.99123e-08	-0.109937	0.127291
6056219	chr12:6056219:C:T	5.93903e-09	-2.37928e-10	-1.42575	4.54182e-09	-2.37928e-10	-1.46066
6056363	chr12:6056363:T:C	2.27653e-08	-1.93388	1.85183	7.83819e-09	-1.93232	1.01735
6056581	chr12:6056581:G:A	5.91348e-09	-2.37928e-10	-1.43006	5.24961e-09	-2.37928e-10	-1.31583
6056809	chr12:6056809:C:T	1.92469e-08	-1.92078	1.67084	6.21999e-09	-1.92504	0.778826
6056833	chr12:6056833:G:A	1.11888e-09	-1.93126	-1.1637	8.00913e-10	-1.9321	-1.26388
6056842	chr12:6056842:A:T	5.38603e-09	-2.37928e-10	-1.52348	4.46823e-09	-2.37928e-10	-1.47699
6057289	chr12:6057289:G:A	7.66635e-08	2.51323	-1.3811	1.06459e-07	3.01563	-1.32186
6057651	chr12:6057651:C:T	5.63531e-09	-2.37928e-10	-1.47824	5.56812e-09	-2.37928e-10	-1.25693
6057740	chr12:6057740:TC:T	2.73101e-09	-1.73963	-0.462989	1.48755e-09	-1.82992	-0.746934
6057952	chr12:6057952:C:T	1.01258e-07	2.78987	-1.37949	1.41279e-07	3.29793	-1.32118
6058030	chr12:6058030:A:G	2.44256e-09	-1.89737	-0.416876	1.55602e-09	-1.88637	-0.64548
6058375	chr12:6058375:G:A	5.37921e-09	-2.37928e-10	-1.52475	4.58027e-09	-2.37928e-10	-1.45223
6058456	chr12:6058456:C:G	5.93491e-09	-2.37928e-10	-1.42644	4.70343e-09	-2.37928e-10	-1.42569
6058664	chr12:6058664:C:T	6.32503e-09	-2.37928e-10	-1.36278	4.95325e-09	-2.37928e-10	-1.37394
6058744	chr12:6058744:G:A	6.40291e-09	-2.37928e-10	-1.35054	4.99559e-09	-2.37928e-10	-1.36543
6058836	chr12:6058836:C:A	6.63314e-09	-2.37928e-10	-1.31521	5.16844e-09	-2.37928e-10	-1.33141
6058910	chr12:6058910:A:G	3.66775e-09	-1.90771	-5.0546e-10	3.12665e-09	-1.83402	-5.0546e-10
6059572	chr12:6059572:G:A	5.9639e-09	-2.37928e-10	-1.42157	6.29622e-09	-2.37928e-10	-1.13403
6059601	chr12:6059601:C:T	6.90787e-09	-2.37928e-10	-1.27463	5.37615e-09	-2.37928e-10	-1.29201
6059668	chr12:6059668:A:C	9.48747e-10	-1.75328	-1.50662	8.21083e-10	-1.78205	-1.38907
6059861	chr12:6059861:T:C	1.85843e-08	1.15393	-1.4389	1.94248e-08	1.25815	-1.26559
6060032	chr12:6060032:T:C	9.68839e-10	-1.75867	-1.48028	8.37854e-10	-1.78599	-1.3649
6060053	chr12:6060053:T:C	1.25612e-09	-1.64096	-1.3383	8.97141e-10	-1.75348	-1.32905
6060084	chr12:6060084:A:C	5.88103e-09	-2.37928e-10	-1.43556	4.77408e-09	-2.37928e-10	-1.41078
6060157	chr12:6060157:T:G	4.49496e-09	-0.198723	-1.50561	6.25039e-09	0.379128	-1.52047
6060277	chr12:6060277:G:A	9.54809e-10	-1.77412	-1.47941	8.2929e-10	-1.80016	-1.36101
6060328	chr12:6060328:C:T	5.48026e-09	-2.37928e-10	-1.50614	5.11417e-09	-2.37928e-10	-1.34197
6060356	chr12:6060356:T:C	2.14543e-09	-1.69289	-0.751062	9.49165e-10	-1.79012	-1.23604
6060512	chr12:6060512:C:T	1.2734e-08	-2.37928e-10	-0.663017	9.76062e-09	-2.37928e-10	-0.695629
6060567	chr12:6060567:T:C	1.93839e-09	-1.29163	-1.2538	1.12321e-09	-1.49416	-1.36363
6060587	chr12:6060587:A:G	5.37056e-09	-2.37928e-10	-1.52636	4.29616e-09	-2.37928e-10	-1.51626
6061066	chr12:6061066:T:C	5.36928e-09	-2.37928e-10	-1.5266	4.47174e-09	-2.37928e-10	-1.47621
6061133	chr12:6061133:G:A	2.36968e-09	-1.66022	-0.684314	1.01333e-09	-1.76435	-1.1964
6061147	chr12:6061147:G:A	5.74321e-09	-2.37928e-10	-1.45927	4.58222e-09	-2.37928e-10	-1.4518
6061262	chr12:6061262:G:A	6.85525e-09	-2.37928e-10	-1.28228	5.33514e-09	-2.37928e-10	-1.29967
6061373	chr12:6061373:T:C	5.78919e-09	-2.37928e-10	-1.4513	4.39871e-09	-2.37928e-10	-1.49267
6061405	chr12:6061405:TGACAAGAG:T	2.91589e-09	-1.46713	-0.66998	1.19954e-09	-1.60632	-1.18573
6061452	chr12:6061452:A:G	1.10284e-08	-2.37928e-10	-0.806814	7.91213e-09	-2.37928e-10	-0.905588
6061479	chr12:6061479:A:G	1.29402e-07	3.0367	-1.38107	1.82896e-07	3.55833	-1.3234
6061524	chr12:6061524:C:G	3.93078e-09	-0.390884	-1.44757	5.21427e-09	0.156761	-1.47935
6061630	chr12:6061630:A:G	2.91616e-09	-1.48498	-0.652049	1.19242e-09	-1.62269	-1.17531
6061785	chr12:6061785:G:A	1.19439e-09	-1.50517	-1.52449	8.72979e-10	-1.64428	-1.46555
6061786	chr12:6061786:C:T	1.2172e-09	-1.48696	-1.52378	8.89134e-10	-1.62942	-1.46207
6062099	chr12:6062099:T:C	2.27229e-09	-1.5819	-0.804603	1.00289e-09	-1.70341	-1.26769
6062526	chr12:6062526:A:G	1.24614e-09	-1.93222	-1.05502	6.79994e-10	-1.93248	-1.42718
6063064	chr12:6063064:A:G	5.80351e-09	-2.37928e-10	-1.44883	5.21524e-09	-2.37928e-10	-1.3224
6063182	chr12:6063182:C:A	1.20221e-09	-1.49637	-1.52676	7.02459e-10	-1.81591	-1.51124
6063893	chr12:6063893:CT:C	7.72125e-09	-2.37928e-10	-1.16332	5.39727e-09	-2.37928e-10	-1.28809
6064267	chr12:6064267:C:T	1.0582e-07	2.21373	-0.759283	1.64666e-07	3.12418	-0.994245
6065248	chr12:6065248:T:G	1.28421e-08	0.871638	-1.5262	2.22113e-08	1.64189	-1.51528
6065257	chr12:6065257:T:A	1.9311e-08	1.27555	-1.52216	3.5568e-08	2.09168	-1.49422
6066220	chr12:6066220:A:G	7.17849e-09	-2.37928e-10	-1.2362	5.02893e-09	-2.37928e-10	-1.35878
6066291	chr12:6066291:A:G	6.85563e-09	-2.37928e-10	-1.28222	5.47229e-09	-2.37928e-10	-1.27429
6066325	chr12:6066325:G:A	5.95359e-09	-2.37928e-10	-1.4233	4.55942e-09	-2.37928e-10	-1.45679
6066566	chr12:6066566:G:A	1.89297e-08	-2.37928e-10	-0.266558	1.19972e-08	-2.37928e-10	-0.489315
6066859	chr12:6066859:A:C	1.46125e-09	-1.3482	-1.4798	2.31904e-09	-0.606131	-1.5267
6066945	chr12:6066945:G:A	6.38983e-09	-2.37928e-10	-1.35258	4.55601e-09	-2.37928e-10	-1.45754
6067076	chr12:6067076:G:A	7.0795e-09	-2.37928e-10	-1.25009	4.99775e-09	-2.37928e-10	-1.365
6067330	chr12:6067330:C:T	5.83961e-09	-2.37928e-10	-1.44263	5.61413e-09	-2.37928e-10	-1.2487
6067620	chr12:6067620:T:C	5.52386e-09	-2.37928e-10	-1.49822	4.30052e-09	-2.37928e-10	-1.51525
6068577	chr12:6068577:C:T	6.62648e-09	-2.37928e-10	-1.31622	4.34108e-09	-2.37928e-10	-1.50586
6068637	chr12:6068637:T:C	1.20814e-09	-1.78504	-1.23317	1.07361e-09	-1.6995	-1.20345
6068701	chr12:6068701:T:C	2.12312e-08	-2.37928e-10	-0.151822	1.30745e-08	-2.37928e-10	-0.403319
6068862	chr12:6068862:GTGTGTA:G	6.1045e-09	-2.37928e-10	-1.39827	4.68685e-09	-2.37928e-10	-1.42922
6068943	chr12:6068943:A:G	7.44484e-09	-2.37928e-10	-1.19977	4.56826e-09	-2.37928e-10	-1.45485
6068960	chr12:6068960:G:A	1.74851e-09	-1.93124	-0.717291	1.11024e-09	-1.93191	-0.93749
6069119	chr12:6069119:A:G	6.09109e-09	0.0872349	-1.4877	1.11442e-08	0.92353	-1.4866
6070224	chr12:6070224:C:T	7.62509e-09	-1.17585	-5.0546e-10	4.94671e-09	-1.37526	-5.0546e-10
6070301	chr12:6070301:C:T	5.41737e-09	-0.0589863	-1.4587	8.33674e-09	0.596822	-1.45013
6070586	chr12:6070586:T:C	6.20468e-09	-2.37928e-10	-1.38199	4.83291e-09	-2.37928e-10	-1.39854
6070857	chr12:6070857:C:T	6.82873e-09	-2.37928e-10	-1.28615	4.26359e-09	-2.37928e-10	-1.52387
6071022	chr12:6071022:C:T	1.76774e-08	-2.37928e-10	-0.335004	1.10348e-08	-2.37928e-10	-0.57293
6071416	chr12:6071416:A:T	3.12969e-08	1.16982	-0.933597	5.99027e-08	2.00171	-0.882971
6071466	chr12:6071466:C:T	1.80568e-08	-2.37928e-10	-0.313768	1.07349e-08	-2.37928e-10	-0.600482
6071482	chr12:6071482:C:A	6.01683e-09	-2.37928e-10	-1.41273	4.59918e-09	-2.37928e-10	-1.44811
6071498	chr12:6071498:T:C	6.69774e-09	-2.37928e-10	-1.30552	4.3714e-09	-2.37928e-10	-1.4989
6071752	chr12:6071752:C:T	1.76686e-08	-2.37928e-10	-0.335501	1.10352e-08	-2.37928e-10	-0.572892
6071933	chr12:6071933:T:C	5.64341e-09	-2.37928e-10	-1.4768	4.36231e-09	-2.37928e-10	-1.50098
6072156	chr12:6072156:C:A	5.64346e-09	-2.37928e-10	-1.47679	4.36238e-09	-2.37928e-10	-1.50097
6072160	chr12:6072160:A:G	5.92908e-09	-2.37928e-10	-1.42742	4.54345e-09	-2.37928e-10	-1.4603
6072403	chr12:6072403:G:A	6.67335e-09	-2.37928e-10	-1.30917	5.71009e-09	-2.37928e-10	-1.23175
6073068	chr12:6073068:G:T	4.79711e-09	-0.185094	-1.45418	8.0379e-09	0.613498	-1.50331
6073156	chr12:6073156:C:T	5.51815e-09	-2.37928e-10	-1.49925	4.31075e-09	-2.37928e-10	-1.51287
6073662	chr12:6073662:A:T	3.36998e-09	-1.93367	-0.0587156	1.22951e-09	-1.89469	-0.87268
6074067	chr12:6074067:A:G	5.41167e-09	-2.37928e-10	-1.51873	4.40823e-09	-2.37928e-10	-1.49051
6074356	chr12:6074356:C:T	1.44506e-08	-2.37928e-10	-0.536553	8.4454e-09	-2.37928e-10	-0.840363
6075257	chr12:6075257:C:T	3.85228e-08	-2.37928e-10	0.44396	4.3268e-08	-2.37928e-10	0.793427
6075863	chr12:6075863:G:C	6.48717e-09	0.020708	-1.35817	9.07978e-09	0.651723	-1.41966
6075913	chr12:6075913:G:C	8.39921e-10	-1.88351	-1.49822	6.82662e-10	-1.87823	-1.47751
6076071	chr12:6076071:T:G	1.02151e-09	-1.8568	-1.32922	8.66181e-10	-1.85449	-1.26316
6076725	chr12:6076725:C:T	1.41134e-09	-1.42204	-1.44071	9.87338e-10	-1.46442	-1.52231
6076844	chr12:6076844:C:T	8.0068e-09	-0.760866	-0.366134	3.05636e-09	-0.991844	-0.864915
6076900	chr12:6076900:C:T	3.73968e-09	-1.88829	-5.0546e-10	2.89552e-09	-1.91082	-5.0546e-10
6076943	chr12:6076943:T:G	6.24654e-09	-2.37928e-10	-1.37526	5.83176e-09	-2.37928e-10	-1.21067
6076950	chr12:6076950:T:C	1.27489e-09	-1.73947	-1.22497	8.65688e-10	-1.6984	-1.41981
6077441	chr12:6077441:A:G	6.32963e-08	-2.37928e-10	0.940535	3.75085e-08	-2.37928e-10	0.650583
6077501	chr12:6077501:A:G	7.7511e-10	-1.93534	-1.52671	6.41037e-10	-1.92797	-1.49068
6077511	chr12:6077511:C:A	8.18481e-10	-1.89459	-1.513	6.81355e-10	-1.85009	-1.50757
6077641	chr12:6077641:T:C	3.29876e-08	0.640676	-0.351838	1.69238e-08	0.524477	-0.66974
6077814	chr12:6077814:C:T	5.4168e-09	-2.37928e-10	-1.51779	4.67639e-09	-2.37928e-10	-1.43146
6078066	chr12:6078066:T:C	6.72069e-09	0.224664	-1.52677	5.09495e-09	0.181028	-1.52676
6078169	chr12:6078169:A:G	1.19657e-08	-2.37928e-10	-0.725246	8.8751e-09	-2.37928e-10	-0.790735
6078222	chr12:6078222:T:C	5.3897e-09	-2.37928e-10	-1.5228	4.79957e-09	-2.37928e-10	-1.40546
6078499	chr12:6078499:G:T	4.1294e-09	-1.13765	-0.65151	1.84764e-09	-1.09478	-1.26529
6078795	chr12:6078795:G:A	5.37227e-09	-2.37928e-10	-1.52604	4.39357e-09	-2.37928e-10	-1.49384
6079479	chr12:6079479:G:A	5.72159e-09	-2.37928e-10	-1.46304	4.35704e-09	-2.37928e-10	-1.50219
6080230	chr12:6080230:T:C	5.37135e-08	0.776372	-5.0546e-10	2.14432e-08	0.0914233	-5.0546e-10
6081030	chr12:6081030:G:A	5.53758e-09	-2.37928e-10	-1.49573	4.72746e-09	-2.37928e-10	-1.4206
6081703	chr12:6081703:G:A	5.47441e-09	-2.37928e-10	-1.50721	4.25262e-09	-2.37928e-10	-1.52645
6081838	chr12:6081838:G:A	5.4534e-09	-2.37928e-10	-1.51105	4.27972e-09	-2.37928e-10	-1.5201
6081990	chr12:6081990:G:A	5.7988e-09	-2.37928e-10	-1.44964	5.31749e-09	-2.37928e-10	-1.30298
6082116	chr12:6082116:A:G	5.54063e-09	-2.37928e-10	-1.49518	4.25192e-09	-2.37928e-10	-1.52661
6082168	chr12:6082168:T:C	1.33096e-08	-2.37928e-10	-0.618803	9.59015e-09	-2.37928e-10	-0.713248
6082438	chr12:6082438:G:A	9.31825e-09	-2.37928e-10	-0.975317	6.18899e-09	-2.37928e-10	-1.15121
6082860	chr12:6082860:A:G	6.55786e-09	-2.37928e-10	-1.32663	5.89112e-09	-2.37928e-10	-1.20054
6083032	chr12:6083032:G:A	5.71198e-09	-2.37928e-10	-1.46473	5.34732e-09	-2.37928e-10	-1.29739
6083469	chr12:6083469:G:A	1.13362e-07	2.10966	-0.586363	7.72107e-08	1.99124	-0.618689
6083720	chr12:6083720:A:G	3.08693e-09	-1.19102	-0.889093	1.31295e-09	-1.49082	-1.21089
6083930	chr12:6083930:C:T	2.94503e-09	-1.20036	-0.92681	1.26657e-09	-1.50005	-1.23762
6084274	chr12:6084274:T:G	2.37678e-08	-2.37928e-10	-0.0389615	1.09455e-08	-2.37928e-10	-0.581055
6084547	chr12:6084547:G:A	1.19086e-07	2.11882	-0.546261	8.02128e-08	1.99704	-0.58634
6084776	chr12:6084776:T:G	1.63372e-08	-2.37928e-10	-0.413846	1.16001e-08	-2.37928e-10	-0.522973
6085017	chr12:6085017:T:A	1.17332e-09	-1.80208	-1.24538	1.20266e-09	-1.68323	-1.10622
6085077	chr12:6085077:C:G	2.26903e-09	-1.39911	-0.988829	1.13837e-09	-1.60993	-1.23446
6085086	chr12:6085086:G:A	1.09623e-08	-2.37928e-10	-0.81283	7.96032e-09	-2.37928e-10	-0.899516
6085173	chr12:6085173:C:T	5.38809e-09	-2.37928e-10	-1.5231	4.3339e-09	-2.37928e-10	-1.50752
6085419	chr12:6085419:T:A	2.98229e-08	0.318353	-0.130368	8.57902e-09	-0.522521	-0.302145
6085489	chr12:6085489:T:C	1.29792e-09	-1.92685	-1.01967	6.47025e-10	-1.93483	-1.47453
6085491	chr12:6085491:G:C	6.41624e-08	1.17823	-0.224101	4.68177e-08	1.1268	-0.254518
6085603	chr12:6085603:T:A	9.97516e-10	-1.81795	-1.39182	6.47173e-10	-1.93537	-1.47376
6085825	chr12:6085825:T:C	1.83836e-09	-1.17575	-1.42267	8.3804e-10	-1.64136	-1.50931
6086137	chr12:6086137:G:A	1.96455e-08	-0.229443	-5.0546e-10	1.7548e-08	-0.109045	-5.0546e-10
6086142	chr12:6086142:C:T	1.05608e-09	-1.70245	-1.45027	6.40275e-10	-1.91623	-1.50361
6086163	chr12:6086163:TAAC:T	8.69984e-09	-2.37928e-10	-1.04399	6.01779e-09	-2.37928e-10	-1.17927
6086202	chr12:6086202:G:A	1.00017e-09	-1.71882	-1.48831	6.25832e-10	-1.9211	-1.52156
6086231	chr12:6086231:C:G	1.02037e-09	-1.71893	-1.4682	6.3129e-10	-1.92117	-1.5128
6086361	chr12:6086361:T:C	1.03185e-09	-1.70341	-1.47252	6.32773e-10	-1.91674	-1.51489
6086509	chr12:6086509:T:G	1.03994e-09	-1.66794	-1.50019	6.33131e-10	-1.90583	-1.52523
6086544	chr12:6086544:A:T	1.05962e-09	-1.67196	-1.47742	6.37478e-10	-1.90717	-1.51706
6086830	chr12:6086830:C:T	1.00245e-09	-1.71825	-1.4866	6.27096e-10	-1.9198	-1.52084
6087134	chr12:6087134:A:G	1.03561e-09	-1.68747	-1.48482	6.32419e-10	-1.91204	-1.52015
6087135	chr12:6087135:G:C	5.40302e-09	-2.37928e-10	-1.52033	4.38686e-09	-2.37928e-10	-1.49537
6087148	chr12:6087148:T:C	1.0681e-09	-1.68661	-1.4548	6.41814e-10	-1.91162	-1.50582
6087247	chr12:6087247:A:G	1.00661e-09	-1.72023	-1.48047	6.27774e-10	-1.92113	-1.51843
6087278	chr12:6087278:A:C	1.04021e-09	-1.68332	-1.48455	6.33555e-10	-1.9103	-1.52009
6087416	chr12:6087416:T:A	1.25101e-09	-1.54128	-1.44206	6.85324e-10	-1.85435	-1.4975
6087443	chr12:6087443:T:C	1.04835e-09	-1.73208	-1.42799	6.43552e-10	-1.92371	-1.49103
6087445	chr12:6087445:G:A	8.22529e-10	-1.88877	-1.5139	6.26291e-10	-1.91526	-1.52666
6087544	chr12:6087544:G:T	9.61094e-10	-1.73678	-1.51019	6.20409e-10	-1.9246	-1.52676
6087560	chr12:6087560:C:T	9.31448e-10	-1.79257	-1.48573	6.18323e-10	-1.93424	-1.52049
6087612	chr12:6087612:G:A	1.91152e-08	-2.37928e-10	-0.256808	1.75374e-08	-2.37928e-10	-0.109647
6087659	chr12:6087659:T:C	1.00573e-09	-1.71584	-1.48574	6.2733e-10	-1.91997	-1.5203
6087666	chr12:6087666:G:A	5.85288e-09	-2.37928e-10	-1.44036	4.29135e-09	-2.37928e-10	-1.51738
6087899	chr12:6087899:A:G	9.38583e-09	-2.37928e-10	-0.96809	6.27002e-09	-2.37928e-10	-1.1382
6087984	chr12:6087984:A:T	5.39152e-09	-2.37928e-10	-1.52247	4.50327e-09	-2.37928e-10	-1.46918
6088015	chr12:6088015:C:T	5.82187e-09	-2.37928e-10	-1.44567	4.27827e-09	-2.37928e-10	-1.52044
6088134	chr12:6088134:T:C	5.66816e-09	-2.37928e-10	-1.47243	5.03735e-09	-2.37928e-10	-1.3571
6088157	chr12:6088157:G:A	7.96258e-09	-2.37928e-10	-1.13254	5.67244e-09	-2.37928e-10	-1.23837
6088268	chr12:6088268:G:C	5.37194e-09	-2.37928e-10	-1.5261	4.48712e-09	-2.37928e-10	-1.47277
6088302	chr12:6088302:A:C	2.98585e-09	-1.09882	-1.01459	1.25189e-09	-1.38342	-1.36592
6088507	chr12:6088507:G:A	5.37224e-09	-2.37928e-10	-1.52605	4.51122e-09	-2.37928e-10	-1.46742
6088579	chr12:6088579:G:A	1.23073e-08	-2.37928e-10	-0.697099	1.0733e-08	-2.37928e-10	-0.60066
6088869	chr12:6088869:G:A	3.5685e-09	-1.93515	-5.0546e-10	3.36818e-09	-1.75961	-5.0546e-10
6089065	chr12:6089065:A:G	1.43073e-08	0.312803	-0.859324	9.38581e-09	-0.317824	-0.416962
6089075	chr12:6089075:C:T	1.22585e-08	0.154051	-0.855123	6.75363e-09	-0.432476	-0.631429
6089098	chr12:6089098:C:T	6.4396e-09	-2.37928e-10	-1.34482	5.97694e-09	-2.37928e-10	-1.18608
6089412	chr12:6089412:A:G	5.99264e-09	-2.37928e-10	-1.41676	5.81238e-09	-2.37928e-10	-1.214
6089507	chr12:6089507:A:C	1.86078e-08	-2.37928e-10	-0.283708	1.67704e-08	-2.37928e-10	-0.15437
6090201	chr12:6090201:C:T	1.58759e-08	-2.37928e-10	-0.44249	1.40938e-08	-2.37928e-10	-0.32825
6090588	chr12:6090588:G:A	1.00663e-07	2.24565	-0.841161	6.54002e-08	2.24705	-1.04051
6091557	chr12:6091557:T:G	1.22454e-08	-2.37928e-10	-0.702141	8.34782e-09	-2.37928e-10	-0.851985
6091657	chr12:6091657:A:C	7.31889e-09	0.233829	-1.45066	4.4133e-09	-0.238236	-1.25113
6091887	chr12:6091887:G:A	8.11589e-09	-0.435679	-0.67779	8.41217e-09	-0.779643	-0.0646628
6092028	chr12:6092028:A:G	5.864e-09	-0.693282	-0.745178	2.34414e-09	-1.06017	-1.0619
6092157	chr12:6092157:C:T	1.00787e-08	-2.37928e-10	-0.896871	6.62016e-09	-2.37928e-10	-1.08387
6092324	chr12:6092324:A:T	1.31879e-07	2.39484	-0.720248	8.42433e-08	2.38674	-0.927016
6092544	chr12:6092544:T:C	8.83938e-08	2.0819	-0.807389	5.76232e-08	2.10331	-1.02337
6092883	chr12:6092883:G:A	1.22511e-09	-1.48369	-1.52057	7.61095e-10	-1.74883	-1.49816
6092892	chr12:6092892:C:T	8.20484e-09	-1.10257	-5.0546e-10	4.97652e-09	-1.36925	-5.0546e-10
6093078	chr12:6093078:T:C	1.03364e-07	1.95664	-0.525678	6.46155e-08	1.95345	-0.758977
6093377	chr12:6093377:C:T	7.51969e-08	1.62948	-0.516665	4.59304e-08	1.60664	-0.753499
6093438	chr12:6093438:A:G	9.98324e-08	1.96244	-0.56624	6.26424e-08	1.95534	-0.791879
6093442	chr12:6093442:G:A	2.54848e-08	1.32935	-1.29856	9.83805e-09	0.503072	-1.1908
6093652	chr12:6093652:A:G	1.09165e-07	1.9314	-0.445831	6.61106e-08	1.93369	-0.716342
6093693	chr12:6093693:G:A	6.75429e-08	1.62334	-0.617873	4.38622e-08	1.63862	-0.831548
6093989	chr12:6093989:T:C	1.43593e-09	-1.76693	-1.07855	1.17879e-09	-1.577	-1.2325
6094244	chr12:6094244:A:G	3.69341e-09	-1.90074	-5.0546e-10	2.8646e-09	-1.92156	-5.0546e-10
6094290	chr12:6094290:A:G	1.3137e-09	-1.63804	-1.2964	1.17202e-09	-1.52057	-1.29469
6094314	chr12:6094314:A:G	1.35882e-09	-1.61872	-1.28195	1.21646e-09	-1.498	-1.28004
6094367	chr12:6094367:G:T	1.31669e-09	-1.63381	-1.29836	1.17514e-09	-1.51558	-1.29701
6094384	chr12:6094384:C:T	2.12672e-08	-2.37928e-10	-0.150126	1.46575e-08	-2.37928e-10	-0.28903
6094508	chr12:6094508:G:C	1.39949e-09	-1.53088	-1.34031	1.32114e-09	-1.38299	-1.31249
6094559	chr12:6094559:T:TC	1.35968e-09	-1.5539	-1.34614	1.28015e-09	-1.41009	-1.31692
6094806	chr12:6094806:A:G	1.34202e-09	-1.5401	-1.37302	1.26094e-09	-1.39511	-1.34702
6094945	chr12:6094945:C:A	9.98824e-09	-2.37928e-10	-0.905883	6.00652e-09	-2.37928e-10	-1.18114
6095034	chr12:6095034:G:A	1.59087e-09	-1.22159	-1.52142	7.42345e-10	-1.76563	-1.5063
6095216	chr12:6095216:G:T	1.2476e-09	-1.65057	-1.3355	1.16008e-09	-1.51931	-1.30619
6095272	chr12:6095272:A:G	1.35757e-09	-1.54214	-1.35946	1.27913e-09	-1.39585	-1.33195
6095677	chr12:6095677:G:A	5.65757e-09	-2.37928e-10	-1.4743	5.24454e-09	-2.37928e-10	-1.3168
6095736	chr12:6095736:CA:C	7.502e-09	0.0906088	-1.28273	2.37423e-09	-0.772622	-1.33669
6095919	chr12:6095919:C:A	1.3641e-09	-1.50852	-1.38828	1.29481e-09	-1.3578	-1.35782
6096125	chr12:6096125:ATGG:A	1.81326e-08	-2.37928e-10	-0.309577	8.39637e-09	-2.37928e-10	-0.846186
6096129	chr12:6096129:ATGGAT:A	1.83228e-08	-2.37928e-10	-0.299147	8.46532e-09	-2.37928e-10	-0.838007
6096601	chr12:6096601:T:C	1.07152e-08	-0.835627	-5.0546e-10	4.13886e-09	-1.55356	-5.0546e-10
6096920	chr12:6096920:G:A	3.91215e-09	-1.84321	-5.0546e-10	2.8523e-09	-1.92586	-5.0546e-10
6096963	chr12:6096963:G:A	1.26984e-08	-0.665817	-5.0546e-10	1.15107e-08	-0.53071	-5.0546e-10
6097150	chr12:6097150:G:C	1.69902e-09	-1.41568	-1.26156	1.4744e-09	-1.2876	-1.29814
6097239	chr12:6097239:A:G	1.02985e-08	-2.37928e-10	-0.875295	7.71525e-09	-2.37928e-10	-0.930786
6097263	chr12:6097263:C:T	5.79751e-09	-2.37928e-10	-1.44986	4.47052e-09	-2.37928e-10	-1.47648
6097377	chr12:6097377:C:G	1.71077e-09	-1.43212	-1.23823	1.47659e-09	-1.30856	-1.27568
6097490	chr12:6097490:A:T	5.593e-09	-2.37928e-10	-1.48578	4.49243e-09	-2.37928e-10	-1.47159
6097524	chr12:6097524:T:C	5.63197e-09	-2.37928e-10	-1.47883	4.35519e-09	-2.37928e-10	-1.50262
6098215	chr12:6098215:T:C	5.86688e-09	-2.37928e-10	-1.43797	4.28101e-09	-2.37928e-10	-1.51979
6098545	chr12:6098545:G:A	1.24307e-09	-1.65794	-1.33177	1.04475e-09	-1.5595	-1.3707
6098561	chr12:6098561:G:A	5.72923e-09	-1.46171	-5.0546e-10	3.14382e-09	-1.82854	-5.0546e-10
6098567	chr12:6098567:G:A	1.0163e-09	-1.72365	-1.46747	8.53572e-10	-1.63378	-1.49853
6098903	chr12:6098903:G:C	5.42396e-09	-1.51646	-5.0546e-10	3.06998e-09	-1.85231	-5.0546e-10
6099270	chr12:6099270:G:A	2.23846e-08	-2.37928e-10	-0.0989188	1.6469e-08	-2.37928e-10	-0.172503
6099452	chr12:6099452:T:C	1.24342e-09	-1.50509	-1.48433	1.08458e-09	-1.38391	-1.50888
6099475	chr12:6099475:A:G	7.46258e-09	-2.37928e-10	-1.19739	4.46257e-09	-2.37928e-10	-1.47826
6099480	chr12:6099480:C:A	7.60762e-09	-2.37928e-10	-1.17814	4.49638e-09	-2.37928e-10	-1.47071
6099516	chr12:6099516:A:G	1.24874e-09	-1.50668	-1.47848	1.08603e-09	-1.38639	-1.50506
6099621	chr12:6099621:G:A	1.24118e-09	-1.51672	-1.47451	1.07721e-09	-1.39726	-1.50235
6099885	chr12:6099885:G:C	4.45771e-09	-1.71266	-5.0546e-10	3.05405e-09	-1.85751	-5.0546e-10
6099950	chr12:6099950:C:T	4.56065e-08	1.94584	-1.33308	2.05542e-08	1.25564	-1.20656
6100608	chr12:6100608:T:C	1.3697e-09	-1.3661	-1.5266	7.12407e-10	-1.8346	-1.47849
6100798	chr12:6100798:C:T	2.72874e-08	-2.37928e-10	0.0991348	3.08436e-08	-2.37928e-10	0.454944
6101603	chr12:6101603:C:T	5.66274e-09	-2.37928e-10	-1.47338	4.37149e-09	-2.37928e-10	-1.49888
6101681	chr12:6101681:C:A	1.33601e-08	-2.37928e-10	-0.615021	8.14579e-09	-2.37928e-10	-0.876483
6101922	chr12:6101922:C:A	1.24011e-09	-1.48874	-1.50336	1.09429e-09	-1.36451	-1.51937
6102276	chr12:6102276:T:C	1.00366e-09	-1.75595	-1.44769	7.98923e-10	-1.88752	-1.31096
6102669	chr12:6102669:A:T	1.84737e-08	-2.37928e-10	-0.290942	1.99889e-08	-2.37928e-10	0.0211926
6102723	chr12:6102723:G:A	1.71089e-08	-2.37928e-10	-0.367692	8.03795e-09	-2.37928e-10	-0.889811
6102808	chr12:6102808:G:GC	4.09122e-09	-1.79845	-5.0546e-10	2.82623e-09	-1.93504	-5.0546e-10
6103491	chr12:6103491:TGTATACACACACGTATATATATAC:T	1.31473e-08	-0.631076	-5.0546e-10	1.18883e-08	-0.498429	-5.0546e-10
6103514	chr12:6103514:A:G	1.40094e-08	-0.567562	-5.0546e-10	1.26438e-08	-0.436817	-5.0546e-10
6104403	chr12:6104403:G:A	3.65628e-09	-1.91085	-5.0546e-10	2.85068e-09	-1.92643	-5.0546e-10
6104414	chr12:6104414:G:A	5.37034e-09	-2.37928e-10	-1.5264	4.25129e-09	-2.37928e-10	-1.52676
6104674	chr12:6104674:G:A	4.92411e-09	-1.17948	-0.433667	3.46396e-09	-1.04526	-0.686316
6104799	chr12:6104799:C:T	1.54601e-08	-2.37928e-10	-0.469032	1.58619e-08	-2.37928e-10	-0.210063
6105216	chr12:6105216:G:A	3.26392e-08	-2.37928e-10	0.278222	3.88255e-08	-2.37928e-10	0.685093
6105281	chr12:6105281:T:C	2.99563e-09	-0.814983	-1.29515	1.42282e-09	-1.47939	-1.14195
6105446	chr12:6105446:T:C	6.09865e-09	-2.37928e-10	-1.39922	4.43722e-09	-2.37928e-10	-1.48396
6105789	chr12:6105789:C:T	6.2673e-09	-2.37928e-10	-1.37195	4.28813e-09	-2.37928e-10	-1.51813
6105804	chr12:6105804:A:C	2.75849e-07	-2.37928e-10	2.41256	4.30674e-07	-2.37928e-10	3.09137
6106468	chr12:6106468:A:G	3.06393e-08	1.2866	-1.0716	1.05236e-09	-1.43486	-1.48809
6106476	chr12:6106476:G:A	5.38853e-09	-2.37928e-10	-1.52302	4.35496e-09	-2.37928e-10	-1.50267
6106599	chr12:6106599:C:T	5.48467e-09	-2.37928e-10	-1.50533	4.25281e-09	-2.37928e-10	-1.52641
6107118	chr12:6107118:C:A	7.17415e-09	-2.37928e-10	-1.23681	4.47905e-09	-2.37928e-10	-1.47457
6107849	chr12:6107849:G:A	1.42809e-08	-2.37928e-10	-0.548367	5.77014e-09	-2.37928e-10	-1.22129
6107938	chr12:6107938:T:G	6.55536e-08	-2.37928e-10	0.975577	8.59575e-09	-2.37928e-10	-0.822717
6108036	chr12:6108036:G:A	5.49201e-09	-2.37928e-10	-1.504	4.36347e-09	-2.37928e-10	-1.50072
6108545	chr12:6108545:A:G	5.80955e-09	-2.37928e-10	-1.44779	5.33367e-09	-2.37928e-10	-1.29994
6108634	chr12:6108634:G:T	1.02263e-08	-2.37928e-10	-0.882325	8.44607e-09	-2.37928e-10	-0.840284
6108757	chr12:6108757:A:G	2.71961e-07	-2.37928e-10	2.39837	4.30262e-07	-2.37928e-10	3.09041
6108853	chr12:6108853:T:C	9.13853e-09	-2.37928e-10	-0.994792	7.84324e-09	-2.37928e-10	-0.914333
6108937	chr12:6108937:C:T	5.51092e-09	0.0248864	-1.52545	8.43631e-10	-1.85844	-1.28558
6108964	chr12:6108964:G:A	7.72277e-09	-2.37928e-10	-1.16312	4.2521e-09	-2.37928e-10	-1.52657
6108997	chr12:6108997:A:T	9.89926e-09	-2.37928e-10	-0.914832	8.55627e-09	-2.37928e-10	-0.827321
6109002	chr12:6109002:C:G	3.39389e-08	-2.37928e-10	0.317271	8.28159e-09	-2.37928e-10	-0.85995
6109037	chr12:6109037:A:G	3.11358e-08	-2.37928e-10	0.231067	7.93971e-09	-2.37928e-10	-0.902108
6109266	chr12:6109266:T:C	2.42922e-08	-2.37928e-10	-0.0171345	7.74862e-09	-2.37928e-10	-0.92647
6109319	chr12:6109319:T:C	8.75696e-09	-2.37928e-10	-1.03744	7.56412e-09	-2.37928e-10	-0.950569
6109524	chr12:6109524:A:G	9.88942e-09	-2.37928e-10	-0.915826	8.54871e-09	-2.37928e-10	-0.828204
6109674	chr12:6109674:G:A	1.03921e-08	-2.37928e-10	-0.866246	9.03336e-09	-2.37928e-10	-0.77306
6109695	chr12:6109695:G:A	8.6343e-09	-2.37928e-10	-1.05155	5.914e-09	-2.37928e-10	-1.19666
6109712	chr12:6109712:A:G	2.96933e-09	-1.86357	-0.255387	8.97592e-10	-1.86189	-1.22013
6109786	chr12:6109786:A:G	9.90603e-09	-2.37928e-10	-0.914148	8.56378e-09	-2.37928e-10	-0.826443
6109930	chr12:6109930:G:T	9.86286e-09	-2.37928e-10	-0.918516	8.52414e-09	-2.37928e-10	-0.831082
6110012	chr12:6110012:A:G	5.48751e-09	-2.37928e-10	-1.50482	4.2524e-09	-2.37928e-10	-1.5265
6110515	chr12:6110515:C:T	8.38929e-09	-2.37928e-10	-1.08034	5.78114e-09	-2.37928e-10	-1.21938
6110516	chr12:6110516:G:A	5.69968e-09	-2.37928e-10	-1.46688	4.63081e-09	-2.37928e-10	-1.44125
6110750	chr12:6110750:C:G	3.15941e-08	0.245678	-5.0546e-10	1.09249e-08	-0.58294	-5.0546e-10
6110821	chr12:6110821:A:C	7.05904e-09	-2.37928e-10	-1.25298	4.44843e-09	-2.37928e-10	-1.48143
6111379	chr12:6111379:C:T	1.33318e-08	-2.37928e-10	-0.617137	5.74657e-09	-2.37928e-10	-1.22538
6111562	chr12:6111562:A:G	7.9509e-09	-2.37928e-10	-1.13401	4.26163e-09	-2.37928e-10	-1.52433
6111575	chr12:6111575:G:A	5.36931e-09	-2.37928e-10	-1.52659	4.36542e-09	-2.37928e-10	-1.50027
6111609	chr12:6111609:G:A	1.06988e-08	0.570041	-1.4072	8.20685e-10	-1.74234	-1.42926
6111914	chr12:6111914:C:T	1.92917e-08	-2.37928e-10	-0.247615	6.88448e-09	-2.37928e-10	-1.04472
6111934	chr12:6111934:G:A	7.93173e-09	-2.37928e-10	-1.13642	4.2608e-09	-2.37928e-10	-1.52453
6112222	chr12:6112222:G:A	9.87584e-09	-2.37928e-10	-0.9172	8.53616e-09	-2.37928e-10	-0.829674
6112233	chr12:6112233:T:G	1.98173e-08	1.18173	-1.40246	3.61281e-09	-0.163062	-1.52644
6112267	chr12:6112267:A:G	5.38612e-09	-2.37928e-10	-1.52347	6.06479e-09	-2.37928e-10	-1.17148
6112682	chr12:6112682:G:T	2.22055e-08	1.29532	-1.40227	3.9387e-09	-0.076685	-1.52645
6112701	chr12:6112701:T:C	8.59501e-09	-2.37928e-10	-1.05611	5.89126e-09	-2.37928e-10	-1.20051
6112707	chr12:6112707:T:C	3.43801e-08	-2.37928e-10	0.330185	5.69566e-08	-2.37928e-10	1.0683
6112921	chr12:6112921:C:A	3.27634e-09	-0.54077	-1.47979	6.81807e-10	-1.91369	-1.4433
6113449	chr12:6113449:C:T	4.3645e-08	-2.37928e-10	0.568796	6.73454e-08	-2.37928e-10	1.23585
6113717	chr12:6113717:C:T	8.43581e-09	-2.37928e-10	-1.07481	5.8011e-09	-2.37928e-10	-1.21594
6113837	chr12:6113837:G:A	5.44471e-09	-2.37928e-10	-1.51265	4.34804e-09	-2.37928e-10	-1.50426
6114400	chr12:6114400:C:T	8.05735e-09	-2.37928e-10	-1.12071	5.51497e-09	-2.37928e-10	-1.26652
6114419	chr12:6114419:T:A	5.64702e-09	-2.37928e-10	-1.47616	4.82846e-09	-2.37928e-10	-1.39946
6114600	chr12:6114600:G:T	8.2783e-09	-1.26602	0.172364	3.82117e-09	-1.28115	-0.35228
6114748	chr12:6114748:T:C	4.55477e-09	-0.205934	-1.48518	7.81471e-10	-1.8928	-1.32776
6115076	chr12:6115076:G:A	1.57036e-08	-2.37928e-10	-0.4534	2.2842e-08	-2.37928e-10	0.154615
6115369	chr12:6115369:G:GGGAA	5.70517e-09	-2.37928e-10	-1.46592	4.32511e-09	-2.37928e-10	-1.50955
6115854	chr12:6115854:G:A	1.88264e-08	-2.37928e-10	-0.272033	2.59424e-08	-2.37928e-10	0.281894
6115965	chr12:6115965:C:T	7.96492e-09	-0.0637728	-1.06847	6.36282e-10	-1.89936	-1.52674
6116076	chr12:6116076:C:G	3.58257e-09	-1.93121	-5.0546e-10	2.94527e-09	-1.89378	-5.0546e-10
6116448	chr12:6116448:A:G	5.40341e-09	-2.37928e-10	-1.52026	4.28086e-09	-2.37928e-10	-1.51983
6116715	chr12:6116715:G:A	5.40147e-09	-2.37928e-10	-1.52062	4.28233e-09	-2.37928e-10	-1.51949
6116790	chr12:6116790:G:A	2.8861e-08	-2.37928e-10	0.155201	4.23244e-08	-2.37928e-10	0.771378
6116916	chr12:6116916:A:G	2.08214e-08	-2.37928e-10	-0.171312	2.62501e-08	-2.37928e-10	0.293685
6117135	chr12:6117135:T:A	6.02838e-09	-0.142518	-1.2683	6.64534e-10	-1.91017	-1.47248
6117258	chr12:6117258:G:A	1.84102e-08	-2.37928e-10	-0.294386	1.15181e-08	-2.37928e-10	-0.530062
6117381	chr12:6117381:T:A	4.96033e-09	-0.293677	-1.31214	7.76178e-10	-1.92931	-1.29805
6117810	chr12:6117810:C:T	1.6274e-08	-0.0439051	-0.373817	7.96917e-10	-1.9079	-1.29309
6117953	chr12:6117953:G:C	1.2007e-08	-2.37928e-10	-0.721805	7.81923e-09	-2.37928e-10	-0.917399
6118753	chr12:6118753:G:A	5.91399e-09	-0.151694	-1.27828	6.63585e-10	-1.91724	-1.46685
6119253	chr12:6119253:C:T	4.64172e-09	-0.41089	-1.26132	8.10348e-10	-1.93511	-1.24917
6120724	chr12:6120724:C:G	5.73526e-09	-2.37928e-10	-1.46066	4.60788e-09	-2.37928e-10	-1.44622
6120736	chr12:6120736:A:G	5.39703e-09	-2.37928e-10	-1.52144	4.27335e-09	-2.37928e-10	-1.52159
6121378	chr12:6121378:G:A	3.59581e-09	-1.92752	-5.0546e-10	3.14882e-09	-1.82696	-5.0546e-10
6121384	chr12:6121384:C:A	4.08623e-09	-1.21692	-0.582746	3.65978e-09	-1.24496	-0.431619
6121657	chr12:6121657:A:G	3.84692e-09	-0.510889	-1.34913	7.40489e-10	-1.93483	-1.3396
6121696	chr12:6121696:C:T	5.71828e-09	-2.37928e-10	-1.46362	4.49385e-09	-2.37928e-10	-1.47127
6121730	chr12:6121730:AGACCAGCCTGCCCAACATG:A	7.48998e-09	-2.37928e-10	-1.19373	5.07279e-09	-2.37928e-10	-1.35009
6121737	chr12:6121737:C:T	7.74723e-09	-0.00912641	-1.15083	6.35908e-10	-1.90102	-1.52566
6121804	chr12:6121804:G:A	3.7986e-09	-1.22598	-0.646679	3.37845e-09	-1.25625	-0.500321
6121856	chr12:6121856:A:G	1.83365e-08	-0.255979	-0.0424164	1.07771e-09	-1.92785	-0.971297
6122386	chr12:6122386:C:A	5.48561e-09	-0.226982	-1.27818	6.579e-10	-1.92362	-1.46907
6122630	chr12:6122630:C:T	5.37871e-09	-2.37928e-10	-1.52484	4.25318e-09	-2.37928e-10	-1.52632
6123134	chr12:6123134:G:T	2.39521e-08	-2.37928e-10	-0.0312376	1.25096e-08	-2.37928e-10	-0.447489
6123216	chr12:6123216:G:A	3.68807e-09	-1.90219	-5.0546e-10	2.84108e-09	-1.9298	-5.0546e-10
6123260	chr12:6123260:G:A	5.15989e-09	-0.314441	-1.25194	6.4802e-10	-1.92868	-1.47914
6123328	chr12:6123328:C:T	5.46263e-09	-2.37928e-10	-1.50936	4.83157e-09	-2.37928e-10	-1.39881
6123764	chr12:6123764:C:T	1.32838e-08	-2.37928e-10	-0.620747	8.67934e-09	-2.37928e-10	-0.813039
6124047	chr12:6124047:C:T	5.51598e-09	-2.37928e-10	-1.49964	4.69987e-09	-2.37928e-10	-1.42645
6124157	chr12:6124157:G:A	1.3274e-08	-2.37928e-10	-0.621483	8.60301e-09	-2.37928e-10	-0.821873
6125082	chr12:6125082:T:G	5.36871e-09	-2.37928e-10	-1.5267	4.53912e-09	-2.37928e-10	-1.46125
6125373	chr12:6125373:C:G	1.40132e-08	-2.37928e-10	-0.567295	5.21272e-09	-2.37928e-10	-1.32288
6125524	chr12:6125524:A:C	6.71041e-08	-2.37928e-10	0.998954	8.89267e-08	-2.37928e-10	1.51383
6125683	chr12:6125683:C:T	5.75629e-09	-2.37928e-10	-1.457	5.54052e-09	-2.37928e-10	-1.2619
6125718	chr12:6125718:G:A	1.31125e-08	-0.633724	-5.0546e-10	7.61827e-09	-0.943436	-5.0546e-10
6125723	chr12:6125723:C:T	6.17289e-08	0.413642	0.501819	1.45148e-09	-1.88276	-0.71864
6125755	chr12:6125755:G:C	1.75711e-08	-2.37928e-10	-0.341035	1.10017e-08	-2.37928e-10	-0.575939
6125857	chr12:6125857:T:C	7.32859e-08	0.636107	0.45097	1.46317e-09	-1.84882	-0.744564
6125905	chr12:6125905:G:A	3.16449e-08	0.331618	-0.0843336	9.9003e-10	-1.89078	-1.09322
6125927	chr12:6125927:G:A	7.66521e-08	-2.37928e-10	1.13198	1.02997e-07	-2.37928e-10	1.66071
6125972	chr12:6125972:G:A	5.70306e-09	-2.37928e-10	-1.46629	4.54018e-09	-2.37928e-10	-1.46102
6126267	chr12:6126267:A:G	6.29075e-09	-1.89161	0.523402	1.86827e-09	-1.90938	-0.439592
6126483	chr12:6126483:T:C	8.7747e-09	-1.7283	0.692885	2.42034e-09	-1.77107	-0.319006
6126489	chr12:6126489:A:G	1.21712e-08	-2.37928e-10	-0.708217	6.66878e-09	-2.37928e-10	-1.07655
6126560	chr12:6126560:T:C	5.56587e-09	-1.90542	0.414785	1.70786e-09	-1.91972	-0.519028
6126667	chr12:6126667:T:A	6.08309e-09	-1.91493	0.513151	1.82208e-09	-1.9263	-0.447702
6126843	chr12:6126843:C:T	5.43652e-08	-1.88086	2.66929	4.15456e-09	-1.89573	0.345949
6126859	chr12:6126859:A:G	6.61564e-09	-1.92076	0.602908	1.93504e-09	-1.93003	-0.383833
6127306	chr12:6127306:G:A	7.64249e-09	-2.37928e-10	-1.17357	8.04461e-09	-2.37928e-10	-0.888982
6127472	chr12:6127472:A:T	7.91335e-09	-1.89834	0.759599	2.23216e-09	-1.91509	-0.255925
6127646	chr12:6127646:T:C	4.304e-09	-1.88699	0.13924	1.38242e-09	-1.91121	-0.738935
6127836	chr12:6127836:G:GA	1.0313e-08	0.430351	-1.30424	7.08277e-10	-1.87721	-1.44169
6127930	chr12:6127930:T:TC	6.22216e-09	-2.37928e-10	-1.37918	6.04158e-09	-2.37928e-10	-1.17532
6128171	chr12:6128171:A:G	2.08894e-08	-2.37928e-10	-0.168052	2.47998e-08	-2.37928e-10	0.236849
6128250	chr12:6128250:A:G	6.26441e-09	-2.37928e-10	-1.37241	4.38444e-09	-2.37928e-10	-1.49592
6128492	chr12:6128492:A:G	1.02629e-09	-1.66069	-1.52065	9.96078e-10	-1.76442	-1.21349
6128918	chr12:6128918:C:G	1.96695e-08	-2.37928e-10	-0.228221	2.28308e-08	-2.37928e-10	0.154126
6129171	chr12:6129171:C:A	9.6666e-10	-1.71739	-1.52381	6.61452e-10	-1.89901	-1.48829
6129263	chr12:6129263:C:G	1.78338e-08	-2.37928e-10	-0.326197	1.11217e-08	-2.37928e-10	-0.565091
6129313	chr12:6129313:C:T	5.73969e-09	-0.0163384	-1.44355	6.7e-10	-1.93094	-1.44352
6129427	chr12:6129427:C:T	1.65921e-08	0.762767	-1.16113	7.90833e-10	-1.84786	-1.3608
6129699	chr12:6129699:G:A	6.99299e-08	-2.37928e-10	1.0402	1.02766e-07	-2.37928e-10	1.65847
6130438	chr12:6130438:A:G	4.08594e-08	-2.37928e-10	0.502844	5.51661e-08	-2.37928e-10	1.03636
6130520	chr12:6130520:G:A	9.72336e-09	-2.37928e-10	-0.93276	9.86542e-09	-2.37928e-10	-0.684949
6130555	chr12:6130555:T:G	1.32707e-08	0.807096	-1.42883	6.7199e-10	-1.84754	-1.52396
6130644	chr12:6130644:G:A	1.83098e-08	-2.37928e-10	-0.299855	4.63054e-09	-2.37928e-10	-1.44131
6130884	chr12:6130884:T:C	1.3549e-08	0.850965	-1.45194	6.75944e-10	-1.83902	-1.52661
6130885	chr12:6130885:G:C	5.43444e-09	-2.37928e-10	-1.51454	4.2894e-09	-2.37928e-10	-1.51784
6131552	chr12:6131552:A:C	5.46716e-09	-2.37928e-10	-1.50853	4.5961e-09	-2.37928e-10	-1.44878
6131725	chr12:6131725:G:A	9.58826e-09	-2.37928e-10	-0.946752	9.7012e-09	-2.37928e-10	-0.701735
6132280	chr12:6132280:G:A	1.36456e-08	0.897269	-1.49114	6.88506e-10	-1.84776	-1.49946
6132353	chr12:6132353:G:A	1.45922e-08	-2.37928e-10	-0.526803	4.46922e-09	-2.37928e-10	-1.47677
6132541	chr12:6132541:T:C	1.41939e-08	-2.37928e-10	-0.554479	4.25129e-09	-2.37928e-10	-1.52676
6133074	chr12:6133074:G:A	5.38677e-09	-2.37928e-10	-1.52335	7.54012e-09	-2.37928e-10	-0.953747
6133623	chr12:6133623:A:G	1.40144e-08	-2.37928e-10	-0.567207	4.43001e-09	-2.37928e-10	-1.48558
6133921	chr12:6133921:G:A	5.37368e-09	-2.37928e-10	-1.52578	4.41364e-09	-2.37928e-10	-1.48929
6134045	chr12:6134045:A:G	7.61768e-09	-2.37928e-10	-1.17682	5.38195e-09	-2.37928e-10	-1.29093
6134470	chr12:6134470:A:G	1.07806e-08	-2.37928e-10	-0.829544	6.55219e-09	-2.37928e-10	-1.09419
6134680	chr12:6134680:C:G	1.87852e-08	-2.37928e-10	-0.27422	1.17121e-08	-2.37928e-10	-0.513362
6134743	chr12:6134743:T:C	6.25589e-09	-2.37928e-10	-1.37377	4.29269e-09	-2.37928e-10	-1.51707
6134991	chr12:6134991:C:T	2.61558e-08	-2.37928e-10	0.0567783	5.5747e-09	-2.37928e-10	-1.25575
6135578	chr12:6135578:A:G	1.64336e-08	-2.37928e-10	-0.407964	4.27456e-09	-2.37928e-10	-1.5213
6135623	chr12:6135623:A:C	8.49169e-09	-2.37928e-10	-1.0682	4.28063e-09	-2.37928e-10	-1.51988
6136163	chr12:6136163:C:T	1.01991e-08	-2.37928e-10	-0.884992	6.90389e-09	-2.37928e-10	-1.0419
6136339	chr12:6136339:G:A	4.31182e-09	-1.74593	-5.0546e-10	5.65226e-09	-1.24193	-5.0546e-10
6136453	chr12:6136453:C:T	5.43525e-09	-2.37928e-10	-1.51439	4.49153e-09	-2.37928e-10	-1.47179
6136532	chr12:6136532:A:G	9.5446e-09	-2.37928e-10	-0.951316	4.31554e-09	-2.37928e-10	-1.51176
6137086	chr12:6137086:C:T	1.4523e-08	-2.37928e-10	-0.531559	4.98811e-09	-2.37928e-10	-1.36693
6137280	chr12:6137280:T:A	5.82543e-09	-2.37928e-10	-1.44506	1.07635e-08	-2.37928e-10	-0.597823
6137411	chr12:6137411:G:A	1.6433e-08	-2.37928e-10	-0.407999	5.03383e-09	-2.37928e-10	-1.3578
6137494	chr12:6137494:T:C	8.22916e-09	-1.09961	-5.0546e-10	3.8625e-09	-1.62267	-5.0546e-10
6137619	chr12:6137619:C:A	6.69119e-09	-2.37928e-10	-1.3065	4.35416e-09	-2.37928e-10	-1.50285
6137807	chr12:6137807:G:A	7.93515e-09	-2.37928e-10	-1.13599	8.1833e-09	-2.37928e-10	-0.871889
6138287	chr12:6138287:C:T	7.5142e-09	-2.37928e-10	-1.1905	7.64633e-09	-2.37928e-10	-0.939759
6138398	chr12:6138398:C:T	6.95596e-09	-2.37928e-10	-1.26769	4.36943e-09	-2.37928e-10	-1.49935
6138757	chr12:6138757:C:T	6.24975e-09	-1.37475	-5.0546e-10	3.01331e-09	-1.87095	-5.0546e-10
6139334	chr12:6139334:C:T	5.54617e-09	-1.49418	-5.0546e-10	4.0619e-09	-1.57233	-5.0546e-10
6139374	chr12:6139374:T:C	1.15458e-08	0.338206	-1.09917	6.77834e-10	-1.92813	-1.43471
6139419	chr12:6139419:A:G	1.05139e-08	0.129539	-0.984135	6.15233e-10	-1.93537	-1.52437
6139423	chr12:6139423:G:A	1.51253e-08	-2.37928e-10	-0.490923	1.71069e-08	-2.37928e-10	-0.134504
6139611	chr12:6139611:C:T	2.01787e-08	-2.37928e-10	-0.202664	2.37542e-08	-2.37928e-10	0.193776
6139650	chr12:6139650:C:T	2.25778e-08	-2.37928e-10	-0.0903249	1.38619e-08	-2.37928e-10	-0.344842
6139696	chr12:6139696:G:A	1.88132e-08	-2.37928e-10	-0.272732	1.08188e-08	-2.37928e-10	-0.592697
6139711	chr12:6139711:G:A	8.94885e-10	-1.83215	-1.4862	9.84374e-10	-1.89764	-1.09209
6139809	chr12:6139809:G:A	9.03332e-09	-2.37928e-10	-1.00637	5.35924e-09	-2.37928e-10	-1.29516
6139993	chr12:6139993:C:G	1.09031e-09	-1.61514	-1.50569	7.92592e-10	-1.7483	-1.45813
6140130	chr12:6140130:G:A	1.10964e-09	-1.61648	-1.48678	7.71579e-10	-1.74939	-1.48391
6140328	chr12:6140328:C:T	1.22515e-08	-2.37928e-10	-0.70164	6.69813e-09	-2.37928e-10	-1.07216
6140475	chr12:6140475:G:A	1.56664e-08	-2.37928e-10	-0.455776	5.28793e-09	-2.37928e-10	-1.30856
6140484	chr12:6140484:C:T	1.0545e-09	-1.63671	-1.51751	8.10121e-10	-1.76228	-1.42227
6140494	chr12:6140494:G:T	1.05934e-09	-1.63606	-1.51358	8.01267e-10	-1.76179	-1.43376
6140511	chr12:6140511:A:G	1.02563e-09	-1.66226	-1.51973	8.00976e-10	-1.78159	-1.41432
6140660	chr12:6140660:A:G	1.02781e-09	-1.66409	-1.51576	7.89227e-10	-1.78298	-1.4277
6140712	chr12:6140712:G:C	1.92205e-08	-2.37928e-10	-0.251316	1.19533e-08	-2.37928e-10	-0.492975
6140722	chr12:6140722:C:T	5.65543e-09	-2.37928e-10	-1.47468	4.28075e-09	-2.37928e-10	-1.51986
6140830	chr12:6140830:T:C	1.02488e-09	-1.66492	-1.51779	7.93724e-10	-1.78362	-1.42138
6141002	chr12:6141002:T:C	1.60842e-08	-2.37928e-10	-0.429456	1.81159e-08	-2.37928e-10	-0.0771955
6141036	chr12:6141036:G:A	1.00917e-09	-1.68653	-1.51163	7.68834e-10	-1.79786	-1.439
6141305	chr12:6141305:T:A	5.94609e-09	-2.37928e-10	-1.42456	5.96228e-09	-2.37928e-10	-1.18853
6141340	chr12:6141340:T:C	5.60484e-09	-2.37928e-10	-1.48366	4.29815e-09	-2.37928e-10	-1.5158
6141366	chr12:6141366:A:G	1.8564e-08	-2.37928e-10	-0.286066	6.64286e-09	-2.37928e-10	-1.08044
6141452	chr12:6141452:T:G	1.02115e-09	-1.6723	-1.51406	7.80306e-10	-1.78912	-1.43293
6141666	chr12:6141666:G:A	5.84674e-09	-2.37928e-10	-1.44141	4.62629e-09	-2.37928e-10	-1.44223
6142382	chr12:6142382:G:A	3.78487e-09	-1.87628	-5.0546e-10	4.94382e-09	-1.37585	-5.0546e-10
6142496	chr12:6142496:C:T	1.0206e-08	-2.37928e-10	-0.884314	5.87185e-09	-2.37928e-10	-1.20382
6142649	chr12:6142649:C:A	7.14044e-09	-2.37928e-10	-1.24152	4.81201e-09	-2.37928e-10	-1.40287
6143178	chr12:6143178:T:A	5.49209e-09	-2.37928e-10	-1.50398	4.27709e-09	-2.37928e-10	-1.52071
6143208	chr12:6143208:G:A	1.26617e-08	-2.37928e-10	-0.668708	5.68018e-09	-2.37928e-10	-1.237
6143285	chr12:6143285:AAGTC:A	4.72519e-09	-0.24665	-1.40773	1.51764e-09	-1.92561	-0.631213
6143400	chr12:6143400:T:C	1.64156e-08	-2.37928e-10	-0.409057	1.85451e-08	-2.37928e-10	-0.0537817
6143660	chr12:6143660:G:A	8.39939e-09	-1.07913	-5.0546e-10	3.58013e-09	-1.69859	-5.0546e-10
6143698	chr12:6143698:G:A	5.68155e-09	-2.37928e-10	-1.47007	4.28199e-09	-2.37928e-10	-1.51957
6143770	chr12:6143770:C:T	7.06735e-09	-2.37928e-10	-1.25181	4.33093e-09	-2.37928e-10	-1.5082
6143858	chr12:6143858:C:T	5.4212e-09	-2.37928e-10	-1.51697	4.26918e-09	-2.37928e-10	-1.52256
6143995	chr12:6143995:G:A	1.04731e-08	-0.223182	-0.635297	6.24621e-10	-1.91784	-1.52675
6144041	chr12:6144041:G:A	9.15244e-09	-2.37928e-10	-0.993271	4.31659e-09	-2.37928e-10	-1.51152
6144446	chr12:6144446:G:A	6.32975e-09	-2.37928e-10	-1.36203	4.30495e-09	-2.37928e-10	-1.51422
6144447	chr12:6144447:C:T	3.90967e-09	-1.84384	-5.0546e-10	3.02004e-09	-1.86871	-5.0546e-10
6144905	chr12:6144905:T:G	7.63703e-09	-2.37928e-10	-1.17428	7.5839e-09	-2.37928e-10	-0.947958
6144960	chr12:6144960:C:T	7.49774e-09	-2.37928e-10	-1.19269	4.88691e-09	-2.37928e-10	-1.38742
6145154	chr12:6145154:C:T	6.31079e-09	-2.37928e-10	-1.36503	5.46244e-09	-2.37928e-10	-1.27609
6145481	chr12:6145481:G:C	7.73334e-09	-2.37928e-10	-1.16175	4.99443e-09	-2.37928e-10	-1.36566
6145499	chr12:6145499:C:G	5.39533e-09	-2.37928e-10	-1.52176	4.52642e-09	-2.37928e-10	-1.46405
6146201	chr12:6146201:A:G	1.10032e-08	-2.37928e-10	-0.809102	4.33059e-09	-2.37928e-10	-1.50828
6146220	chr12:6146220:AATAC:A	5.56406e-09	-2.37928e-10	-1.49096	4.25228e-09	-2.37928e-10	-1.52653
6146259	chr12:6146259:A:G	5.47499e-09	-2.37928e-10	-1.5071	1.01839e-08	-2.37928e-10	-0.653173
6146621	chr12:6146621:C:T	5.61988e-09	-2.37928e-10	-1.48098	6.07897e-09	-2.37928e-10	-1.16915
6146696	chr12:6146696:T:C	5.61995e-09	-2.37928e-10	-1.48097	6.07923e-09	-2.37928e-10	-1.16911
6146711	chr12:6146711:G:A	5.36958e-09	-2.37928e-10	-1.52654	4.25186e-09	-2.37928e-10	-1.52663
6146923	chr12:6146923:C:T	6.17295e-09	-2.37928e-10	-1.38712	5.35514e-09	-2.37928e-10	-1.29593
6147701	chr12:6147701:G:T	5.58345e-09	-2.37928e-10	-1.48749	4.25231e-09	-2.37928e-10	-1.52652
6147738	chr12:6147738:C:T	5.50736e-09	-2.37928e-10	-1.50121	5.2669e-09	-2.37928e-10	-1.31254
6147780	chr12:6147780:G:T	5.52441e-09	-2.37928e-10	-1.49812	5.30972e-09	-2.37928e-10	-1.30445
6148017	chr12:6148017:C:A	5.50786e-09	-2.37928e-10	-1.50112	4.54124e-09	-2.37928e-10	-1.46078
6148300	chr12:6148300:C:T	2.55396e-08	-2.37928e-10	0.0329386	5.28324e-09	-2.37928e-10	-1.30945
6148316	chr12:6148316:C:T	8.04642e-09	-2.37928e-10	-1.12206	4.4102e-09	-2.37928e-10	-1.49007
6148421	chr12:6148421:CTT:C	5.37892e-09	-2.37928e-10	-1.5248	4.33347e-09	-2.37928e-10	-1.50762
6148533	chr12:6148533:C:A	5.52537e-09	-2.37928e-10	-1.49794	5.31104e-09	-2.37928e-10	-1.3042
6148803	chr12:6148803:G:A	5.40942e-09	-2.37928e-10	-1.51915	4.39364e-09	-2.37928e-10	-1.49383
6148807	chr12:6148807:A:G	3.22148e-08	-2.37928e-10	0.265134	6.60274e-09	-2.37928e-10	-1.0865
6148982	chr12:6148982:T:C	5.52622e-09	-2.37928e-10	-1.49779	5.31703e-09	-2.37928e-10	-1.30307
6149080	chr12:6149080:T:G	5.37245e-09	-2.37928e-10	-1.52601	4.25337e-09	-2.37928e-10	-1.52627
6149470	chr12:6149470:G:A	5.36912e-09	-2.37928e-10	-1.52663	4.25223e-09	-2.37928e-10	-1.52654
6149472	chr12:6149472:G:A	5.38528e-09	-2.37928e-10	-1.52362	7.17079e-09	-2.37928e-10	-1.00397
6149575	chr12:6149575:A:G	5.36848e-09	-2.37928e-10	-1.52675	5.69862e-09	-2.37928e-10	-1.23376
6150386	chr12:6150386:G:A	5.39877e-09	-2.37928e-10	-1.52112	4.25414e-09	-2.37928e-10	-1.52609
6150448	chr12:6150448:A:C	1.57936e-08	-2.37928e-10	-0.447686	8.23343e-09	-2.37928e-10	-0.865782
6150528	chr12:6150528:AT:A	2.22907e-08	-2.37928e-10	-0.103123	2.7726e-08	-2.37928e-10	0.348386
6150567	chr12:6150567:A:G	2.31207e-08	-2.37928e-10	-0.0665652	2.39936e-08	-2.37928e-10	0.203803
6150630	chr12:6150630:G:A	6.77306e-09	-2.37928e-10	-1.29434	4.44028e-09	-2.37928e-10	-1.48327
6150819	chr12:6150819:GA:G	5.45788e-09	-2.37928e-10	-1.51023	9.85363e-09	-2.37928e-10	-0.686145
6151408	chr12:6151408:A:G	6.60566e-09	-2.37928e-10	-1.31937	4.33446e-09	-2.37928e-10	-1.50739
6151417	chr12:6151417:A:T	6.73785e-09	-2.37928e-10	-1.29955	5.34531e-09	-2.37928e-10	-1.29777
6151435	chr12:6151435:C:T	5.37285e-09	-2.37928e-10	-1.52593	5.4996e-09	-2.37928e-10	-1.26931
6151550	chr12:6151550:C:T	5.2639e-09	-0.154409	-1.39201	1.17061e-09	-1.33791	-1.47855
6151561	chr12:6151561:C:T	4.6891e-09	-0.143519	-1.51853	1.1114e-09	-1.34578	-1.52259
6152168	chr12:6152168:T:A	5.98087e-09	-2.37928e-10	-1.41873	5.75045e-09	-2.37928e-10	-1.22471
6152316	chr12:6152316:T:C	6.40234e-09	0.157912	-1.50854	9.54648e-10	-1.9334	-1.087
6152434	chr12:6152434:A:G	5.38385e-09	-2.37928e-10	-1.52389	4.36387e-09	-2.37928e-10	-1.50063
6152704	chr12:6152704:T:G	5.39623e-09	-2.37928e-10	-1.52159	4.39237e-09	-2.37928e-10	-1.49412
6152750	chr12:6152750:A:G	5.02806e-09	-1.59226	-5.0546e-10	3.11694e-09	-1.83713	-5.0546e-10
6152864	chr12:6152864:A:G	4.17407e-09	-1.7784	-5.0546e-10	2.83499e-09	-1.93195	-5.0546e-10
6153067	chr12:6153067:C:T	5.39903e-09	-2.37928e-10	-1.52107	4.29021e-09	-2.37928e-10	-1.51765
6153081	chr12:6153081:G:A	1.50024e-08	-2.37928e-10	-0.49908	5.16405e-09	-2.37928e-10	-1.33226
6153166	chr12:6153166:C:T	6.79447e-09	-2.37928e-10	-1.29118	4.44898e-09	-2.37928e-10	-1.48131
6153908	chr12:6153908:T:A	5.20738e-09	-0.0313282	-1.52589	8.10066e-10	-1.93459	-1.25004
6154053	chr12:6154053:T:A	6.76413e-09	0.230135	-1.52579	1.24516e-09	-1.93073	-0.823988
6154166	chr12:6154166:G:A	6.79391e-09	-2.37928e-10	-1.29126	4.4489e-09	-2.37928e-10	-1.48133
6154368	chr12:6154368:T:C	4.80585e-09	-0.203825	-1.43363	1.05688e-09	-1.41686	-1.5018
6154542	chr12:6154542:C:T	1.05385e-09	-1.81594	-1.3389	6.54961e-10	-1.87785	-1.51931
6154653	chr12:6154653:C:A	5.17771e-09	-0.0372565	-1.52567	8.07344e-10	-1.93439	-1.2536
6154797	chr12:6154797:C:A	6.35462e-09	0.158763	-1.51687	1.00097e-09	-1.93347	-1.03955
6154814	chr12:6154814:G:C	6.24321e-09	0.140202	-1.516	9.9452e-10	-1.93396	-1.04552
6154931	chr12:6154931:G:A	5.65867e-09	-2.37928e-10	-1.4741	4.27946e-09	-2.37928e-10	-1.52016
6155446	chr12:6155446:G:A	5.3698e-09	-2.37928e-10	-1.5265	4.25199e-09	-2.37928e-10	-1.5266
6155937	chr12:6155937:CCCTT:C	7.25227e-09	-2.37928e-10	-1.22598	7.19589e-09	-2.37928e-10	-1.00047
6156412	chr12:6156412:T:C	5.90206e-09	0.0944529	-1.52644	8.22773e-10	-1.93521	-1.23385
6156559	chr12:6156559:T:C	7.24718e-09	-2.37928e-10	-1.22668	7.18911e-09	-2.37928e-10	-1.00142
6156900	chr12:6156900:T:C	8.24736e-09	0.266923	-1.36432	8.96997e-10	-1.93438	-1.14831
6157154	chr12:6157154:A:T	1.41476e-08	-2.37928e-10	-0.557749	4.94172e-09	-2.37928e-10	-1.37627
6157300	chr12:6157300:C:T	7.1737e-09	-2.37928e-10	-1.23687	4.54617e-09	-2.37928e-10	-1.4597
6157367	chr12:6157367:G:T	8.44646e-09	0.453225	-1.52677	1.20705e-09	-1.91563	-0.870179
6157737	chr12:6157737:T:C	1.35036e-08	-2.37928e-10	-0.604336	6.02579e-09	-2.37928e-10	-1.17794
6158182	chr12:6158182:C:T	6.33314e-09	-2.37928e-10	-1.3615	4.56169e-09	-2.37928e-10	-1.45629
6158901	chr12:6158901:A:G	1.54445e-08	-2.37928e-10	-0.470037	1.7497e-08	-2.37928e-10	-0.111956
6159072	chr12:6159072:A:G	7.45869e-09	-2.37928e-10	-1.19791	4.63223e-09	-2.37928e-10	-1.44095
6159122	chr12:6159122:A:G	1.5946e-08	0.954612	-1.3927	6.36274e-10	-1.90926	-1.51685
6159599	chr12:6159599:A:T	5.38743e-09	-2.37928e-10	-1.52322	4.41039e-09	-2.37928e-10	-1.49002
6159601	chr12:6159601:C:T	1.57719e-08	0.0950488	-0.544114	8.15345e-09	-0.501695	-0.373849
6159792	chr12:6159792:C:T	8.14116e-09	0.188468	-1.29883	1.13162e-09	-1.93393	-0.9164
6160220	chr12:6160220:A:G	1.68251e-08	-2.37928e-10	-0.384419	1.94632e-08	-2.37928e-10	-0.0054619
6160299	chr12:6160299:G:A	1.02103e-08	-2.37928e-10	-0.883898	6.79322e-09	-2.37928e-10	-1.05806
6160353	chr12:6160353:C:G	1.55416e-08	-2.37928e-10	-0.463774	5.10694e-09	-2.37928e-10	-1.34338
6160440	chr12:6160440:C:T	2.84346e-08	-2.37928e-10	0.140313	6.27335e-09	-2.37928e-10	-1.13767
6160496	chr12:6160496:C:T	1.48123e-08	0.254068	-0.7659	7.00734e-10	-1.93517	-1.39444
6160630	chr12:6160630:G:A	5.41252e-09	-2.37928e-10	-1.51858	4.47352e-09	-2.37928e-10	-1.47581
6161092	chr12:6161092:A:G	8.95216e-09	-2.37928e-10	-1.0154	5.12659e-09	-2.37928e-10	-1.33954
6161100	chr12:6161100:C:G	1.12192e-08	-2.37928e-10	-0.789666	4.33659e-09	-2.37928e-10	-1.5069
6161200	chr12:6161200:C:A	7.64029e-09	-2.37928e-10	-1.17386	5.19621e-09	-2.37928e-10	-1.32606
6161268	chr12:6161268:G:A	5.8216e-09	-2.37928e-10	-1.44572	5.14931e-09	-2.37928e-10	-1.33512
6161317	chr12:6161317:C:T	1.44293e-08	-2.37928e-10	-0.53803	4.48353e-09	-2.37928e-10	-1.47357
6161520	chr12:6161520:T:C	1.44143e-08	-2.37928e-10	-0.539072	4.492e-09	-2.37928e-10	-1.47169
6161816	chr12:6161816:G:A	1.0568e-08	0.546192	-1.39565	6.20145e-10	-1.93487	-1.51692
6161937	chr12:6161937:T:C	1.50764e-08	0.742314	-1.23648	6.31804e-10	-1.93023	-1.50293
6162088	chr12:6162088:G:C	1.67494e-08	-2.37928e-10	-0.388926	5.26263e-09	-2.37928e-10	-1.31335
6162142	chr12:6162142:G:A	1.58112e-08	1.06867	-1.51524	9.23185e-10	-1.90852	-1.14539
6162569	chr12:6162569:A:T	1.3795e-08	0.941501	-1.52449	7.10132e-10	-1.92109	-1.3952
6162807	chr12:6162807:C:T	1.91161e-08	0.73571	-0.992472	8.2082e-10	-1.92369	-1.24774
6163246	chr12:6163246:CAT:C	5.81023e-09	-2.37928e-10	-1.44767	4.32948e-09	-2.37928e-10	-1.50854
6163251	chr12:6163251:T:TGCCTCAG	5.65633e-09	-2.37928e-10	-1.47452	4.28074e-09	-2.37928e-10	-1.51986
6163532	chr12:6163532:G:A	1.42403e-08	0.617605	-1.16882	1.0679e-09	-1.93195	-0.976349
6163595	chr12:6163595:C:T	1.21283e-08	-2.37928e-10	-0.711748	6.77755e-09	-2.37928e-10	-1.06037
6163852	chr12:6163852:C:A	5.62381e-09	-2.37928e-10	-1.48028	4.27239e-09	-2.37928e-10	-1.52181
6164072	chr12:6164072:G:A	1.42721e-08	0.578404	-1.12739	1.01608e-09	-1.93327	-1.02475
6164155	chr12:6164155:G:A	1.30008e-08	0.533887	-1.17617	1.07589e-09	-1.93436	-0.966474
6164326	chr12:6164326:G:A	1.71271e-08	0.852035	-1.21867	1.12268e-09	-1.9189	-0.939365
6164426	chr12:6164426:G:A	1.46256e-08	0.654491	-1.17901	1.07822e-09	-1.93013	-0.968543
6164511	chr12:6164511:C:T	3.57665e-09	-1.93286	-5.0546e-10	2.89007e-09	-1.9127	-5.0546e-10
6164618	chr12:6164618:G:A	7.96002e-09	-2.37928e-10	-1.13286	4.78654e-09	-2.37928e-10	-1.40818
6164750	chr12:6164750:G:A	1.36638e-08	0.605997	-1.19854	1.11145e-09	-1.93218	-0.936141
6164868	chr12:6164868:G:A	1.29876e-08	0.739422	-1.38272	1.08262e-09	-1.92967	-0.964934
6164944	chr12:6164944:T:C	5.53157e-09	-2.37928e-10	-1.49682	1.68141e-08	-2.37928e-10	-0.151768
6164946	chr12:6164946:T:C	2.49274e-07	2.0601	0.251165	1.20037e-09	-1.43583	-1.35553
6164947	chr12:6164947:T:C	5.44393e-09	-2.37928e-10	-1.51279	9.67078e-09	-2.37928e-10	-0.704875
6164949	chr12:6164949:T:C	3.17174e-07	2.21596	0.336202	1.34127e-09	-1.36625	-1.31411
6165186	chr12:6165186:G:A	1.25457e-08	0.538362	-1.21627	1.13837e-09	-1.9343	-0.910083
6165412	chr12:6165412:T:C	7.94762e-09	0.231935	-1.36635	4.74789e-09	-0.0172209	-1.39906
6165975	chr12:6165975:A:C	3.61374e-09	-1.92255	-5.0546e-10	3.08884e-09	-1.84619	-5.0546e-10
6165983	chr12:6165983:G:A	9.31912e-09	-2.37928e-10	-0.975223	8.44332e-09	-2.37928e-10	-0.84061
6166014	chr12:6166014:G:A	3.83702e-08	-2.37928e-10	0.439988	1.21243e-08	-2.37928e-10	-0.478772
6166224	chr12:6166224:A:T	2.236e-08	0.315306	-0.415325	7.15934e-10	-1.93363	-1.37452
6166393	chr12:6166393:T:C	6.18381e-09	-2.37928e-10	-1.38536	4.39242e-09	-2.37928e-10	-1.4941
6166503	chr12:6166503:T:G	1.45997e-08	0.446299	-0.972588	9.12715e-10	-1.9354	-1.12992
6166620	chr12:6166620:T:G	1.34161e-08	-2.37928e-10	-0.610837	9.3541e-09	-2.37928e-10	-0.73817
6166637	chr12:6166637:A:G	1.41016e-08	0.446889	-1.0079	9.41108e-10	-1.9354	-1.09928
6166662	chr12:6166662:A:G	1.32467e-08	0.614892	-1.23843	9.8517e-10	-1.93273	-1.05619
6166910	chr12:6166910:G:A	3.56854e-09	-1.93514	-5.0546e-10	3.19324e-09	-1.81295	-5.0546e-10
6167216	chr12:6167216:C:T	2.2551e-08	0.382045	-0.473555	7.31388e-10	-1.93495	-1.35185
6167367	chr12:6167367:T:C	3.00305e-08	1.41269	-1.21777	6.67615e-10	-1.88008	-1.49794
6167474	chr12:6167474:C:T	6.38562e-09	-2.37928e-10	-1.35324	4.46776e-09	-2.37928e-10	-1.4771
6167501	chr12:6167501:C:T	1.256e-08	-2.37928e-10	-0.676778	1.398e-08	-2.37928e-10	-0.33636
6167610	chr12:6167610:C:T	8.04157e-09	-2.37928e-10	-1.12267	4.31455e-09	-2.37928e-10	-1.51199
6167678	chr12:6167678:A:G	6.184e-09	-2.37928e-10	-1.38533	4.39407e-09	-2.37928e-10	-1.49373
6167792	chr12:6167792:G:A	1.49667e-08	0.467246	-0.968708	9.11843e-10	-1.93537	-1.1309
6168268	chr12:6168268:C:T	1.00209e-08	-2.37928e-10	-0.902619	4.25644e-09	-2.37928e-10	-1.52555
6168796	chr12:6168796:C:T	1.24043e-08	0.240745	-0.929992	8.86453e-10	-1.93057	-1.16394
6168856	chr12:6168856:C:T	5.37575e-09	-2.37928e-10	-1.52539	4.30021e-09	-2.37928e-10	-1.51532
6169126	chr12:6169126:G:A	5.78626e-09	-2.37928e-10	-1.4518	5.11154e-09	-2.37928e-10	-1.34248
6169256	chr12:6169256:A:G	1.29705e-08	-2.37928e-10	-0.644614	1.45215e-08	-2.37928e-10	-0.298354
6169334	chr12:6169334:C:T	5.77981e-09	-2.37928e-10	-1.45292	4.2578e-09	-2.37928e-10	-1.52523
6169342	chr12:6169342:T:C	6.36061e-09	-2.37928e-10	-1.35717	4.45838e-09	-2.37928e-10	-1.4792
6169494	chr12:6169494:C:T	5.74019e-08	1.71582	-0.873037	7.28164e-10	-1.82876	-1.46245
6169515	chr12:6169515:G:A	6.10782e-09	-2.37928e-10	-1.39772	4.40179e-09	-2.37928e-10	-1.49197
6169867	chr12:6169867:G:A	9.36309e-09	0.553476	-1.52399	7.65741e-10	-1.76016	-1.48074
6170343	chr12:6170343:G:T	9.74543e-09	-2.37928e-10	-0.930493	4.25209e-09	-2.37928e-10	-1.52658
6170462	chr12:6170462:C:T	4.14771e-09	-0.319295	-1.46544	5.85489e-09	-0.526044	-0.680664
6170463	chr12:6170463:G:A	1.63642e-08	0.407769	-0.819964	7.3831e-10	-1.93506	-1.34231
6170716	chr12:6170716:G:A	5.47535e-09	-2.37928e-10	-1.50703	4.28235e-09	-2.37928e-10	-1.51948
6170723	chr12:6170723:C:T	7.17814e-09	-2.37928e-10	-1.23625	4.48007e-09	-2.37928e-10	-1.47435
6170734	chr12:6170734:C:CA	2.02799e-08	-2.37928e-10	-0.197661	8.85403e-09	-2.37928e-10	-0.793112
6171056	chr12:6171056:C:T	5.176e-09	-0.065067	-1.49819	7.42725e-10	-1.75402	-1.51739
6171072	chr12:6171072:G:A	9.46844e-08	2.8094	-1.46614	1.5568e-09	-1.02367	-1.50768
6171112	chr12:6171112:C:T	4.62654e-09	-1.67548	-5.0546e-10	5.61027e-09	-1.24939	-5.0546e-10
6171187	chr12:6171187:C:T	5.66481e-09	-2.37928e-10	-1.47302	4.60447e-09	-2.37928e-10	-1.44696
6171542	chr12:6171542:G:C	5.51967e-09	-2.37928e-10	-1.49897	4.39955e-09	-2.37928e-10	-1.49248
6171566	chr12:6171566:C:T	3.35907e-07	2.98362	-0.374071	9.03608e-10	-1.67207	-1.40327
6171639	chr12:6171639:C:T	4.59837e-09	-1.68159	-5.0546e-10	8.08108e-09	-0.884459	-5.0546e-10
6171821	chr12:6171821:C:T	6.88238e-09	-2.37928e-10	-1.27833	4.33576e-09	-2.37928e-10	-1.50709
6171873	chr12:6171873:C:T	0.000192651	6.81696	2.14439	9.48669e-10	-1.63586	-1.39082
6171961	chr12:6171961:C:G	3.14963e-08	0.242577	-5.0546e-10	3.8271e-09	-1.63188	-5.0546e-10
6172295	chr12:6172295:C:T	6.42901e-09	-2.37928e-10	-1.34647	4.25582e-09	-2.37928e-10	-1.5257
6172632	chr12:6172632:G:A	5.39007e-09	-2.37928e-10	-1.52273	4.33069e-09	-2.37928e-10	-1.50826
6173013	chr12:6173013:T:A	6.54012e-09	-2.37928e-10	-1.32934	4.26269e-09	-2.37928e-10	-1.52408
6173147	chr12:6173147:G:A	1.25715e-05	6.74973	-0.517839	8.2207e-10	-1.70467	-1.46524
6173216	chr12:6173216:T:C	6.76948e-08	-2.37928e-10	1.00772	7.84134e-08	-2.37928e-10	1.38801
6173262	chr12:6173262:C:T	1.54322e-05	7.9436	-1.50668	1.53804e-09	-1.56356	-0.979917
6173263	chr12:6173263:A:G	1.95096e-05	8.18265	-1.51128	1.65613e-09	-1.51536	-0.954143
6173501	chr12:6173501:A:G	5.38998e-09	-2.37928e-10	-1.52275	5.14498e-09	-2.37928e-10	-1.33596
6173527	chr12:6173527:T:C	3.6747e-09	-1.90582	-5.0546e-10	5.02352e-09	-1.35985	-5.0546e-10
6173939	chr12:6173939:T:C	3.88727e-09	-1.84958	-5.0546e-10	2.94811e-09	-1.89282	-5.0546e-10
6174671	chr12:6174671:G:A	1.96679e-08	-2.37928e-10	-0.228304	2.33336e-08	-2.37928e-10	0.175909
6174828	chr12:6174828:G:A	2.03058e-08	-2.37928e-10	-0.196386	6.74243e-09	-2.37928e-10	-1.06556
6175134	chr12:6175134:C:T	8.98007e-09	-2.37928e-10	-1.01228	4.81379e-09	-2.37928e-10	-1.4025
6175653	chr12:6175653:G:T	1.27845e-08	-2.37928e-10	-0.65906	4.90949e-09	-2.37928e-10	-1.38281
6175875	chr12:6175875:C:T	5.37614e-09	-2.37928e-10	-1.52532	4.26199e-09	-2.37928e-10	-1.52425
6176508	chr12:6176508:G:A	0.136181	11.3965	4.12572	1.23746e-09	-1.29731	-1.46361
6176637	chr12:6176637:G:A	1.84777e-09	-1.06666	-1.52665	9.19035e-10	-1.54368	-1.51474
6176644	chr12:6176644:T:C	5.5458e-09	-2.37928e-10	-1.49425	4.40963e-09	-2.37928e-10	-1.49019
6176652	chr12:6176652:T:C	0.249078	11.5392	4.58681	1.33176e-09	-1.25953	-1.42795
6176680	chr12:6176680:A:G	0.149586	11.3197	4.29634	1.23907e-09	-1.31468	-1.44495
6176701	chr12:6176701:A:G	4.83628e-05	7.74496	-0.165763	1.11145e-09	-1.6978	-1.17052
6176732	chr12:6176732:C:T	5.45655e-09	-2.37928e-10	-1.51048	4.26372e-09	-2.37928e-10	-1.52384
6176733	chr12:6176733:G:A	5.36935e-09	-2.37928e-10	-1.52658	4.25423e-09	-2.37928e-10	-1.52607
6176914	chr12:6176914:G:C	9.82964e-05	7.95321	0.33524	1.51714e-09	-1.66478	-0.892384
6176921	chr12:6176921:G:A	2.11181e-09	-0.9343	-1.52544	1.03205e-09	-1.43631	-1.50613
6177204	chr12:6177204:G:T	8.38963e-05	7.82928	0.300762	1.45513e-09	-1.68532	-0.913575
6177240	chr12:6177240:G:A	1.61508e-08	-2.37928e-10	-0.425319	1.43974e-08	-2.37928e-10	-0.306939
6178262	chr12:6178262:G:C	1.47487e-09	-1.93538	-0.883342	6.36415e-10	-1.93149	-1.4944
6179156	chr12:6179156:C:T	0.000611684	10.2398	-0.123115	1.57229e-09	-1.47624	-1.04521
6179173	chr12:6179173:T:C	5.39173e-09	-2.37928e-10	-1.52243	4.27915e-09	-2.37928e-10	-1.52023
6179668	chr12:6179668:C:T	6.75488e-05	6.77097	1.14235	1.76997e-09	-1.82709	-0.575931
6179848	chr12:6179848:C:T	5.57689e-09	-2.37928e-10	-1.48866	4.57565e-09	-2.37928e-10	-1.45324
6179901	chr12:6179901:C:G	0.000955488	10.7958	-0.233151	1.4607e-09	-1.32676	-1.26831
6179926	chr12:6179926:T:C	0.000580445	10.4666	-0.402376	1.26912e-09	-1.39824	-1.33742
6179942	chr12:6179942:C:T	0.000686621	10.6769	-0.444616	1.30884e-09	-1.35102	-1.35383
6180053	chr12:6180053:G:A	0.00106185	11.2173	-0.549043	1.44338e-09	-1.21481	-1.39219
6180404	chr12:6180404:C:T	0.0417443	10.6838	3.65593	1.46274e-09	-1.27644	-1.31723
6180530	chr12:6180530:C:T	1.56556e-08	-2.37928e-10	-0.456465	6.6216e-09	-2.37928e-10	-1.08365
6181054	chr12:6181054:C:T	8.47413e-09	-2.37928e-10	-1.07027	1.13955e-08	-2.37928e-10	-0.540763
6181927	chr12:6181927:G:A	0.125042	11.1526	4.28422	1.26791e-09	-1.28973	-1.44689
6182141	chr12:6182141:A:G	0.020543	6.37928	7.25146	1.89799e-09	-1.86151	-0.471676
6182679	chr12:6182679:G:A	5.39695e-09	-2.37928e-10	-1.52146	4.30056e-09	-2.37928e-10	-1.51524
6182726	chr12:6182726:A:G	0.0220203	6.14945	7.55073	2.07649e-09	-1.87903	-0.364277
6182906	chr12:6182906:G:C	6.76976e-05	6.33441	1.5811	1.20705e-09	-1.85466	-0.931143
6183258	chr12:6183258:GCT:G	0.013753	5.89413	7.33535	1.87015e-09	-1.89914	-0.448828
6183295	chr12:6183295:G:A	0.0190069	5.95307	7.59995	2.06806e-09	-1.8957	-0.351674
6183525	chr12:6183525:T:C	5.03746e-05	6.1237	1.49625	1.42849e-09	-1.87387	-0.743498
6183526	chr12:6183526:G:A	1.29629e-08	-2.37928e-10	-0.645203	6.43691e-09	-2.37928e-10	-1.11194
6183546	chr12:6183546:C:T	0.0188829	5.99959	7.54688	2.0398e-09	-1.89131	-0.369818
6183607	chr12:6183607:T:C	0.0155495	5.89987	7.45238	1.95631e-09	-1.89939	-0.403537
6183750	chr12:6183750:G:T	6.93927e-09	-2.37928e-10	-1.2701	4.25307e-09	-2.37928e-10	-1.52634
6183809	chr12:6183809:A:G	0.0142603	5.89967	7.36603	1.90048e-09	-1.89943	-0.432456
6183911	chr12:6183911:A:G	5.44879e-08	-2.37928e-10	0.790688	2.63874e-08	-2.37928e-10	0.298902
6183989	chr12:6183989:T:C	5.20892e-05	6.14647	1.50695	1.17159e-09	-1.8726	-0.943029
6183997	chr12:6183997:G:A	0.0106645	5.77849	7.19665	1.77022e-09	-1.90663	-0.49625
6184105	chr12:6184105:C:T	0.0107835	5.89453	7.0917	1.7255e-09	-1.89914	-0.52933
6184154	chr12:6184154:A:G	4.32119e-09	-1.74376	-5.0546e-10	6.65918e-09	-1.07799	-5.0546e-10
6184156	chr12:6184156:T:C	0.0176618	5.98289	7.49673	2.00185e-09	-1.89359	-0.386325
6184174	chr12:6184174:C:CACT	0.0110981	5.73671	7.27828	1.81875e-09	-1.90883	-0.467005
6184207	chr12:6184207:G:A	0.00160214	6.84773	4.23182	8.43957e-10	-1.79668	-1.34696
6184239	chr12:6184239:G:T	5.75387e-09	-2.37928e-10	-1.45742	4.27295e-09	-2.37928e-10	-1.52168
6184308	chr12:6184308:C:T	0.00127978	6.57027	4.28464	8.15384e-10	-1.83822	-1.33986
6184389	chr12:6184389:C:T	3.94418e-09	-1.8772	0.0421536	7.1663e-10	-1.83525	-1.47193
6184413	chr12:6184413:A:C	0.00837664	5.29083	7.44283	1.90073e-09	-1.92752	-0.404227
6184659	chr12:6184659:T:C	0.00693146	5.07741	7.46688	1.95335e-09	-1.93248	-0.371965
6184753	chr12:6184753:G:A	0.019206	6.78065	6.78279	1.79264e-09	-1.75141	-0.638888
6184956	chr12:6184956:T:C	1.10052e-08	-2.37928e-10	-0.808928	5.31217e-09	-2.37928e-10	-1.30398
6184979	chr12:6184979:T:TA	6.25985e-09	-2.37928e-10	-1.37314	4.25458e-09	-2.37928e-10	-1.52599
6185044	chr12:6185044:T:C	0.00993094	5.30655	7.59732	2.05408e-09	-1.92388	-0.330272
6185127	chr12:6185127:TAGAG:T	0.0123678	5.52529	7.59803	2.10438e-09	-1.91343	-0.316537
6185175	chr12:6185175:C:T	3.70686e-08	0.350361	0.0551188	1.22462e-08	-0.349308	-0.119463
6185368	chr12:6185368:G:A	0.0241943	5.44308	8.35126	2.91057e-09	-1.91657	0.0109374
6185463	chr12:6185463:T:C	0.00783087	5.39865	7.26764	1.88756e-09	-1.9185	-0.420201
6185470	chr12:6185470:A:G	0.000284922	3.33737	6.01531	1.27223e-09	-1.93539	-0.797832
6185531	chr12:6185531:C:T	0.000611222	5.70247	4.41345	1.01797e-09	-1.90102	-1.05516
6185539	chr12:6185539:G:A	9.0353e-09	-1.00615	-5.0546e-10	4.55223e-09	-1.45837	-5.0546e-10
6185569	chr12:6185569:T:C	0.00181495	5.80563	5.39865	1.0895e-09	-1.89407	-0.994194
6185621	chr12:6185621:AC:A	0.0145801	6.87397	6.41391	1.43954e-09	-1.90091	-0.70875
6185701	chr12:6185701:CTTAGTCCATAT:C	5.54967e-09	-2.37928e-10	-1.49355	4.64891e-09	-2.37928e-10	-1.43735
6186066	chr12:6186066:C:T	5.38081e-09	-2.37928e-10	-1.52445	4.35379e-09	-2.37928e-10	-1.50294
6186448	chr12:6186448:A:G	0.000999645	4.3586	6.24926	1.37573e-09	-1.93356	-0.721444
6186478	chr12:6186478:G:A	0.000795837	4.53398	5.84588	1.20382e-09	-1.93532	-0.85317
6186524	chr12:6186524:C:A	5.62171e-09	-2.37928e-10	-1.48066	4.27072e-09	-2.37928e-10	-1.5222
6186535	chr12:6186535:G:A	0.000696615	4.4763	5.77039	1.17794e-09	-1.93499	-0.875231
6186587	chr12:6186587:T:C	4.25215e-08	-2.37928e-10	0.542718	2.19562e-08	-2.37928e-10	0.115066
6186739	chr12:6186739:T:C	0.00104615	4.49418	6.15916	1.32784e-09	-1.93511	-0.755324
6186790	chr12:6186790:G:C	5.63733e-09	-2.37928e-10	-1.47788	4.26632e-09	-2.37928e-10	-1.52323
6186837	chr12:6186837:G:A	0.000644027	4.42003	5.74817	1.16454e-09	-1.9344	-0.887254
6187162	chr12:6187162:A:G	0.000629561	4.27234	5.87315	1.21249e-09	-1.93128	-0.85003
6187287	chr12:6187287:T:C	3.59916e-08	-2.37928e-10	0.375995	1.0916e-08	-2.37928e-10	-0.583753
6187545	chr12:6187545:G:T	1.57135e-08	-0.452774	-5.0546e-10	6.99382e-09	-1.02896	-5.0546e-10
6187759	chr12:6187759:G:A	0.0011949	4.55158	6.2347	1.34654e-09	-1.93533	-0.741116
6188177	chr12:6188177:A:G	5.78494e-09	-2.37928e-10	-1.45203	4.26704e-09	-2.37928e-10	-1.52307
6188433	chr12:6188433:T:C	0.00118627	4.49463	6.2844	1.36925e-09	-1.93502	-0.724702
6188614	chr12:6188614:C:T	0.0010559	4.4502	6.21241	1.34007e-09	-1.93457	-0.746691
6188630	chr12:6188630:T:C	5.98749e-09	-2.37928e-10	-1.41762	5.3187e-09	-2.37928e-10	-1.30276
6188805	chr12:6188805:T:C	8.89245e-09	-1.02209	-5.0546e-10	3.32118e-09	-1.77367	-5.0546e-10
6188917	chr12:6188917:CAG:C	1.55841e-08	-0.461039	-5.0546e-10	6.94934e-09	-1.03534	-5.0546e-10
6189962	chr12:6189962:G:A	4.29413e-08	-2.37928e-10	0.552543	2.21904e-08	-2.37928e-10	0.125675
6189973	chr12:6189973:C:T	3.15664e-08	-2.37928e-10	0.244803	5.0384e-09	-2.37928e-10	-1.3569
6190241	chr12:6190241:A:G	2.77974e-08	-2.37928e-10	0.117652	4.85036e-09	-2.37928e-10	-1.39493
6190286	chr12:6190286:G:A	1.39763e-08	-2.37928e-10	-0.569931	1.04331e-08	-2.37928e-10	-0.628998
6190678	chr12:6190678:A:C	6.37022e-09	-2.37928e-10	-1.35566	4.26734e-09	-2.37928e-10	-1.52299
6190879	chr12:6190879:C:A	2.87284e-08	-2.37928e-10	0.150594	4.88148e-09	-2.37928e-10	-1.38854
6191040	chr12:6191040:A:G	0.00172171	4.01191	7.13963	2.11834e-09	-1.92276	-0.300592
6191080	chr12:6191080:A:G	9.94676e-07	4.06995	-0.374821	7.0274e-10	-1.92886	-1.39789
6191105	chr12:6191105:C:T	0.000191047	6.64213	2.31086	9.63251e-10	-1.86554	-1.14589
6191187	chr12:6191187:G:A	4.54515e-09	-0.179479	-1.51375	7.07441e-10	-1.8334	-1.48669
6191458	chr12:6191458:G:A	1.23466e-08	-2.37928e-10	-0.693908	9.22239e-09	-2.37928e-10	-0.752351
6192035	chr12:6192035:GC:G	2.79206e-08	-2.37928e-10	0.122074	1.00753e-08	-2.37928e-10	-0.663895
6192045	chr12:6192045:A:G	1.10727e-08	-2.37928e-10	-0.802812	5.33359e-09	-2.37928e-10	-1.29996
6192423	chr12:6192423:TTTC:T	1.21538e-08	-2.37928e-10	-0.70965	1.42213e-08	-2.37928e-10	-0.319246
6192524	chr12:6192524:C:T	7.7959e-09	-2.37928e-10	-1.15369	4.9914e-09	-2.37928e-10	-1.36627
6192655	chr12:6192655:C:T	6.94007e-09	-2.37928e-10	-1.26998	4.33514e-09	-2.37928e-10	-1.50723
6192843	chr12:6192843:A:G	9.17072e-07	3.72319	-0.109297	7.07282e-10	-1.91491	-1.4054
6192988	chr12:6192988:T:C	5.76692e-09	-2.37928e-10	-1.45515	4.3452e-09	-2.37928e-10	-1.50491
6193460	chr12:6193460:T:C	9.76625e-05	4.72233	3.55965	8.56352e-10	-1.88151	-1.24755
6193587	chr12:6193587:G:A	4.78869e-08	1.74901	-1.08746	9.91469e-10	-1.4652	-1.51735
6193905	chr12:6193905:G:A	6.49325e-09	-2.37928e-10	-1.33653	4.44168e-09	-2.37928e-10	-1.48295
6193926	chr12:6193926:T:C	1.08109e-08	-2.37928e-10	-0.826735	1.14107e-08	-2.37928e-10	-0.539429
6193991	chr12:6193991:T:C	1.74112e-09	-1.49005	-1.16271	1.39765e-09	-1.14265	-1.49654
6194083	chr12:6194083:A:G	3.99303e-09	-1.82274	-5.0546e-10	2.84026e-09	-1.93009	-5.0546e-10
6194216	chr12:6194216:G:A	9.51109e-09	-2.37928e-10	-0.954833	5.06284e-09	-2.37928e-10	-1.35206
6194486	chr12:6194486:G:A	8.86012e-09	-2.37928e-10	-1.02573	4.82624e-09	-2.37928e-10	-1.39992
6194670	chr12:6194670:C:T	8.83171e-09	0.446446	-1.47539	5.04779e-09	0.0622218	-1.41726
6195169	chr12:6195169:A:G	3.73936e-09	-0.373352	-1.51503	2.17762e-09	-0.673714	-1.52204
6195191	chr12:6195191:C:T	1.27611e-08	0.736416	-1.39731	5.19931e-09	0.201277	-1.52674
6195218	chr12:6195218:G:A	5.67332e-09	-2.37928e-10	-1.47152	4.25144e-09	-2.37928e-10	-1.52673
6195594	chr12:6195594:T:C	1.55274e-08	-2.37928e-10	-0.464688	1.75276e-08	-2.37928e-10	-0.110205
6196079	chr12:6196079:CACTA:C	5.80467e-09	-2.37928e-10	-1.44863	4.33663e-09	-2.37928e-10	-1.50689
6196131	chr12:6196131:G:C	1.31329e-08	-2.37928e-10	-0.632168	1.12407e-08	-2.37928e-10	-0.554443
6196346	chr12:6196346:G:T	1.36271e-08	-2.37928e-10	-0.59523	1.50721e-08	-2.37928e-10	-0.261142
6197243	chr12:6197243:G:T	5.37719e-09	-2.37928e-10	-1.52513	4.25761e-09	-2.37928e-10	-1.52528
6197549	chr12:6197549:C:G	4.13948e-09	-1.78672	-5.0546e-10	3.80437e-09	-1.63783	-5.0546e-10
6197606	chr12:6197606:G:GA	9.12003e-09	-2.37928e-10	-0.996819	1.17745e-08	-2.37928e-10	-0.508045
6197760	chr12:6197760:A:C	2.04839e-08	0.886141	-1.07379	2.02649e-08	1.15788	-1.12297
6197824	chr12:6197824:AG:A	9.26753e-09	-2.37928e-10	-0.980775	5.13101e-09	-2.37928e-10	-1.33868
6197922	chr12:6197922:C:T	6.20116e-09	-2.37928e-10	-1.38256	5.61009e-09	-2.37928e-10	-1.24942
6198083	chr12:6198083:C:T	6.11352e-09	-2.37928e-10	-1.39679	6.97612e-09	-2.37928e-10	-1.03149
6198165	chr12:6198165:T:TCTG	6.78263e-09	-2.37928e-10	-1.29293	6.23002e-09	-2.37928e-10	-1.14461
6198247	chr12:6198247:G:A	6.6564e-09	-2.37928e-10	-1.31171	6.08359e-09	-2.37928e-10	-1.16839
6198514	chr12:6198514:G:A	6.52048e-09	-2.37928e-10	-1.33234	6.00072e-09	-2.37928e-10	-1.18211
6199114	chr12:6199114:T:C	7.0119e-09	-2.37928e-10	-1.25968	5.61964e-09	-2.37928e-10	-1.24772
6199357	chr12:6199357:C:T	2.44161e-08	1.01048	-1.02253	9.77467e-09	0.53578	-1.22997
6199383	chr12:6199383:G:C	3.57422e-09	-1.93354	-5.0546e-10	3.32359e-09	-1.77294	-5.0546e-10
6199413	chr12:6199413:C:G	8.73005e-09	-2.37928e-10	-1.04052	4.66494e-09	-2.37928e-10	-1.43391
6199420	chr12:6199420:C:A	5.96183e-09	-2.37928e-10	-1.42191	4.41102e-09	-2.37928e-10	-1.48988
6199560	chr12:6199560:A:C	5.37282e-09	-2.37928e-10	-1.52594	4.26243e-09	-2.37928e-10	-1.52415
6200432	chr12:6200432:C:T	3.89399e-08	1.48956	-1.03484	2.27692e-08	0.956399	-0.804974
6200615	chr12:6200615:G:C	6.41526e-09	-1.34861	-5.0546e-10	9.21468e-09	-0.753187	-5.0546e-10
6200630	chr12:6200630:G:A	5.9627e-09	-2.37928e-10	-1.42177	5.51929e-09	-2.37928e-10	-1.26574
6201103	chr12:6201103:C:T	8.56261e-09	-2.37928e-10	-1.05989	5.81931e-09	-2.37928e-10	-1.2128
6201377	chr12:6201377:C:T	5.70506e-09	-2.37928e-10	-1.46594	4.58551e-09	-2.37928e-10	-1.45108
6201477	chr12:6201477:G:A	9.14481e-09	-2.37928e-10	-0.994105	5.72971e-09	-2.37928e-10	-1.22832
6201555	chr12:6201555:C:T	9.0975e-09	-2.37928e-10	-0.999292	6.22821e-09	-2.37928e-10	-1.1449
6201684	chr12:6201684:A:G	4.39855e-08	1.73257	-1.156	2.53661e-08	1.18134	-0.921914
6201898	chr12:6201898:C:T	7.06527e-09	-2.37928e-10	-1.2521	4.51257e-09	-2.37928e-10	-1.46712
6203149	chr12:6203149:T:C	6.19543e-08	2.02041	-1.1013	3.43365e-08	1.4406	-0.878378
6203497	chr12:6203497:G:A	5.58742e-09	0.0215774	-1.50835	5.93494e-09	0.274119	-1.46725
6203529	chr12:6203529:T:C	9.94707e-09	-2.37928e-10	-0.910014	5.5791e-09	-2.37928e-10	-1.25496
6204193	chr12:6204193:G:T	1.0374e-08	-2.37928e-10	-0.867991	5.43929e-09	-2.37928e-10	-1.28034
6204245	chr12:6204245:A:G	1.03765e-07	2.72312	-1.28829	7.89062e-08	2.85109	-1.45681
6204282	chr12:6204282:A:C	2.6972e-08	-2.37928e-10	0.087506	1.81345e-08	-2.37928e-10	-0.0761692
6204879	chr12:6204879:C:T	1.01916e-07	2.56081	-1.14396	1.00017e-07	2.92971	-1.29835
6205023	chr12:6205023:G:A	5.49976e-09	-2.37928e-10	-1.50259	4.36389e-09	-2.37928e-10	-1.50062
6205501	chr12:6205501:G:T	1.18084e-08	-2.37928e-10	-0.738477	5.51876e-09	-2.37928e-10	-1.26583
6206013	chr12:6206013:C:A	6.80999e-09	-2.37928e-10	-1.2889	5.6337e-09	-2.37928e-10	-1.24522
6206321	chr12:6206321:C:G	6.22529e-09	-0.138139	-1.24053	5.2117e-09	0.136563	-1.45964
6207165	chr12:6207165:A:C	1.07162e-08	-2.37928e-10	-0.835532	8.80356e-09	-2.37928e-10	-0.798829
6207277	chr12:6207277:G:A	3.48426e-08	0.343548	-5.0546e-10	5.50458e-08	1.03418	-5.0546e-10
6207295	chr12:6207295:C:T	5.53348e-09	-2.37928e-10	-1.49648	4.2982e-09	-2.37928e-10	-1.51579
6207807	chr12:6207807:T:C	7.60507e-09	-2.37928e-10	-1.17848	7.51065e-09	-2.37928e-10	-0.957663
6207825	chr12:6207825:G:T	6.30527e-09	-2.37928e-10	-1.36591	4.71772e-09	-2.37928e-10	-1.42266
6207842	chr12:6207842:C:T	1.40564e-08	0.216538	-0.78075	1.09952e-08	0.548327	-1.12485
6208148	chr12:6208148:T:C	9.18179e-09	0.355623	-1.34569	4.45891e-09	0.0178624	-1.49694
6208306	chr12:6208306:C:T	5.37282e-09	-2.37928e-10	-1.52594	4.65256e-09	-2.37928e-10	-1.43657
6208778	chr12:6208778:G:A	1.14997e-08	-2.37928e-10	-0.764971	1.26423e-08	-2.37928e-10	-0.436935
6210144	chr12:6210144:G:A	5.4014e-09	-2.37928e-10	-1.52063	4.25559e-09	-2.37928e-10	-1.52575
6210578	chr12:6210578:C:T	5.47517e-09	-2.37928e-10	-1.50707	4.42532e-09	-2.37928e-10	-1.48664
6210671	chr12:6210671:G:A	1.51295e-08	0.243266	-0.733908	1.00846e-08	0.410897	-1.07387
6211220	chr12:6211220:C:T	5.84814e-09	-0.375818	-1.06535	7.36534e-09	0.0870418	-1.06424
6211232	chr12:6211232:G:A	6.50428e-09	-2.37928e-10	-1.33483	5.38563e-09	-2.37928e-10	-1.29025
6211558	chr12:6211558:G:A	5.36872e-09	-2.37928e-10	-1.5267	4.35118e-09	-2.37928e-10	-1.50354
6212696	chr12:6212696:C:G	1.15718e-08	-0.0190629	-0.739662	7.67914e-09	0.120126	-1.0556
6212909	chr12:6212909:A:G	1.16896e-08	-2.37928e-10	-0.748594	5.50323e-09	-2.37928e-10	-1.26865
6213149	chr12:6213149:T:C	6.73196e-09	-2.37928e-10	-1.30043	4.95043e-09	-2.37928e-10	-1.37451
6213335	chr12:6213335:A:G	5.70322e-09	-2.37928e-10	-1.46626	4.28198e-09	-2.37928e-10	-1.51957
6213651	chr12:6213651:T:C	2.33858e-07	3.77396	-1.52653	1.83358e-07	3.73592	-1.49847
6213826	chr12:6213826:C:T	6.86163e-09	-2.37928e-10	-1.28135	4.44794e-09	-2.37928e-10	-1.48154
6213828	chr12:6213828:A:C	6.86901e-09	-2.37928e-10	-1.28027	4.45001e-09	-2.37928e-10	-1.48108
6214035	chr12:6214035:C:A	6.96869e-09	-2.37928e-10	-1.26586	5.09196e-09	-2.37928e-10	-1.34632
6214134	chr12:6214134:T:A	2.89818e-08	1.01681	-0.857431	9.68729e-09	0.398479	-1.10165
6214227	chr12:6214227:C:A	6.77843e-09	-2.37928e-10	-1.29355	5.93417e-09	-2.37928e-10	-1.19326
6214361	chr12:6214361:T:C	5.42201e-09	-2.37928e-10	-1.51683	4.50434e-09	-2.37928e-10	-1.46894
6215435	chr12:6215435:C:T	7.37084e-09	-2.37928e-10	-1.20976	5.71947e-09	-2.37928e-10	-1.23011
6215604	chr12:6215604:G:A	6.48544e-09	-2.37928e-10	-1.33773	4.43685e-09	-2.37928e-10	-1.48404
6215795	chr12:6215795:C:T	6.1674e-09	-2.37928e-10	-1.38801	4.30788e-09	-2.37928e-10	-1.51354
6215805	chr12:6215805:C:T	7.31294e-09	-2.37928e-10	-1.21765	4.69382e-09	-2.37928e-10	-1.42774
6215862	chr12:6215862:A:G	3.19144e-08	0.46748	-0.211714	8.60109e-09	-0.0844978	-0.737598
6216522	chr12:6216522:T:C	1.43782e-08	0.577543	-1.11912	5.93073e-09	0.104128	-1.29797
6216786	chr12:6216786:C:T	1.00739e-07	1.40525	-5.0546e-10	9.85444e-08	1.61652	-5.0546e-10
6216886	chr12:6216886:TTTA:T	5.94799e-09	-2.37928e-10	-1.42424	5.1788e-09	-2.37928e-10	-1.32941
6217461	chr12:6217461:G:A	7.13301e-09	-2.37928e-10	-1.24256	5.20124e-09	-2.37928e-10	-1.32509
6217638	chr12:6217638:A:T	7.12344e-09	-2.37928e-10	-1.2439	5.19526e-09	-2.37928e-10	-1.32624
6217842	chr12:6217842:A:G	4.27759e-08	2.00695	-1.45826	1.70195e-08	1.22499	-1.36462
6217872	chr12:6217872:C:T	5.67034e-09	-2.37928e-10	-1.47204	4.28261e-09	-2.37928e-10	-1.51942
6218083	chr12:6218083:T:C	9.50879e-09	-2.37928e-10	-0.955075	5.99315e-09	-2.37928e-10	-1.18337
6218271	chr12:6218271:A:G	4.88304e-09	-1.62152	-5.0546e-10	2.91803e-09	-1.90308	-5.0546e-10
6218823	chr12:6218823:T:C	4.15284e-08	1.93849	-1.41941	1.69448e-08	1.16292	-1.30695
6218892	chr12:6218892:C:T	8.69658e-09	-2.37928e-10	-1.04436	9.78162e-09	-2.37928e-10	-0.693479
6219154	chr12:6219154:C:T	2.56642e-07	3.71977	-1.37938	6.76085e-08	2.57144	-1.33169
6219166	chr12:6219166:C:T	7.68686e-09	-2.37928e-10	-1.16778	7.06099e-09	-2.37928e-10	-1.0194
6220450	chr12:6220450:T:C	6.98354e-09	-2.37928e-10	-1.26373	6.04804e-09	-2.37928e-10	-1.17425
6220629	chr12:6220629:T:C	7.5174e-09	-2.37928e-10	-1.19007	5.03636e-09	-2.37928e-10	-1.3573
6220687	chr12:6220687:AAGAG:A	5.82969e-09	-2.37928e-10	-1.44433	4.2989e-09	-2.37928e-10	-1.51563
6221149	chr12:6221149:T:TA	3.57345e-09	-1.93376	-5.0546e-10	3.1422e-09	-1.82906	-5.0546e-10
6221306	chr12:6221306:G:A	4.751e-09	-1.64894	-5.0546e-10	3.11076e-09	-1.83912	-5.0546e-10
6221446	chr12:6221446:C:T	7.27668e-09	-2.37928e-10	-1.22262	6.31703e-09	-2.37928e-10	-1.13074
6221861	chr12:6221861:G:A	6.45299e-09	-2.37928e-10	-1.34275	4.31107e-09	-2.37928e-10	-1.5128
6221878	chr12:6221878:C:G	5.81843e-09	-2.37928e-10	-1.44626	4.25408e-09	-2.37928e-10	-1.52611
6222042	chr12:6222042:C:T	1.73585e-09	-1.15569	-1.5001	7.57047e-10	-1.75984	-1.49248
6222176	chr12:6222176:G:A	4.87771e-09	-1.62262	-5.0546e-10	3.35944e-09	-1.76221	-5.0546e-10
6222262	chr12:6222262:G:A	1.71464e-08	-2.37928e-10	-0.365501	1.68368e-08	-2.37928e-10	-0.150419
6222321	chr12:6222321:C:T	6.23552e-09	-1.37703	-5.0546e-10	3.03977e-09	-1.8622	-5.0546e-10
6222323	chr12:6222323:A:T	6.25126e-09	-1.37451	-5.0546e-10	3.04236e-09	-1.86135	-5.0546e-10
6222355	chr12:6222355:T:C	6.7718e-09	-2.37928e-10	-1.29453	6.87246e-09	-2.37928e-10	-1.04646
6222415	chr12:6222415:C:G	7.47792e-09	-2.37928e-10	-1.19534	6.48582e-09	-2.37928e-10	-1.10437
6222428	chr12:6222428:A:G	1.03818e-08	-2.37928e-10	-0.867236	6.36453e-09	-2.37928e-10	-1.12324
6222525	chr12:6222525:G:A	7.21448e-09	-2.37928e-10	-1.2312	6.22898e-09	-2.37928e-10	-1.14477
6222778	chr12:6222778:T:C	1.23847e-08	-2.37928e-10	-0.690828	9.54453e-09	-2.37928e-10	-0.718017
6223017	chr12:6223017:A:G	5.47557e-09	-2.37928e-10	-1.507	4.28645e-09	-2.37928e-10	-1.51853
6223032	chr12:6223032:C:G	9.5889e-09	-2.37928e-10	-0.946686	5.97034e-09	-2.37928e-10	-1.18718
6223144	chr12:6223144:G:C	4.73176e-08	2.0901	-1.44052	1.75683e-08	1.29101	-1.3989
6223354	chr12:6223354:C:T	9.21461e-09	-2.37928e-10	-0.986501	5.80197e-09	-2.37928e-10	-1.21579
6223596	chr12:6223596:G:A	5.47342e-09	-2.37928e-10	-1.50739	4.38192e-09	-2.37928e-10	-1.4965
6223721	chr12:6223721:G:A	1.23845e-09	-1.9265	-1.06693	7.12361e-10	-1.92672	-1.38643
6223760	chr12:6223760:G:A	4.8275e-09	-1.63296	-5.0546e-10	3.00068e-09	-1.87515	-5.0546e-10
6223870	chr12:6223870:C:G	5.42013e-09	-2.37928e-10	-1.51717	4.29776e-09	-2.37928e-10	-1.51589
6224039	chr12:6224039:C:T	9.45169e-10	-1.87733	-1.38635	7.76012e-10	-1.76076	-1.46681
6224546	chr12:6224546:G:A	1.32418e-08	-2.37928e-10	-0.623916	7.20567e-09	-2.37928e-10	-0.999117
6224562	chr12:6224562:G:C	6.51154e-09	-2.37928e-10	-1.33372	5.54122e-09	-2.37928e-10	-1.26177
6224705	chr12:6224705:C:T	1.13932e-08	-2.37928e-10	-0.774274	6.83701e-09	-2.37928e-10	-1.05163
6225208	chr12:6225208:C:T	4.86463e-08	0.677285	-5.0546e-10	1.01762e-07	1.64865	-5.0546e-10
6225247	chr12:6225247:T:A	7.2836e-09	-2.37928e-10	-1.22167	4.55781e-09	-2.37928e-10	-1.45714
6225719	chr12:6225719:C:T	1.30462e-08	-2.37928e-10	-0.638792	7.14071e-09	-2.37928e-10	-1.00817
6226633	chr12:6226633:G:A	6.10742e-09	-2.37928e-10	-1.39779	4.2631e-09	-2.37928e-10	-1.52399
6226733	chr12:6226733:A:G	2.63241e-08	-2.37928e-10	0.0631925	1.43525e-08	-2.37928e-10	-0.310061
6226741	chr12:6226741:A:G	6.30812e-09	-2.37928e-10	-1.36545	4.28912e-09	-2.37928e-10	-1.5179
6227138	chr12:6227138:A:G	6.0763e-09	-2.37928e-10	-1.4029	4.3713e-09	-2.37928e-10	-1.49892
6227195	chr12:6227195:TA:T	5.59452e-09	-2.37928e-10	-1.4855	4.33924e-09	-2.37928e-10	-1.50629
6227327	chr12:6227327:T:C	5.3739e-09	-2.37928e-10	-1.52574	4.37406e-09	-2.37928e-10	-1.49829
6227377	chr12:6227377:T:C	7.23619e-09	-2.37928e-10	-1.2282	6.22414e-09	-2.37928e-10	-1.14555
6227875	chr12:6227875:C:T	1.59149e-08	-0.440033	-5.0546e-10	4.7688e-08	0.890694	-5.0546e-10
6227910	chr12:6227910:G:A	3.60066e-09	-1.92617	-5.0546e-10	3.16061e-09	-1.82322	-5.0546e-10
6228014	chr12:6228014:G:C	1.05483e-08	-2.37928e-10	-0.851331	6.4409e-09	-2.37928e-10	-1.11132
6228121	chr12:6228121:G:A	6.35055e-09	-2.37928e-10	-1.35875	4.73612e-09	-2.37928e-10	-1.41877
6228132	chr12:6228132:T:A	7.02692e-09	-2.37928e-10	-1.25754	6.62044e-09	-2.37928e-10	-1.08382
6228228	chr12:6228228:A:G	1.01204e-08	-2.37928e-10	-0.892734	6.23586e-09	-2.37928e-10	-1.14367
6228265	chr12:6228265:A:C	1.00999e-08	-2.37928e-10	-0.89477	6.24951e-09	-2.37928e-10	-1.14148
6228576	chr12:6228576:A:C	9.42141e-09	-2.37928e-10	-0.964307	5.61699e-09	-2.37928e-10	-1.24819
6228709	chr12:6228709:C:T	7.59991e-09	-2.37928e-10	-1.17915	6.86134e-09	-2.37928e-10	-1.04808
6228808	chr12:6228808:A:G	2.8656e-08	1.33973	-1.19166	1.48896e-08	0.893088	-1.16641
6229471	chr12:6229471:C:T	1.03226e-08	0.648328	-1.52129	7.09284e-09	0.510438	-1.52534
6229500	chr12:6229500:C:G	1.121e-08	-2.37928e-10	-0.790487	6.72029e-09	-2.37928e-10	-1.06885
6229679	chr12:6229679:A:G	7.14509e-09	-2.37928e-10	-1.24087	6.14085e-09	-2.37928e-10	-1.15902
6229711	chr12:6229711:G:GTCC	5.85379e-09	-2.37928e-10	-1.4402	4.26158e-09	-2.37928e-10	-1.52434
6229724	chr12:6229724:G:C	1.0509e-08	-2.37928e-10	-0.855056	6.41397e-09	-2.37928e-10	-1.11551
6229963	chr12:6229963:G:A	9.88886e-09	-2.37928e-10	-0.915883	6.11826e-09	-2.37928e-10	-1.16271
6230690	chr12:6230690:T:C	1.18057e-08	0.75778	-1.49649	8.47863e-09	0.62755	-1.46399
6230697	chr12:6230697:A:G	1.88132e-09	-1.05019	-1.52513	2.62873e-09	-0.552439	-1.45505
6231222	chr12:6231222:T:C	8.96393e-08	2.6828	-1.39429	2.22097e-08	1.52585	-1.39931
6231901	chr12:6231901:T:C	6.03031e-09	-2.37928e-10	-1.41049	5.15983e-09	-2.37928e-10	-1.33308
6232032	chr12:6232032:C:G	6.57621e-09	-2.37928e-10	-1.32383	5.60834e-09	-2.37928e-10	-1.24973
6232145	chr12:6232145:TA:T	5.75976e-09	-2.37928e-10	-1.4564	4.28154e-09	-2.37928e-10	-1.51967
6232333	chr12:6232333:G:A	4.94176e-09	-0.187087	-1.42248	2.19575e-09	-0.689408	-1.49805
6232657	chr12:6232657:C:T	1.44184e-08	-2.37928e-10	-0.538784	1.66031e-08	-2.37928e-10	-0.164394
6232902	chr12:6232902:T:C	5.51866e-09	-2.37928e-10	-1.49916	4.29211e-09	-2.37928e-10	-1.51721
6233111	chr12:6233111:A:G	5.90985e-09	-2.37928e-10	-1.43067	4.26121e-09	-2.37928e-10	-1.52443
6233890	chr12:6233890:C:T	5.60562e-09	-2.37928e-10	-1.48352	4.34754e-09	-2.37928e-10	-1.50437
6233957	chr12:6233957:C:T	1.23547e-08	0.813222	-1.50648	3.04114e-09	-0.33742	-1.52433
6233985	chr12:6233985:A:G	1.09162e-08	-2.37928e-10	-0.817043	7.79133e-09	-2.37928e-10	-0.920974
6235008	chr12:6235008:A:G	7.51764e-08	2.37916	-1.26661	1.87151e-08	1.42267	-1.46733
6235013	chr12:6235013:G:A	1.42258e-08	-2.37928e-10	-0.552235	8.25559e-09	-2.37928e-10	-0.863095
6235220	chr12:6235220:C:G	1.09202e-08	-2.37928e-10	-0.816681	7.79424e-09	-2.37928e-10	-0.9206
6235335	chr12:6235335:G:A	5.38616e-09	-2.37928e-10	-1.52346	4.31097e-09	-2.37928e-10	-1.51282
6235659	chr12:6235659:C:A	7.44638e-09	-2.37928e-10	-1.19956	5.80699e-09	-2.37928e-10	-1.21492
6235914	chr12:6235914:G:A	5.24281e-09	-0.118202	-1.43223	2.33566e-09	-0.607235	-1.51845
6235977	chr12:6235977:A:G	7.78313e-09	-2.37928e-10	-1.15533	4.81324e-09	-2.37928e-10	-1.40261
6236033	chr12:6236033:C:T	9.57639e-09	0.517368	-1.46536	4.15525e-09	-0.192839	-1.35677
6236578	chr12:6236578:T:C	5.49582e-09	-2.37928e-10	-1.5033	4.29825e-09	-2.37928e-10	-1.51578
6236590	chr12:6236590:C:T	5.49582e-09	-2.37928e-10	-1.5033	4.29825e-09	-2.37928e-10	-1.51578
6236618	chr12:6236618:C:A	9.6186e-09	0.517204	-1.4608	4.00833e-09	-0.217366	-1.36824
6236807	chr12:6236807:G:A	5.48347e-09	-2.37928e-10	-1.50555	4.27312e-09	-2.37928e-10	-1.52164
6236826	chr12:6236826:TC:T	5.44431e-09	-2.37928e-10	-1.51272	4.33204e-09	-2.37928e-10	-1.50795
6236926	chr12:6236926:A:G	1.45665e-09	-1.93217	-0.898981	1.07936e-09	-1.92921	-0.968405
6237221	chr12:6237221:T:C	8.13322e-09	0.0015728	-1.11291	4.76857e-09	-0.307054	-1.10488
6237289	chr12:6237289:C:T	9.52247e-09	-2.37928e-10	-0.953638	7.53748e-09	-2.37928e-10	-0.954097
6237312	chr12:6237312:T:C	5.12467e-09	-0.104644	-1.46858	2.33304e-09	-0.600577	-1.52623
6237314	chr12:6237314:T:C	1.98635e-08	-2.37928e-10	-0.218407	1.0773e-08	-2.37928e-10	-0.596943
6237721	chr12:6237721:G:C	2.14369e-08	-2.37928e-10	-0.142178	1.01483e-08	-2.37928e-10	-0.656682
6238728	chr12:6238728:G:A	6.52851e-09	-2.37928e-10	-1.33111	4.85471e-09	-2.37928e-10	-1.39403
6238975	chr12:6238975:T:G	5.60545e-09	-2.37928e-10	-1.48355	5.60042e-09	-2.37928e-10	-1.25114
6238980	chr12:6238980:A:G	7.84989e-09	0.00282759	-1.14962	4.62742e-09	-0.305096	-1.13689
6239395	chr12:6239395:G:A	6.16501e-09	-2.37928e-10	-1.3884	5.9465e-09	-2.37928e-10	-1.19118
6239434	chr12:6239434:T:C	3.59984e-09	-0.466884	-1.45952	2.06698e-09	-0.724842	-1.52306
6239657	chr12:6239657:G:A	1.26297e-08	-2.37928e-10	-0.67124	1.42408e-08	-2.37928e-10	-0.317872
6239693	chr12:6239693:G:A	1.29583e-09	-1.90679	-1.04135	9.35221e-10	-1.93441	-1.10655
6239760	chr12:6239760:A:G	3.69208e-09	-1.9011	-5.0546e-10	3.35991e-09	-1.76207	-5.0546e-10
6239961	chr12:6239961:G:A	5.19749e-09	-0.0809227	-1.47819	2.38099e-09	-0.579704	-1.52677
6239973	chr12:6239973:A:G	5.59649e-09	-2.37928e-10	-1.48515	4.26336e-09	-2.37928e-10	-1.52393
6240032	chr12:6240032:A:G	6.17015e-09	-2.37928e-10	-1.38757	5.9118e-09	-2.37928e-10	-1.19704
6240162	chr12:6240162:A:G	3.71974e-08	0.477363	-0.068415	1.4927e-08	-0.178698	-0.0921133
6240452	chr12:6240452:C:CA	8.22533e-09	-2.37928e-10	-1.10007	6.5951e-09	-2.37928e-10	-1.08766
6240526	chr12:6240526:C:A	6.06655e-09	-2.37928e-10	-1.4045	5.76054e-09	-2.37928e-10	-1.22295
6240540	chr12:6240540:G:A	7.66017e-09	-2.37928e-10	-1.17126	6.13252e-09	-2.37928e-10	-1.16038
6240656	chr12:6240656:T:C	5.54292e-09	-2.37928e-10	-1.49477	4.27684e-09	-2.37928e-10	-1.52077
6240661	chr12:6240661:C:G	5.74294e-09	-2.37928e-10	-1.45932	5.95858e-09	-2.37928e-10	-1.18915
6241067	chr12:6241067:A:G	7.98281e-09	-2.37928e-10	-1.13	5.06549e-09	-2.37928e-10	-1.35153
6241255	chr12:6241255:C:CTT	7.26887e-09	-2.37928e-10	-1.22369	5.7466e-09	-2.37928e-10	-1.22538
6241256	chr12:6241256:A:AAAT	7.27514e-09	-2.37928e-10	-1.22283	5.75165e-09	-2.37928e-10	-1.2245
6241858	chr12:6241858:G:A	1.47977e-08	-2.37928e-10	-0.512818	8.36922e-09	-2.37928e-10	-0.849424
6242072	chr12:6242072:T:C	5.53119e-09	-2.37928e-10	-1.49689	4.57351e-09	-2.37928e-10	-1.4537
6242168	chr12:6242168:C:T	1.95445e-08	-2.37928e-10	-0.234597	1.00979e-08	-2.37928e-10	-0.661655
6242440	chr12:6242440:A:C	7.27453e-09	-2.37928e-10	-1.22291	5.75113e-09	-2.37928e-10	-1.22459
6242980	chr12:6242980:G:A	2.01073e-08	-2.37928e-10	-0.206206	1.03416e-08	-2.37928e-10	-0.637814
6243095	chr12:6243095:A:G	7.41917e-09	-2.37928e-10	-1.20322	5.89719e-09	-2.37928e-10	-1.19951
6243468	chr12:6243468:G:T	7.24578e-09	-2.37928e-10	-1.22687	5.80784e-09	-2.37928e-10	-1.21478
6243547	chr12:6243547:T:C	2.26423e-09	-1.20463	-1.18542	1.16016e-09	-1.52475	-1.30068
6243646	chr12:6243646:G:A	1.2875e-08	-2.37928e-10	-0.652001	7.5545e-09	-2.37928e-10	-0.951842
6243721	chr12:6243721:C:T	7.58745e-09	-0.10971	-1.07109	3.34077e-09	-0.519047	-1.24874
6243831	chr12:6243831:G:T	2.88729e-08	1.62596	-1.47035	9.87591e-09	0.824051	-1.50794
6244105	chr12:6244105:T:C	6.20073e-09	-2.37928e-10	-1.38262	5.0958e-09	-2.37928e-10	-1.34557
6244600	chr12:6244600:G:A	5.47343e-09	-2.37928e-10	-1.50739	4.31095e-09	-2.37928e-10	-1.51283
6244644	chr12:6244644:G:A	5.58622e-09	-2.37928e-10	-1.48699	5.55763e-09	-2.37928e-10	-1.25881
6244890	chr12:6244890:G:A	5.47e-09	-2.37928e-10	-1.50801	4.2885e-09	-2.37928e-10	-1.51805
6245130	chr12:6245130:A:T	5.41304e-09	-2.37928e-10	-1.51848	4.25221e-09	-2.37928e-10	-1.52655
6245206	chr12:6245206:C:T	9.333e-09	-2.37928e-10	-0.973735	5.74789e-09	-2.37928e-10	-1.22515
6245679	chr12:6245679:G:A	5.97788e-09	-2.37928e-10	-1.41923	4.8572e-09	-2.37928e-10	-1.39352
6245997	chr12:6245997:C:T	4.5347e-09	-1.69553	-5.0546e-10	6.30849e-09	-1.13209	-5.0546e-10
6246014	chr12:6246014:C:T	5.52787e-09	-2.37928e-10	-1.49749	5.39929e-09	-2.37928e-10	-1.28772
6246095	chr12:6246095:T:C	8.17075e-09	-2.37928e-10	-1.10673	4.83239e-09	-2.37928e-10	-1.39864
6246100	chr12:6246100:C:T	5.37766e-09	-2.37928e-10	-1.52504	4.94595e-09	-2.37928e-10	-1.37542
6246402	chr12:6246402:G:A	6.62156e-09	-2.37928e-10	-1.31696	5.68363e-09	-2.37928e-10	-1.23639
6246468	chr12:6246468:G:A	3.57826e-09	-1.93241	-5.0546e-10	2.84977e-09	-1.92675	-5.0546e-10
6246614	chr12:6246614:G:C	5.44079e-09	-2.37928e-10	-1.51337	4.25197e-09	-2.37928e-10	-1.5266
6247730	chr12:6247730:A:C	5.37826e-09	-2.37928e-10	-1.52493	4.25154e-09	-2.37928e-10	-1.5267
6247749	chr12:6247749:C:T	5.76162e-09	-2.37928e-10	-1.45607	4.34947e-09	-2.37928e-10	-1.50393
6247947	chr12:6247947:A:G	5.61383e-09	-2.37928e-10	-1.48206	4.31321e-09	-2.37928e-10	-1.5123
6248582	chr12:6248582:T:A	1.52681e-08	-2.37928e-10	-0.481525	8.60574e-09	-2.37928e-10	-0.821555
6248692	chr12:6248692:T:A	5.4422e-09	-2.37928e-10	-1.51311	5.13018e-09	-2.37928e-10	-1.33884
6248805	chr12:6248805:T:C	1.31634e-08	-2.37928e-10	-0.629855	6.87755e-09	-2.37928e-10	-1.04572
6248841	chr12:6248841:T:C	1.30151e-09	-1.47676	-1.46701	8.79969e-10	-1.70156	-1.40029
6249407	chr12:6249407:T:C	7.34466e-09	-2.37928e-10	-1.21332	5.82099e-09	-2.37928e-10	-1.21251
6250147	chr12:6250147:C:T	6.1187e-09	-2.37928e-10	-1.39594	4.82843e-09	-2.37928e-10	-1.39946
6250706	chr12:6250706:A:G	1.07448e-09	-1.88978	-1.24568	1.76288e-09	-1.65097	-0.756066
6250883	chr12:6250883:A:G	1.69608e-08	-2.37928e-10	-0.376388	8.93671e-09	-2.37928e-10	-0.783817
6250901	chr12:6250901:C:T	6.65333e-09	-2.37928e-10	-1.31217	4.79997e-09	-2.37928e-10	-1.40538
6250993	chr12:6250993:A:C	5.50209e-09	-2.37928e-10	-1.50216	5.31403e-09	-2.37928e-10	-1.30364
6251080	chr12:6251080:G:A	6.12359e-09	-2.37928e-10	-1.39514	4.83186e-09	-2.37928e-10	-1.39875
6251838	chr12:6251838:G:A	1.02894e-09	-1.66788	-1.51088	6.22527e-10	-1.92361	-1.52434
6251936	chr12:6251936:A:G	3.04075e-08	-2.37928e-10	0.207398	1.45182e-08	-2.37928e-10	-0.298585
6252370	chr12:6252370:G:A	7.51323e-09	-2.37928e-10	-1.19063	5.95905e-09	-2.37928e-10	-1.18907
6252527	chr12:6252527:G:A	5.29351e-09	-1.54081	-5.0546e-10	4.18912e-09	-1.54149	-5.0546e-10
6252792	chr12:6252792:C:T	6.48516e-09	-2.37928e-10	-1.33778	5.10841e-09	-2.37928e-10	-1.3431
6252835	chr12:6252835:C:T	1.30112e-09	-1.82213	-1.12194	8.11875e-10	-1.93447	-1.24793
6252992	chr12:6252992:C:T	2.15169e-09	-1.6187	-0.82234	1.15287e-09	-1.8932	-0.938538
6253196	chr12:6253196:A:G	2.80591e-09	-0.770489	-1.40508	1.88982e-09	-0.907159	-1.43035
6253820	chr12:6253820:A:G	1.99004e-07	3.17618	-1.09015	1.9946e-08	1.3874	-1.36835
6253867	chr12:6253867:T:C	6.68028e-09	-2.37928e-10	-1.30813	4.55112e-09	-2.37928e-10	-1.45861
6254134	chr12:6254134:A:G	2.23416e-07	3.72828	-1.52654	2.57537e-08	1.79824	-1.52364
6254175	chr12:6254175:T:G	3.59282e-09	-1.92835	-5.0546e-10	3.09184e-09	-1.84522	-5.0546e-10
6254408	chr12:6254408:G:A	9.95753e-08	2.79796	-1.40434	1.70168e-08	1.06168	-1.20146
6254617	chr12:6254617:G:A	8.52716e-09	-2.37928e-10	-1.06404	6.7585e-09	-2.37928e-10	-1.06318
6254772	chr12:6254772:C:T	1.06234e-08	-2.37928e-10	-0.844234	5.53327e-09	-2.37928e-10	-1.26321
6254806	chr12:6254806:A:G	1.01924e-07	-2.37928e-10	1.41694	3.84859e-08	-2.37928e-10	0.676307
6255121	chr12:6255121:C:A	3.07317e-08	1.36418	-1.14617	9.71746e-09	0.409464	-1.10952
6255142	chr12:6255142:C:A	5.67093e-09	-2.37928e-10	-1.47194	5.75987e-09	-2.37928e-10	-1.22307
6255186	chr12:6255186:G:A	1.55455e-09	-1.57505	-1.19105	8.12235e-10	-1.87355	-1.3084
6255473	chr12:6255473:T:C	2.00316e-09	-0.994747	-1.51782	1.42267e-09	-1.10003	-1.52142
6255622	chr12:6255622:C:T	6.52679e-09	-2.37928e-10	-1.33138	5.13884e-09	-2.37928e-10	-1.33716
6256202	chr12:6256202:G:A	5.05259e-08	0.715194	-5.0546e-10	1.48485e-07	2.0265	-5.0546e-10
6256707	chr12:6256707:C:T	5.61326e-09	-2.37928e-10	-1.48216	4.29201e-09	-2.37928e-10	-1.51723
6256931	chr12:6256931:T:C	2.41382e-09	-1.9343	-0.391784	2.58523e-09	-1.75804	-0.266133
6256949	chr12:6256949:T:C	1.69334e-07	3.21851	-1.29393	1.79225e-08	1.39333	-1.48126
6257020	chr12:6257020:C:T	5.3744e-09	-2.37928e-10	-1.52564	4.28498e-09	-2.37928e-10	-1.51887
6257624	chr12:6257624:T:C	5.53758e-09	-2.37928e-10	-1.49573	4.48778e-09	-2.37928e-10	-1.47263
6258063	chr12:6258063:A:G	1.83665e-09	-1.56491	-1.03444	9.28169e-10	-1.86878	-1.17974
6258095	chr12:6258095:C:T	5.56199e-09	-2.37928e-10	-1.49134	4.29387e-09	-2.37928e-10	-1.5168
6258249	chr12:6258249:A:G	1.71998e-09	-1.52331	-1.14167	8.6252e-10	-1.85089	-1.271
6258386	chr12:6258386:C:T	1.38509e-09	-1.57174	-1.30979	7.42221e-10	-1.8719	-1.40019
6258644	chr12:6258644:T:C	5.57026e-09	-2.37928e-10	-1.48985	5.38512e-09	-2.37928e-10	-1.29034
6258752	chr12:6258752:C:G	7.06161e-09	-2.37928e-10	-1.25262	7.25943e-09	-2.37928e-10	-0.991684
6258979	chr12:6258979:A:T	6.19914e-09	-2.37928e-10	-1.38288	4.89776e-09	-2.37928e-10	-1.38521
6259231	chr12:6259231:G:A	5.61025e-09	-2.37928e-10	-1.4827	4.25143e-09	-2.37928e-10	-1.52673
6259355	chr12:6259355:T:A	6.1966e-09	-2.37928e-10	-1.38329	4.61139e-09	-2.37928e-10	-1.44546
6259739	chr12:6259739:C:T	1.39369e-09	-1.60522	-1.27012	9.7016e-10	-1.88569	-1.11859
6260869	chr12:6260869:C:T	1.01066e-08	0.0649918	-0.959098	6.30006e-09	0.268937	-1.40236
6261909	chr12:6261909:G:C	6.01642e-09	-2.37928e-10	-1.4128	4.27573e-09	-2.37928e-10	-1.52103
6261911	chr12:6261911:T:C	6.55642e-09	0.108699	-1.43555	9.02093e-09	0.554288	-1.32873
6262256	chr12:6262256:A:G	6.45045e-09	0.0405843	-1.38373	4.28337e-09	-0.239543	-1.2797
6262270	chr12:6262270:A:G	7.96597e-09	-2.37928e-10	-1.13211	5.2843e-09	-2.37928e-10	-1.30924
6262612	chr12:6262612:A:G	1.25222e-08	-2.37928e-10	-0.679791	9.19145e-09	-2.37928e-10	-0.755711
6263215	chr12:6263215:T:C	6.84802e-09	0.042002	-1.32533	1.93664e-09	-1.32936	-0.983667
6263242	chr12:6263242:G:A	4.97728e-09	-0.409669	-1.19274	4.20067e-09	-0.272804	-1.26594
6263643	chr12:6263643:C:G	5.3706e-09	-2.37928e-10	-1.52635	4.53056e-09	-2.37928e-10	-1.46314
6264407	chr12:6264407:A:G	2.38803e-09	-0.920315	-1.41651	2.27199e-09	-0.6532	-1.50013
6264871	chr12:6264871:G:A	9.84821e-09	-2.37928e-10	-0.920002	6.6507e-09	-2.37928e-10	-1.07926
6265110	chr12:6265110:G:A	3.57422e-09	-1.93354	-5.0546e-10	3.69124e-09	-1.66802	-5.0546e-10
6265376	chr12:6265376:A:T	7.69017e-09	-2.37928e-10	-1.16735	5.87462e-09	-2.37928e-10	-1.20334
6265603	chr12:6265603:T:A	2.17695e-08	0.497073	-0.623856	3.76424e-08	1.30172	-0.647573
6266273	chr12:6266273:A:G	5.11693e-09	-1.57474	-5.0546e-10	4.04114e-09	-1.57746	-5.0546e-10
6266484	chr12:6266484:C:G	1.48763e-08	-2.37928e-10	-0.507522	8.76717e-09	-2.37928e-10	-0.802971
6266580	chr12:6266580:C:A	6.49907e-09	-2.37928e-10	-1.33563	5.12563e-09	-2.37928e-10	-1.33973
6266754	chr12:6266754:C:T	3.56964e-09	-1.93483	-5.0546e-10	3.01474e-09	-1.87047	-5.0546e-10
6267020	chr12:6267020:A:G	8.2705e-09	-2.37928e-10	-1.0946	6.86911e-09	-2.37928e-10	-1.04695
6267262	chr12:6267262:A:G	1.88306e-09	-1.93339	-0.641003	1.60885e-09	-1.66086	-0.837607
6267416	chr12:6267416:C:T	7.77816e-09	-2.37928e-10	-1.15597	5.45808e-09	-2.37928e-10	-1.27689
6267451	chr12:6267451:T:C	6.9959e-09	-2.37928e-10	-1.26197	6.18064e-09	-2.37928e-10	-1.15256
6267517	chr12:6267517:G:A	3.98778e-09	-1.82406	-5.0546e-10	3.73849e-09	-1.6553	-5.0546e-10
6267915	chr12:6267915:G:A	5.9133e-09	-2.37928e-10	-1.43009	4.76179e-09	-2.37928e-10	-1.41336
6267929	chr12:6267929:G:A	3.57564e-09	-1.93315	-5.0546e-10	3.49925e-09	-1.72144	-5.0546e-10
6268085	chr12:6268085:G:C	1.19953e-09	-1.61881	-1.40655	1.02306e-09	-1.59297	-1.35822
6268187	chr12:6268187:C:A	1.46981e-09	-1.77346	-1.0487	1.3924e-09	-1.93413	-0.708828
6268256	chr12:6268256:AAAT:A	5.85907e-09	-2.37928e-10	-1.4393	4.90558e-09	-2.37928e-10	-1.38361
6268542	chr12:6268542:C:T	5.41635e-09	-2.37928e-10	-1.51787	4.258e-09	-2.37928e-10	-1.52519
6269131	chr12:6269131:T:C	8.43514e-10	-1.89355	-1.48392	6.35136e-10	-1.91468	-1.51322
6269439	chr12:6269439:G:A	1.36951e-09	-1.50502	-1.38782	1.30201e-09	-1.42926	-1.28081
6269473	chr12:6269473:C:T	4.56125e-08	-2.37928e-10	0.612889	2.57086e-08	-2.37928e-10	0.272842
6269718	chr12:6269718:G:A	6.86817e-09	-2.37928e-10	-1.28039	5.96124e-09	-2.37928e-10	-1.18871
6269788	chr12:6269788:T:G	5.54638e-09	-2.37928e-10	-1.49415	4.25324e-09	-2.37928e-10	-1.5263
6269804	chr12:6269804:A:G	1.30895e-09	-1.73396	-1.20411	9.75481e-10	-1.70103	-1.29778
6270188	chr12:6270188:T:G	1.38761e-08	-2.37928e-10	-0.57712	9.02214e-09	-2.37928e-10	-0.774303
6270292	chr12:6270292:T:C	5.48019e-09	-2.37928e-10	-1.50615	4.29964e-09	-2.37928e-10	-1.51545
6270368	chr12:6270368:A:G	1.09496e-09	-1.6346	-1.48197	7.81063e-10	-1.70224	-1.51884
6270635	chr12:6270635:A:G	5.88596e-09	-2.37928e-10	-1.43472	4.607e-09	-2.37928e-10	-1.44641
6270899	chr12:6270899:G:A	1.17583e-09	-1.6344	-1.41092	1.09793e-09	-1.56977	-1.31078
6270953	chr12:6270953:A:G	1.02014e-08	-2.37928e-10	-0.88477	6.89835e-09	-2.37928e-10	-1.0427
6271102	chr12:6271102:A:G	1.17859e-08	-2.37928e-10	-0.740384	7.8148e-09	-2.37928e-10	-0.917965
6271106	chr12:6271106:G:A	1.06698e-09	-1.64155	-1.5009	9.52696e-10	-1.57733	-1.44511
6271110	chr12:6271110:C:T	7.1061e-09	-2.37928e-10	-1.24634	5.53621e-09	-2.37928e-10	-1.26268
6271191	chr12:6271191:C:T	1.06466e-09	-1.65302	-1.49162	8.21944e-10	-1.72047	-1.44959
6271583	chr12:6271583:G:A	1.46322e-08	-2.37928e-10	-0.52407	9.4698e-09	-2.37928e-10	-0.725877
6271713	chr12:6271713:G:T	5.42801e-09	-2.37928e-10	-1.51572	4.25645e-09	-2.37928e-10	-1.52555
6271812	chr12:6271812:C:T	9.5708e-10	-1.72651	-1.52465	7.30177e-10	-1.78055	-1.5079
6272273	chr12:6272273:G:A	6.17043e-09	-2.37928e-10	-1.38752	4.51965e-09	-2.37928e-10	-1.46555
6272341	chr12:6272341:G:A	7.95619e-10	-1.91384	-1.52209	6.26888e-10	-1.91654	-1.52444
6272873	chr12:6272873:G:T	8.87627e-10	-1.89791	-1.42859	7.31841e-10	-1.82781	-1.45837
6273251	chr12:6273251:G:GTT	5.37928e-09	-2.37928e-10	-1.52474	4.41982e-09	-2.37928e-10	-1.48789
6273297	chr12:6273297:C:T	7.44133e-09	-2.37928e-10	-1.20024	5.18106e-09	-2.37928e-10	-1.32897
6273408	chr12:6273408:G:C	5.45035e-09	-2.37928e-10	-1.51161	4.25263e-09	-2.37928e-10	-1.52645
6273531	chr12:6273531:GGAACAAGGGACAGTGA:G	5.43598e-09	-2.37928e-10	-1.51425	4.37904e-09	-2.37928e-10	-1.49716
6273923	chr12:6273923:C:T	5.74488e-09	-2.37928e-10	-1.45898	4.67977e-09	-2.37928e-10	-1.43074
6273939	chr12:6273939:G:A	5.81084e-09	-2.37928e-10	-1.44757	4.47624e-09	-2.37928e-10	-1.4752
6274007	chr12:6274007:C:A	5.37306e-09	-2.37928e-10	-1.52589	4.25952e-09	-2.37928e-10	-1.52483
6274060	chr12:6274060:G:A	9.0506e-10	-1.87841	-1.42864	7.25146e-10	-1.82891	-1.46646
6274154	chr12:6274154:T:C	7.90022e-09	-2.37928e-10	-1.1404	5.78883e-09	-2.37928e-10	-1.21805
6274298	chr12:6274298:A:G	5.48835e-09	-2.37928e-10	-1.50466	4.45666e-09	-2.37928e-10	-1.47959
6274415	chr12:6274415:A:G	5.45629e-09	-2.37928e-10	-1.51052	4.2513e-09	-2.37928e-10	-1.52676
6274609	chr12:6274609:T:C	1.32378e-09	-1.42987	-1.49693	1.34164e-09	-1.28523	-1.39486
6274706	chr12:6274706:G:A	5.93178e-09	-2.37928e-10	-1.42697	4.43494e-09	-2.37928e-10	-1.48447
6275031	chr12:6275031:G:A	9.55674e-09	-2.37928e-10	-0.950045	6.53852e-09	-2.37928e-10	-1.09627
6275538	chr12:6275538:AT:A	5.7966e-09	-2.37928e-10	-1.45002	4.35734e-09	-2.37928e-10	-1.50212
6275558	chr12:6275558:T:C	5.56277e-09	-2.37928e-10	-1.4912	4.27935e-09	-2.37928e-10	-1.52018
6275769	chr12:6275769:T:C	6.21058e-09	-2.37928e-10	-1.38104	4.64581e-09	-2.37928e-10	-1.43802
6275783	chr12:6275783:A:G	5.78836e-09	-2.37928e-10	-1.45144	4.46165e-09	-2.37928e-10	-1.47847
6275797	chr12:6275797:G:A	7.04083e-09	-2.37928e-10	-1.25557	4.99262e-09	-2.37928e-10	-1.36602
6276035	chr12:6276035:G:A	5.42757e-09	-2.37928e-10	-1.5158	4.55648e-09	-2.37928e-10	-1.45744
6276508	chr12:6276508:A:G	6.53923e-09	-1.79135	0.461882	9.48808e-09	-1.48052	0.756573
6276561	chr12:6276561:C:T	3.47399e-09	-0.468971	-1.49302	4.57375e-09	0.0194368	-1.47309
6276722	chr12:6276722:C:G	5.50688e-09	-2.37928e-10	-1.50129	4.47795e-09	-2.37928e-10	-1.47482
6276723	chr12:6276723:C:T	9.73456e-10	-1.89868	-1.33551	7.03479e-10	-1.87406	-1.45164
6276758	chr12:6276758:AGGTC:A	9.03894e-10	-1.9026	-1.40573	7.15097e-10	-1.8623	-1.44702
6276759	chr12:6276759:G:A	5.42262e-09	-2.37928e-10	-1.51671	4.39576e-09	-2.37928e-10	-1.49334
6276836	chr12:6276836:C:T	2.93653e-09	-0.636659	-1.4934	3.21636e-09	-0.281143	-1.52459
6277170	chr12:6277170:C:T	4.77492e-09	-0.16812	-1.47579	6.65712e-09	0.362008	-1.44031
6277345	chr12:6277345:T:G	5.62417e-09	-2.37928e-10	-1.48022	4.30087e-09	-2.37928e-10	-1.51517
6277352	chr12:6277352:G:A	4.60089e-09	-0.16201	-1.51903	6.31577e-09	0.371691	-1.50263
6277608	chr12:6277608:T:C	4.65458e-09	-0.954298	-0.715141	4.51592e-09	-0.607904	-0.858472
6277668	chr12:6277668:C:T	5.74483e-09	-2.37928e-10	-1.45899	5.04949e-09	-2.37928e-10	-1.3547
6277818	chr12:6277818:CT:C	1.18698e-09	-1.55565	-1.48023	1.08163e-09	-1.45652	-1.439
6277887	chr12:6277887:C:T	5.61292e-09	-0.21721	-1.26501	5.97663e-09	0.261738	-1.44787
6277989	chr12:6277989:G:A	6.44737e-09	-2.37928e-10	-1.34362	4.442e-09	-2.37928e-10	-1.48288
6278120	chr12:6278120:A:G	5.5478e-09	-2.37928e-10	-1.49389	4.52339e-09	-2.37928e-10	-1.46472
6278520	chr12:6278520:G:A	1.94365e-09	-1.02292	-1.5198	2.26206e-09	-0.632215	-1.5255
6278676	chr12:6278676:G:C	2.00034e-08	-0.211388	-5.0546e-10	2.85434e-08	0.37744	-5.0546e-10
6279077	chr12:6279077:C:T	5.54487e-09	-2.37928e-10	-1.49442	4.5244e-09	-2.37928e-10	-1.4645
6279280	chr12:6279280:T:G	6.88551e-09	-2.37928e-10	-1.27787	4.92673e-09	-2.37928e-10	-1.37931
6279385	chr12:6279385:A:C	2.44833e-08	-2.37928e-10	-0.00930065	1.63829e-08	-2.37928e-10	-0.177749
6280310	chr12:6280310:T:C	5.98277e-09	-2.37928e-10	-1.41841	4.38869e-09	-2.37928e-10	-1.49495
6280810	chr12:6280810:G:A	9.20508e-10	-1.76429	-1.52583	7.79073e-10	-1.73357	-1.49007
6280835	chr12:6280835:G:A	7.12461e-09	-2.37928e-10	-1.24374	5.04353e-09	-2.37928e-10	-1.35588
6280870	chr12:6280870:T:C	4.91924e-08	0.688447	-5.0546e-10	2.84748e-08	0.375034	-5.0546e-10
6280903	chr12:6280903:G:A	5.4078e-09	-2.37928e-10	-1.51945	4.51612e-09	-2.37928e-10	-1.46633
6280910	chr12:6280910:C:A	5.48982e-09	-2.37928e-10	-1.5044	4.25132e-09	-2.37928e-10	-1.52676
6280982	chr12:6280982:CCACTCCTGGGG:C	5.36959e-09	-2.37928e-10	-1.52654	4.42648e-09	-2.37928e-10	-1.48638
6281181	chr12:6281181:T:C	9.92367e-09	-2.37928e-10	-0.912369	6.5532e-09	-2.37928e-10	-1.09403
6281247	chr12:6281247:A:G	1.01147e-09	-1.67097	-1.52492	8.80085e-10	-1.61841	-1.48331
6281376	chr12:6281376:C:T	5.4358e-09	-2.37928e-10	-1.51428	4.29786e-09	-2.37928e-10	-1.51587
6281456	chr12:6281456:G:C	1.32963e-09	-1.59817	-1.32421	9.02471e-10	-1.58408	-1.49252
6281550	chr12:6281550:C:T	5.87779e-09	-2.37928e-10	-1.43611	4.26642e-09	-2.37928e-10	-1.52321
6281754	chr12:6281754:G:A	1.3445e-09	-1.68825	-1.22302	8.67229e-10	-1.65898	-1.45746
6281859	chr12:6281859:G:A	5.10976e-08	-2.37928e-10	0.726446	3.8372e-08	-2.37928e-10	0.673343
6281941	chr12:6281941:G:A	9.31437e-09	-2.37928e-10	-0.975734	6.22883e-09	-2.37928e-10	-1.1448
6282096	chr12:6282096:G:A	5.62918e-09	-2.37928e-10	-1.47933	4.30111e-09	-2.37928e-10	-1.51511
6282319	chr12:6282319:T:C	9.15018e-10	-1.77694	-1.51916	7.38523e-10	-1.76559	-1.51149
6282400	chr12:6282400:C:T	5.47652e-09	-2.37928e-10	-1.50682	4.44094e-09	-2.37928e-10	-1.48312
6283002	chr12:6283002:A:T	5.6961e-09	-2.37928e-10	-1.46751	5.12976e-09	-2.37928e-10	-1.33893
6283176	chr12:6283176:A:C	6.64624e-09	-2.37928e-10	-1.31324	4.83782e-09	-2.37928e-10	-1.39752
6283195	chr12:6283195:A:C	3.87489e-09	-1.85277	-5.0546e-10	5.42438e-09	-1.28308	-5.0546e-10
6283479	chr12:6283479:G:A	9.25963e-09	-2.37928e-10	-0.981628	6.63979e-09	-2.37928e-10	-1.0809
6283672	chr12:6283672:C:G	9.31809e-08	-2.37928e-10	1.32725	1.04741e-07	-2.37928e-10	1.6775
6283723	chr12:6283723:A:G	9.98381e-10	-1.68214	-1.52677	8.27517e-10	-1.67292	-1.49039
6283935	chr12:6283935:G:A	5.37006e-09	-2.37928e-10	-1.52645	4.41277e-09	-2.37928e-10	-1.48948
6283999	chr12:6283999:C:G	7.9789e-08	-2.37928e-10	1.17209	8.85019e-08	-2.37928e-10	1.50904
6284078	chr12:6284078:G:A	5.36879e-09	-2.37928e-10	-1.52669	4.42546e-09	-2.37928e-10	-1.48661
6284510	chr12:6284510:C:T	5.37519e-09	-2.37928e-10	-1.5255	4.39226e-09	-2.37928e-10	-1.49414
6284576	chr12:6284576:C:T	1.46027e-08	-2.37928e-10	-0.526085	9.86466e-09	-2.37928e-10	-0.685026
6285022	chr12:6285022:G:A	7.76795e-09	-2.37928e-10	-1.15729	5.55833e-09	-2.37928e-10	-1.25869
6285134	chr12:6285134:A:C	5.418e-09	-2.37928e-10	-1.51756	4.26063e-09	-2.37928e-10	-1.52457
6285277	chr12:6285277:C:A	5.83803e-09	-2.37928e-10	-1.4429	4.2633e-09	-2.37928e-10	-1.52394
6285433	chr12:6285433:A:T	8.87646e-09	-2.37928e-10	-1.02389	7.56295e-09	-2.37928e-10	-0.950724
6285469	chr12:6285469:T:C	9.52151e-10	-1.91607	-1.34025	6.53532e-10	-1.90906	-1.49028
6285512	chr12:6285512:G:C	9.68604e-10	-1.89235	-1.34684	6.67289e-10	-1.88536	-1.49316
6285717	chr12:6285717:C:T	1.26896e-08	-2.37928e-10	-0.666513	6.79586e-09	-2.37928e-10	-1.05767
6285843	chr12:6285843:C:T	1.37986e-08	-2.37928e-10	-0.582724	9.4004e-09	-2.37928e-10	-0.733233
6285901	chr12:6285901:G:T	6.0161e-09	-2.37928e-10	-1.41285	4.47522e-09	-2.37928e-10	-1.47543
6286744	chr12:6286744:C:T	1.00164e-08	0.292326	-1.1954	1.29429e-08	0.887963	-1.3014
6286776	chr12:6286776:G:A	4.55658e-09	-0.180877	-1.50984	5.94333e-09	0.329298	-1.52101
6286932	chr12:6286932:C:A	1.22131e-08	0.595539	-1.30032	1.87813e-08	1.25511	-1.29624
6286978	chr12:6286978:T:G	5.66954e-08	0.830401	-5.0546e-10	9.12072e-08	1.53915	-5.0546e-10
6287040	chr12:6287040:T:A	9.67076e-10	-1.902	-1.33877	6.81404e-10	-1.89203	-1.46555
6287120	chr12:6287120:T:C	1.59131e-08	-1.71019	1.27005	2.56081e-08	-1.38988	1.6588
6287268	chr12:6287268:G:T	5.96962e-09	-2.37928e-10	-1.42061	4.5367e-09	-2.37928e-10	-1.46179
6287486	chr12:6287486:G:A	5.51064e-09	-2.37928e-10	-1.50061	4.25893e-09	-2.37928e-10	-1.52497
6287529	chr12:6287529:T:C	5.86705e-09	-2.37928e-10	-1.43794	4.39979e-09	-2.37928e-10	-1.49243
6287620	chr12:6287620:T:C	6.11517e-09	0.108878	-1.5054	8.26104e-09	0.663035	-1.52547
6287758	chr12:6287758:T:C	5.9786e-09	0.0881771	-1.50728	8.09979e-09	0.643956	-1.5261
6288124	chr12:6288124:C:G	7.13057e-09	-2.37928e-10	-1.2429	4.85295e-09	-2.37928e-10	-1.3944
6288142	chr12:6288142:C:T	1.33717e-08	-2.37928e-10	-0.614152	7.07823e-09	-2.37928e-10	-1.01696
6288270	chr12:6288270:T:C	5.68915e-09	0.028537	-1.49727	7.53519e-09	0.568977	-1.52338
6288484	chr12:6288484:G:A	5.38287e-09	-0.0261585	-1.49791	7.15709e-09	0.517761	-1.52364
6288692	chr12:6288692:GC:G	6.81069e-09	0.0205467	-1.30934	9.72805e-09	0.559464	-1.25844
6288774	chr12:6288774:C:T	5.97792e-09	-2.37928e-10	-1.41922	4.34003e-09	-2.37928e-10	-1.5061
6288834	chr12:6288834:C:T	2.5934e-09	-1.66221	-0.592107	1.53838e-09	-1.62665	-0.916599
6289036	chr12:6289036:G:C	2.85656e-09	-1.51373	-0.643939	1.71041e-09	-1.47177	-0.965482
6289193	chr12:6289193:C:T	5.97786e-09	-2.37928e-10	-1.41923	4.34014e-09	-2.37928e-10	-1.50608
6289274	chr12:6289274:A:T	5.44176e-09	-2.37928e-10	-1.51319	4.56697e-09	-2.37928e-10	-1.45513
6289670	chr12:6289670:C:T	9.41878e-10	-1.90901	-1.35816	6.53056e-10	-1.90389	-1.49619
6289828	chr12:6289828:T:C	9.52216e-10	-1.90073	-1.35553	6.5963e-10	-1.89484	-1.49522
6289847	chr12:6289847:C:T	9.44687e-09	0.543955	-1.50556	1.42858e-08	1.17395	-1.48867
6291630	chr12:6291630:C:T	5.71718e-08	0.838769	-5.0546e-10	9.07679e-08	1.53432	-5.0546e-10
6292213	chr12:6292213:A:G	1.00784e-09	-1.87946	-1.32001	6.81206e-10	-1.87958	-1.47829
6292246	chr12:6292246:T:C	1.31576e-08	0.852231	-1.48252	1.69093e-08	1.37281	-1.51893
6292317	chr12:6292317:A:C	9.12447e-08	1.30625	-5.0546e-10	1.52791e-07	2.05508	-5.0546e-10
6292422	chr12:6292422:C:G	3.63869e-09	-1.91567	-5.0546e-10	3.06551e-09	-1.85377	-5.0546e-10
6292498	chr12:6292498:C:A	6.14567e-08	0.911041	-5.0546e-10	9.86822e-08	1.61792	-5.0546e-10
6292634	chr12:6292634:C:T	8.20092e-09	-2.37928e-10	-1.10304	6.39394e-09	-2.37928e-10	-1.11863
6292829	chr12:6292829:A:C	5.39625e-09	-2.37928e-10	-1.52159	4.31603e-09	-2.37928e-10	-1.51165
6292921	chr12:6292921:T:C	6.63052e-09	-2.37928e-10	-1.31561	4.50566e-09	-2.37928e-10	-1.46865
6293174	chr12:6293174:T:C	9.62717e-09	-2.37928e-10	-0.942702	5.53992e-09	-2.37928e-10	-1.262
6293305	chr12:6293305:T:C	8.88718e-10	-1.89691	-1.42836	6.66428e-10	-1.88164	-1.49816
6293740	chr12:6293740:G:A	1.1432e-08	-2.37928e-10	-0.770873	6.75869e-09	-2.37928e-10	-1.06316
6294008	chr12:6294008:G:A	1.27521e-09	-1.90505	-1.05912	1.04746e-09	-1.88728	-1.04034
6294121	chr12:6294121:T:A	5.36846e-09	-2.37928e-10	-1.52675	4.31026e-09	-2.37928e-10	-1.51299
6294571	chr12:6294571:C:A	6.15087e-08	0.911886	-5.0546e-10	9.91525e-08	1.62267	-5.0546e-10
6294913	chr12:6294913:G:A	1.39473e-09	-1.46063	-1.41396	7.88627e-10	-1.84743	-1.36402
6295755	chr12:6295755:G:A	7.13073e-09	-2.37928e-10	-1.24288	5.09233e-09	-2.37928e-10	-1.34625
6295786	chr12:6295786:C:T	1.21069e-09	-1.80467	-1.21143	1.22338e-09	-1.60116	-1.17121
6295859	chr12:6295859:A:T	6.59016e-09	-2.37928e-10	-1.32171	5.56331e-09	-2.37928e-10	-1.25779
6295972	chr12:6295972:G:A	6.16803e-09	-2.37928e-10	-1.38791	5.19551e-09	-2.37928e-10	-1.32619
6296000	chr12:6296000:G:A	6.78131e-09	-2.37928e-10	-1.29312	4.59813e-09	-2.37928e-10	-1.44834
6296046	chr12:6296046:C:T	2.18345e-08	1.30312	-1.42692	3.7084e-08	2.04729	-1.40809
6296259	chr12:6296259:C:T	7.52147e-09	-2.37928e-10	-1.18953	5.308e-09	-2.37928e-10	-1.30477
6296412	chr12:6296412:T:C	1.93847e-09	-1.39869	-1.1467	9.02205e-10	-1.79701	-1.27989
6296523	chr12:6296523:CT:C	5.47888e-09	-2.37928e-10	-1.50639	4.32822e-09	-2.37928e-10	-1.50883
6296579	chr12:6296579:C:T	2.46299e-08	1.41768	-1.42102	4.24502e-08	2.17609	-1.40175
6296652	chr12:6296652:G:A	1.61271e-09	-1.25678	-1.4726	8.12342e-10	-1.67692	-1.5049
6296817	chr12:6296817:G:A	8.85621e-10	-1.86046	-1.4683	6.37071e-10	-1.92055	-1.50431
6296986	chr12:6296986:A:G	2.14762e-08	1.28033	-1.42067	3.64056e-08	2.02209	-1.40135
6297080	chr12:6297080:G:A	6.53451e-09	-2.37928e-10	-1.33019	4.53715e-09	-2.37928e-10	-1.46169
6297623	chr12:6297623:C:T	6.87394e-09	-2.37928e-10	-1.27955	4.94696e-09	-2.37928e-10	-1.37521
6297650	chr12:6297650:CATG:C	7.07738e-09	-2.37928e-10	-1.25039	4.71863e-09	-2.37928e-10	-1.42247
6297738	chr12:6297738:T:C	9.21849e-09	-1.33087	0.344794	2.58088e-09	-1.75387	-0.271987
6297787	chr12:6297787:T:A	5.77328e-09	-2.37928e-10	-1.45405	4.35163e-09	-2.37928e-10	-1.50343
6297875	chr12:6297875:A:G	6.95732e-09	-2.37928e-10	-1.2675	4.99554e-09	-2.37928e-10	-1.36544
6298571	chr12:6298571:T:C	1.32864e-09	-1.81392	-1.10922	9.64569e-10	-1.93381	-1.07625
6298641	chr12:6298641:T:C	2.15636e-08	1.28606	-1.42234	3.66012e-08	2.02959	-1.40349
6298988	chr12:6298988:A:C	1.05457e-08	-2.37928e-10	-0.851577	7.94654e-09	-2.37928e-10	-0.901248
6299220	chr12:6299220:C:T	5.37772e-09	-2.37928e-10	-1.52503	4.25158e-09	-2.37928e-10	-1.52669
6299256	chr12:6299256:C:T	9.1753e-09	-2.37928e-10	-0.990776	5.36867e-09	-2.37928e-10	-1.2934
6299584	chr12:6299584:G:A	5.57324e-09	-2.37928e-10	-1.48931	4.39663e-09	-2.37928e-10	-1.49315
6299868	chr12:6299868:A:G	1.48121e-08	-0.993997	0.482147	3.71811e-09	-1.5842	-0.0765735
6300201	chr12:6300201:T:C	4.01843e-08	-2.37928e-10	0.486186	1.7604e-08	-2.37928e-10	-0.105859
6300353	chr12:6300353:C:T	6.25562e-09	-1.37381	-5.0546e-10	1.05253e-08	-0.620207	-5.0546e-10
6300419	chr12:6300419:A:T	5.47502e-09	-2.37928e-10	-1.5071	4.28724e-09	-2.37928e-10	-1.51834
6300453	chr12:6300453:G:A	1.45714e-09	-1.82985	-1.00097	1.00935e-09	-1.93117	-1.03351
6300540	chr12:6300540:T:C	1.11364e-09	-1.88167	-1.21799	1.07545e-09	-1.72869	-1.17256
6300566	chr12:6300566:C:T	6.43419e-09	-2.37928e-10	-1.34567	4.90382e-09	-2.37928e-10	-1.38397
6300596	chr12:6300596:T:G	8.65602e-09	-2.37928e-10	-1.04904	6.74029e-09	-2.37928e-10	-1.06588
6300604	chr12:6300604:T:C	5.42416e-09	-1.43262	-0.0838064	1.76062e-09	-1.82222	-0.586095
6300656	chr12:6300656:C:T	9.47425e-09	-2.37928e-10	-0.958714	5.64408e-09	-2.37928e-10	-1.24338
6300824	chr12:6300824:A:G	5.74117e-09	-2.37928e-10	-1.45963	4.93745e-09	-2.37928e-10	-1.37714
6301296	chr12:6301296:C:T	1.9333e-08	1.20193	-1.44741	3.17991e-08	1.9381	-1.45265
6301642	chr12:6301642:T:C	4.98443e-09	-1.92466	0.323687	2.54592e-09	-1.80878	-0.230709
6301685	chr12:6301685:G:A	1.68194e-08	1.05056	-1.43532	2.67633e-08	1.76271	-1.44966
6302260	chr12:6302260:A:G	6.86244e-09	-2.37928e-10	-1.28123	4.92861e-09	-2.37928e-10	-1.37893
6302870	chr12:6302870:T:G	8.61514e-10	-1.87812	-1.47824	7.59877e-10	-1.72202	-1.52657
6303541	chr12:6303541:C:A	7.61274e-09	-2.37928e-10	-1.17747	5.81152e-09	-2.37928e-10	-1.21414
6303601	chr12:6303601:T:C	6.94936e-09	-2.37928e-10	-1.26864	4.98078e-09	-2.37928e-10	-1.3684
6303655	chr12:6303655:G:A	9.14096e-09	-2.37928e-10	-0.994527	6.99067e-09	-2.37928e-10	-1.02941
6303694	chr12:6303694:T:C	5.91458e-09	-2.37928e-10	-1.42987	4.28768e-09	-2.37928e-10	-1.51824
6303913	chr12:6303913:A:G	6.43837e-09	-2.37928e-10	-1.34502	4.69227e-09	-2.37928e-10	-1.42807
6304087	chr12:6304087:G:A	1.23752e-08	-2.37928e-10	-0.691598	7.94882e-09	-2.37928e-10	-0.900962
6304113	chr12:6304113:C:G	3.41589e-08	1.75525	-1.43152	6.01132e-08	2.56436	-1.44211
6304234	chr12:6304234:G:A	4.28634e-09	-0.251661	-1.5002	2.37222e-09	-0.58345	-1.52671
6304298	chr12:6304298:A:T	6.43689e-09	-2.37928e-10	-1.34525	4.69104e-09	-2.37928e-10	-1.42833
6304800	chr12:6304800:C:T	5.37637e-09	-2.37928e-10	-1.52528	4.47218e-09	-2.37928e-10	-1.47611
6304870	chr12:6304870:A:G	6.92966e-09	-2.37928e-10	-1.27148	5.30221e-09	-2.37928e-10	-1.30586
6305014	chr12:6305014:T:C	4.40743e-09	-0.27034	-1.45366	2.38005e-09	-0.587961	-1.5189
6305053	chr12:6305053:A:G	6.57132e-09	-2.37928e-10	-1.32458	4.76598e-09	-2.37928e-10	-1.41248
6305074	chr12:6305074:T:A	6.48367e-09	-2.37928e-10	-1.33801	4.71858e-09	-2.37928e-10	-1.42248
6305348	chr12:6305348:G:A	6.56378e-09	-2.37928e-10	-1.32573	4.76252e-09	-2.37928e-10	-1.41321
6305567	chr12:6305567:G:A	1.06369e-08	-2.37928e-10	-0.842966	9.82767e-09	-2.37928e-10	-0.688783
6305702	chr12:6305702:C:T	6.33224e-09	-2.37928e-10	-1.36164	4.83741e-09	-2.37928e-10	-1.39761
6305745	chr12:6305745:G:A	1.07616e-09	-1.71565	-1.41825	7.61222e-10	-1.8932	-1.35361
6305885	chr12:6305885:C:T	4.25676e-08	0.543802	-5.0546e-10	7.00413e-08	1.2751	-5.0546e-10
6305992	chr12:6305992:C:T	8.58963e-10	-1.91518	-1.44414	7.16474e-10	-1.92747	-1.37993
6305993	chr12:6305993:A:G	2.78633e-09	-1.79898	-0.38359	2.53843e-09	-1.93263	-0.109812
6306257	chr12:6306257:C:T	1.09292e-09	-1.6504	-1.46804	1.19389e-09	-1.38908	-1.40769
6306622	chr12:6306622:G:A	5.36941e-09	-2.37928e-10	-1.52657	4.25762e-09	-2.37928e-10	-1.52527
6306828	chr12:6306828:T:C	2.59844e-09	-0.753862	-1.49852	2.16925e-09	-0.729113	-1.47049
6307354	chr12:6307354:C:T	9.64712e-09	-2.37928e-10	-0.940633	6.0167e-09	-2.37928e-10	-1.17945
6307813	chr12:6307813:G:A	1.1697e-09	-1.5276	-1.52294	1.42432e-09	-1.12139	-1.4989
6308407	chr12:6308407:G:A	6.9042e-09	-1.27516	-5.0546e-10	7.39494e-09	-0.973188	-5.0546e-10
6309188	chr12:6309188:C:T	7.10908e-09	-2.37928e-10	-1.24592	5.78622e-09	-2.37928e-10	-1.21851
6309802	chr12:6309802:C:T	5.60271e-09	-2.37928e-10	-1.48404	4.46584e-09	-2.37928e-10	-1.47753
6309837	chr12:6309837:C:T	9.24405e-09	-2.37928e-10	-0.983312	6.63965e-09	-2.37928e-10	-1.08093
6309877	chr12:6309877:G:C	6.64324e-08	-2.37928e-10	0.988893	7.77658e-08	-2.37928e-10	1.37972
6309954	chr12:6309954:G:A	1.01811e-09	-1.89557	-1.29377	9.13542e-10	-1.82166	-1.24275
6310173	chr12:6310173:G:C	7.94693e-08	-2.37928e-10	1.16808	4.10354e-08	-2.37928e-10	0.74045
6310306	chr12:6310306:G:A	5.57666e-09	-2.37928e-10	-1.4887	4.37067e-09	-2.37928e-10	-1.49907
6310587	chr12:6310587:G:A	9.92112e-10	-1.7711	-1.44411	9.14315e-10	-1.62718	-1.43638
6310710	chr12:6310710:T:G	7.09282e-09	-2.37928e-10	-1.24821	5.15847e-09	-2.37928e-10	-1.33334
6310714	chr12:6310714:G:C	1.30069e-08	0.682243	-1.32405	5.99525e-08	2.51576	-1.39619
6310871	chr12:6310871:G:A	1.03645e-09	-1.75106	-1.42044	7.97962e-10	-1.73215	-1.46753
6310980	chr12:6310980:C:A	1.04321e-09	-1.83662	-1.32837	1.00628e-09	-1.91822	-1.0495
6311079	chr12:6311079:C:G	5.37907e-09	-2.37928e-10	-1.52478	4.25215e-09	-2.37928e-10	-1.52656
6311130	chr12:6311130:C:T	4.56241e-09	-0.808222	-0.881219	3.25173e-09	-0.586256	-1.20854
6311347	chr12:6311347:T:C	4.13678e-09	-0.45082	-1.33655	3.28621e-09	-0.389814	-1.39444
6311510	chr12:6311510:C:A	4.12099e-09	-1.7912	-5.0546e-10	3.42204e-09	-1.74375	-5.0546e-10
6311878	chr12:6311878:C:T	7.38453e-09	-2.37928e-10	-1.2079	6.24749e-09	-2.37928e-10	-1.14181
6311987	chr12:6311987:C:T	9.42485e-08	-2.37928e-10	1.33864	5.37259e-08	-2.37928e-10	1.00991
6312008	chr12:6312008:A:T	1.03392e-09	-1.90501	-1.26893	9.33551e-10	-1.83172	-1.21102
6312213	chr12:6312213:C:T	7.65408e-09	-2.37928e-10	-1.17205	5.48818e-09	-2.37928e-10	-1.27139
6312248	chr12:6312248:C:T	6.95767e-09	-2.37928e-10	-1.26745	5.23031e-09	-2.37928e-10	-1.31952
6312329	chr12:6312329:G:A	8.80855e-10	-1.932	-1.40215	8.00363e-10	-1.77232	-1.42435
6312578	chr12:6312578:G:A	6.14042e-09	-2.37928e-10	-1.3924	5.12529e-09	-2.37928e-10	-1.3398
6312644	chr12:6312644:T:A	5.40556e-09	-2.37928e-10	-1.51986	4.25175e-09	-2.37928e-10	-1.52665
6312758	chr12:6312758:G:C	6.94971e-09	-2.37928e-10	-1.26859	5.22486e-09	-2.37928e-10	-1.32056
6312886	chr12:6312886:C:A	7.13859e-09	-1.24178	-5.0546e-10	7.83929e-09	-0.914837	-5.0546e-10
6313106	chr12:6313106:T:C	7.34529e-09	-1.21323	-5.0546e-10	4.76809e-09	-1.41204	-5.0546e-10
6313163	chr12:6313163:G:A	5.37257e-09	-2.37928e-10	-1.52599	4.2574e-09	-2.37928e-10	-1.52533
6313171	chr12:6313171:G:A	6.06755e-09	-2.37928e-10	-1.40434	4.72733e-09	-2.37928e-10	-1.42062
6313269	chr12:6313269:C:T	3.56871e-09	-1.93509	-5.0546e-10	2.99248e-09	-1.87788	-5.0546e-10
6313413	chr12:6313413:T:A	9.24691e-10	-1.7965	-1.48908	1.03775e-09	-1.48608	-1.45084
6313624	chr12:6313624:C:T	7.51959e-09	-2.37928e-10	-1.18978	5.36908e-09	-2.37928e-10	-1.29333
6313822	chr12:6313822:G:T	1.30081e-09	-1.92364	-1.02066	1.11472e-09	-1.80719	-1.05819
6313842	chr12:6313842:G:A	5.42623e-09	-2.37928e-10	-1.51605	4.26964e-09	-2.37928e-10	-1.52245
6313865	chr12:6313865:A:T	5.40677e-09	-2.37928e-10	-1.51964	4.2759e-09	-2.37928e-10	-1.52099
6313946	chr12:6313946:T:C	2.49553e-08	-2.37928e-10	0.00979526	1.45033e-08	-2.37928e-10	-0.299607
6314082	chr12:6314082:T:C	6.85194e-09	-2.37928e-10	-1.28276	6.03162e-09	-2.37928e-10	-1.17697
6314240	chr12:6314240:C:T	1.0818e-08	-0.826083	-5.0546e-10	1.10642e-08	-0.57027	-5.0546e-10
6314245	chr12:6314245:G:A	4.38572e-09	-1.72894	-5.0546e-10	4.48133e-09	-1.47406	-5.0546e-10
6314278	chr12:6314278:G:A	5.37093e-09	-2.37928e-10	-1.52629	4.25176e-09	-2.37928e-10	-1.52665
6314734	chr12:6314734:A:G	2.52621e-09	-1.85964	-0.420936	1.09429e-09	-1.92155	-0.96233
6315022	chr12:6315022:T:C	5.63723e-09	-2.37928e-10	-1.4779	4.82245e-09	-2.37928e-10	-1.4007
6315411	chr12:6315411:A:G	1.20904e-09	-1.54449	-1.47297	1.39522e-09	-1.11606	-1.52487
6315481	chr12:6315481:G:T	3.61524e-09	-1.92213	-5.0546e-10	2.91386e-09	-1.90451	-5.0546e-10
6315934	chr12:6315934:A:G	1.10311e-08	-2.37928e-10	-0.806569	7.90631e-09	-2.37928e-10	-0.906323
6316019	chr12:6316019:C:T	9.78299e-09	-2.37928e-10	-0.926646	7.32998e-09	-2.37928e-10	-0.982012
6316450	chr12:6316450:C:T	1.02305e-08	-2.37928e-10	-0.881918	8.02975e-09	-2.37928e-10	-0.890831
6316639	chr12:6316639:A:G	1.44499e-09	-1.61689	-1.2223	1.94216e-09	-1.14804	-1.16214
6316723	chr12:6316723:TG:T	1.04527e-09	-1.70387	-1.45914	1.31576e-09	-1.2835	-1.41606
6316761	chr12:6316761:C:T	3.47204e-09	-1.50392	-0.458628	3.83735e-09	-0.995879	-0.633323
6317025	chr12:6317025:T:A	3.25082e-08	-2.37928e-10	0.2742	1.72153e-08	-2.37928e-10	-0.128185
6317205	chr12:6317205:G:A	5.51904e-09	-2.37928e-10	-1.49909	4.48302e-09	-2.37928e-10	-1.47369
6317439	chr12:6317439:G:A	1.03315e-08	-2.37928e-10	-0.872094	7.65428e-09	-2.37928e-10	-0.93872
6317886	chr12:6317886:C:T	7.82683e-10	-1.92565	-1.52667	8.80098e-10	-1.67058	-1.43112
6318009	chr12:6318009:G:A	2.03401e-08	-2.37928e-10	-0.194695	1.24532e-08	-2.37928e-10	-0.452011
6318189	chr12:6318189:G:A	1.51551e-08	-2.37928e-10	-0.488952	1.07591e-08	-2.37928e-10	-0.598235
6318264	chr12:6318264:G:A	9.13253e-09	-2.37928e-10	-0.995449	6.61215e-09	-2.37928e-10	-1.08508
6318608	chr12:6318608:C:T	6.83429e-09	-2.37928e-10	-1.28534	5.82519e-09	-2.37928e-10	-1.21179
6318713	chr12:6318713:C:T	5.4299e-09	-2.37928e-10	-1.51537	4.26702e-09	-2.37928e-10	-1.52307
6318950	chr12:6318950:T:G	8.64013e-10	-1.83612	-1.51734	1.05494e-09	-1.40855	-1.51196
6319127	chr12:6319127:C:T	1.35867e-08	-2.37928e-10	-0.598198	1.29799e-08	-2.37928e-10	-0.410584
6319216	chr12:6319216:G:A	1.69111e-08	-2.37928e-10	-0.379321	1.04216e-08	-2.37928e-10	-0.630109
6319273	chr12:6319273:C:T	5.36844e-09	-2.37928e-10	-1.52675	4.28279e-09	-2.37928e-10	-1.51938
6319283	chr12:6319283:A:C	5.36983e-09	-2.37928e-10	-1.5265	4.2805e-09	-2.37928e-10	-1.51992
6319308	chr12:6319308:C:T	6.27721e-09	-2.37928e-10	-1.37037	5.06006e-09	-2.37928e-10	-1.35261
6319403	chr12:6319403:G:A	9.68843e-09	-2.37928e-10	-0.93636	6.52992e-09	-2.37928e-10	-1.09759
6319455	chr12:6319455:A:T	1.20037e-09	-1.81555	-1.20911	1.18292e-09	-1.30403	-1.50197
6319529	chr12:6319529:G:A	1.40482e-08	-2.37928e-10	-0.564795	9.19357e-09	-2.37928e-10	-0.75548
6319557	chr12:6319557:C:G	1.41892e-08	-2.37928e-10	-0.554811	1.3704e-08	-2.37928e-10	-0.3563
6319806	chr12:6319806:G:A	9.81151e-09	-2.37928e-10	-0.923736	6.59353e-09	-2.37928e-10	-1.0879
6319937	chr12:6319937:C:T	1.61465e-09	-1.86107	-0.86711	2.28967e-09	-1.75772	-0.387859
6320277	chr12:6320277:G:A	3.59483e-09	-1.92779	-5.0546e-10	3.00331e-09	-1.87427	-5.0546e-10
6320649	chr12:6320649:A:T	5.44484e-09	-2.37928e-10	-1.51262	4.40422e-09	-2.37928e-10	-1.49142
6320759	chr12:6320759:C:T	1.05152e-08	-2.37928e-10	-0.854465	6.99528e-09	-2.37928e-10	-1.02875
6320992	chr12:6320992:G:A	1.6053e-08	-2.37928e-10	-0.431393	9.95028e-09	-2.37928e-10	-0.676384
6321534	chr12:6321534:A:T	9.5872e-09	-2.37928e-10	-0.946863	9.4909e-09	-2.37928e-10	-0.723651
6321579	chr12:6321579:C:T	9.27179e-10	-1.82554	-1.45736	1.27272e-09	-1.3756	-1.35724
6321610	chr12:6321610:G:A	8.80573e-10	-1.87086	-1.46361	1.12947e-09	-1.48502	-1.36722
6321676	chr12:6321676:A:C	1.29207e-08	-2.37928e-10	-0.648461	8.23732e-09	-2.37928e-10	-0.86531
6321688	chr12:6321688:G:A	9.02267e-10	-1.85701	-1.45312	1.19006e-09	-1.44915	-1.35083
6321689	chr12:6321689:C:T	9.126e-10	-1.84178	-1.45697	1.22767e-09	-1.41182	-1.35704
6321783	chr12:6321783:C:T	1.07932e-09	-1.66185	-1.46911	1.52013e-09	-1.10889	-1.4463
6321787	chr12:6321787:A:T	9.92403e-10	-1.71082	-1.5041	1.34386e-09	-1.19002	-1.48842
6322035	chr12:6322035:G:A	1.65288e-08	-2.37928e-10	-0.402185	1.42467e-08	-2.37928e-10	-0.317459
6322232	chr12:6322232:A:G	5.40908e-09	-2.37928e-10	-1.51921	4.26996e-09	-2.37928e-10	-1.52238
6322381	chr12:6322381:G:A	5.79959e-09	-2.37928e-10	-1.4495	4.2757e-09	-2.37928e-10	-1.52104
6322658	chr12:6322658:T:C	5.75069e-09	-2.37928e-10	-1.45797	4.38857e-09	-2.37928e-10	-1.49498
6322714	chr12:6322714:T:TAAA	6.15287e-07	-2.37928e-10	3.2148	3.30018e-07	-2.37928e-10	2.82516
6322847	chr12:6322847:C:T	5.85912e-09	-2.37928e-10	-1.43929	5.03097e-09	-2.37928e-10	-1.35837
6322918	chr12:6322918:C:T	8.74919e-09	-2.37928e-10	-1.03833	8.84933e-09	-2.37928e-10	-0.793643
6322929	chr12:6322929:AG:A	8.1374e-09	-2.37928e-10	-1.11082	8.10066e-09	-2.37928e-10	-0.882039
6322973	chr12:6322973:C:T	1.74821e-09	-1.66528	-0.983417	2.48719e-09	-0.902383	-1.16045
6322982	chr12:6322982:C:T	9.44703e-10	-1.91314	-1.35103	7.94577e-10	-1.93537	-1.26856
6323094	chr12:6323094:G:T	6.54102e-09	-2.37928e-10	-1.3292	4.88511e-09	-2.37928e-10	-1.38779
6323268	chr12:6323268:C:T	1.32532e-08	-2.37928e-10	-0.623053	8.3834e-09	-2.37928e-10	-0.847732
6323320	chr12:6323320:T:C	5.47547e-09	-2.37928e-10	-1.50701	4.43229e-09	-2.37928e-10	-1.48507
6323551	chr12:6323551:T:C	5.77006e-09	-2.37928e-10	-1.45461	4.81693e-09	-2.37928e-10	-1.40185
6323570	chr12:6323570:A:T	6.08927e-09	-2.37928e-10	-1.40076	4.39238e-09	-2.37928e-10	-1.49411
6323745	chr12:6323745:G:A	8.68886e-09	-2.37928e-10	-1.04525	7.41408e-09	-2.37928e-10	-0.970605
6323775	chr12:6323775:A:C	8.20085e-09	-2.37928e-10	-1.10305	6.15678e-09	-2.37928e-10	-1.15643
6323833	chr12:6323833:A:G	5.36863e-09	-2.37928e-10	-1.52672	4.3505e-09	-2.37928e-10	-1.50369
6323837	chr12:6323837:G:A	5.3966e-09	-2.37928e-10	-1.52152	4.32523e-09	-2.37928e-10	-1.50952
6324036	chr12:6324036:G:T	2.64449e-09	-0.966063	-1.26875	3.92313e-09	-0.289387	-1.31771
6324123	chr12:6324123:C:T	2.15353e-09	-1.08042	-1.35976	6.81083e-09	0.259008	-1.31448
6324867	chr12:6324867:T:C	6.40901e-09	-2.37928e-10	-1.34959	5.61394e-09	-2.37928e-10	-1.24873
6324946	chr12:6324946:C:G	6.60655e-09	-2.37928e-10	-1.31923	5.88212e-09	-2.37928e-10	-1.20207
6325136	chr12:6325136:G:A	8.30117e-09	-2.37928e-10	-1.0909	6.26423e-09	-2.37928e-10	-1.13913
6325183	chr12:6325183:C:A	2.75023e-09	-0.828902	-1.36671	9.67626e-09	0.758534	-1.46284
6325459	chr12:6325459:G:A	2.1589e-09	-1.14938	-1.28831	8.41029e-09	0.25983	-1.10436
6325927	chr12:6325927:A:G	5.65208e-09	-2.37928e-10	-1.47527	4.79756e-09	-2.37928e-10	-1.40588
6326023	chr12:6326023:T:C	1.66895e-08	-0.392513	-5.0546e-10	1.87583e-08	-0.0423473	-5.0546e-10
6326134	chr12:6326134:A:G	2.28896e-09	-0.891282	-1.48791	7.95479e-09	0.538041	-1.43825
6326405	chr12:6326405:A:G	2.53541e-09	-1.10415	-1.17278	1.05631e-08	0.336072	-0.952695
6328216	chr12:6328216:C:T	9.66622e-09	-2.37928e-10	-0.938654	7.53471e-09	-2.37928e-10	-0.954464
6328223	chr12:6328223:T:C	1.61865e-09	-1.92334	-0.802361	9.92653e-10	-1.93536	-1.046
6328362	chr12:6328362:A:G	8.10347e-09	-2.37928e-10	-1.115	7.56764e-09	-2.37928e-10	-0.950103
6328503	chr12:6328503:A:G	5.39675e-09	-2.37928e-10	-1.52149	4.28962e-09	-2.37928e-10	-1.51779
6328925	chr12:6328925:T:C	5.70395e-09	-2.37928e-10	-1.46613	4.40265e-09	-2.37928e-10	-1.49178
6328979	chr12:6328979:C:T	1.19533e-08	-2.37928e-10	-0.726283	9.89249e-09	-2.37928e-10	-0.682209
6330121	chr12:6330121:C:A	1.6553e-08	-2.37928e-10	-0.400724	9.87917e-09	-2.37928e-10	-0.683556
6330122	chr12:6330122:C:A	1.66019e-08	-2.37928e-10	-0.397775	9.90548e-09	-2.37928e-10	-0.680897
6330224	chr12:6330224:AT:A	1.13277e-08	-0.780038	-5.0546e-10	5.52998e-09	-1.2638	-5.0546e-10
6331342	chr12:6331342:T:A	3.0628e-08	-2.37928e-10	0.214622	2.70737e-08	-2.37928e-10	0.324577
6331519	chr12:6331519:T:C	4.66687e-08	-2.37928e-10	0.635782	2.31548e-08	-2.37928e-10	0.168216
6332688	chr12:6332688:T:G	6.11048e-09	-2.37928e-10	-1.39729	5.20504e-09	-2.37928e-10	-1.32436
6332694	chr12:6332694:C:A	7.35364e-09	-1.2121	-5.0546e-10	7.14146e-09	-1.00807	-5.0546e-10
6332835	chr12:6332835:T:C	8.16735e-10	-1.91626	-1.49347	6.91747e-10	-1.92691	-1.41561
6333180	chr12:6333180:A:G	2.04934e-07	3.33061	-1.21522	1.21629e-05	6.87724	-0.445079
6333219	chr12:6333219:C:T	2.21378e-08	-0.110003	-5.0546e-10	1.87444e-08	-0.0430922	-5.0546e-10
6333477	chr12:6333477:C:T	6.43558e-09	-1.34545	-5.0546e-10	4.39718e-09	-1.49302	-5.0546e-10
6333894	chr12:6333894:C:T	1.48074e-08	-2.37928e-10	-0.512163	1.33222e-08	-2.37928e-10	-0.38455
6334452	chr12:6334452:C:T	4.28114e-08	-2.37928e-10	0.549513	4.19916e-08	-2.37928e-10	0.763485
6334461	chr12:6334461:C:T	3.57013e-09	-1.93469	-5.0546e-10	2.84947e-09	-1.92685	-5.0546e-10
6334548	chr12:6334548:A:G	5.43763e-09	-2.37928e-10	-1.51395	4.38941e-09	-2.37928e-10	-1.49479
6334549	chr12:6334549:G:A	2.18271e-08	-0.124141	-5.0546e-10	2.06674e-08	0.0545743	-5.0546e-10
6334646	chr12:6334646:A:C	3.96041e-09	-0.992738	-0.838206	4.06359e-09	-1.28063	-0.291286
6335407	chr12:6335407:G:A	3.40555e-08	-2.37928e-10	0.3207	3.20356e-08	-2.37928e-10	0.492862
6335611	chr12:6335611:T:C	2.89218e-08	-2.37928e-10	0.157305	2.70262e-08	-2.37928e-10	0.32282
6335797	chr12:6335797:G:C	2.00046e-08	0.819712	-1.03104	1.89286e-08	1.11548	-1.14879
6336722	chr12:6336722:C:T	6.08821e-09	-2.37928e-10	-1.40094	5.34796e-09	-2.37928e-10	-1.29727
6337535	chr12:6337535:T:C	2.50249e-08	-2.37928e-10	0.0125811	2.29204e-08	-2.37928e-10	0.158044
6337824	chr12:6337824:G:A	1.29647e-06	5.05461	-1.0945	0.000120035	10.0676	-1.34602
6338191	chr12:6338191:C:T	1.60657e-08	0.962233	-1.39284	3.89691e-08	1.81763	-1.12885
6338271	chr12:6338271:C:T	5.99758e-09	-0.013174	-1.40276	6.05762e-09	0.310869	-1.48354
6338356	chr12:6338356:G:A	0.000171736	9.66219	-0.815767	0.162822	15.7375	0.196652
6339017	chr12:6339017:C:T	7.97866e-09	-2.37928e-10	-1.13052	6.39793e-09	-2.37928e-10	-1.11801
6339514	chr12:6339514:T:C	3.27088e-08	-2.37928e-10	0.280352	1.75594e-08	-2.37928e-10	-0.108396
6339949	chr12:6339949:C:T	8.33487e-07	4.94505	-1.42672	6.98497e-05	9.69798	-1.51786
6340044	chr12:6340044:G:T	1.43803e-08	0.363191	-0.904624	1.51628e-08	0.691266	-0.946408
6340045	chr12:6340045:C:T	1.47612e-08	0.382954	-0.898243	1.55832e-08	0.71251	-0.940298
6340218	chr12:6340218:C:G	1.3222e-08	0.653667	-1.27908	1.46874e-08	0.994846	-1.28184
6340408	chr12:6340408:G:A	3.57761e-09	-1.9326	-5.0546e-10	2.91612e-09	-1.90373	-5.0546e-10
6340577	chr12:6340577:C:A	6.76689e-09	-1.29525	-5.0546e-10	7.84311e-09	-0.91435	-5.0546e-10
6341037	chr12:6341037:G:T	1.45619e-08	-0.528883	-5.0546e-10	1.62163e-08	-0.187969	-5.0546e-10
6341412	chr12:6341412:A:G	2.54285e-09	-1.92197	-0.352032	4.13135e-09	-1.90852	0.353136
6341473	chr12:6341473:T:C	2.68365e-09	-1.92718	-0.292935	4.44167e-09	-1.91689	0.43393
6341779	chr12:6341779:T:C	4.66566e-06	5.38159	-0.140892	0.000388671	10.0508	-0.15432
6341910	chr12:6341910:G:A	1.82192e-08	-2.37928e-10	-0.304817	1.27023e-08	-2.37928e-10	-0.432198
6342197	chr12:6342197:T:G	8.31081e-10	-1.88901	-1.50331	6.77139e-10	-1.91304	-1.45082
6342395	chr12:6342395:T:C	3.15208e-09	-1.92789	-0.13134	5.47267e-09	-1.91769	0.64347
6343302	chr12:6343302:C:G	4.74453e-07	4.39912	-1.44424	3.19126e-05	8.91961	-1.52283
6343446	chr12:6343446:G:A	5.62318e-09	-2.37928e-10	-1.48039	4.25826e-09	-2.37928e-10	-1.52512
6344099	chr12:6344099:T:C	3.3077e-09	-1.93474	-0.0763006	5.73898e-09	-1.9331	0.706401
6344116	chr12:6344116:C:G	6.71269e-08	-2.37928e-10	0.999294	3.67562e-08	-2.37928e-10	0.630322
6344146	chr12:6344146:A:G	2.91968e-09	-1.90937	-0.226445	3.95584e-09	-1.93538	0.336593
6344345	chr12:6344345:A:AT	3.59337e-06	4.74824	0.231319	0.00023001	9.13898	0.232912
6344756	chr12:6344756:G:A	8.53504e-10	-1.83932	-1.52638	7.50484e-10	-1.74244	-1.51858
6344918	chr12:6344918:C:T	3.71049e-09	-1.89613	-5.0546e-10	2.82526e-09	-1.93538	-5.0546e-10
6345088	chr12:6345088:T:C	9.58416e-10	-1.73702	-1.51274	8.47143e-10	-1.61322	-1.52665
6345131	chr12:6345131:A:G	2.27423e-09	-1.93342	-0.45223	3.4824e-09	-1.93466	0.208399
6345866	chr12:6345866:A:G	2.12331e-09	-1.91954	-0.534778	1.59571e-09	-1.92864	-0.578021
6346064	chr12:6346064:T:C	1.56247e-09	-1.93401	-0.827019	2.29729e-09	-1.88111	-0.261148
6346794	chr12:6346794:G:A	7.79832e-10	-1.93535	-1.52062	6.44577e-10	-1.8891	-1.52404
6346953	chr12:6346953:G:A	5.43185e-09	-2.37928e-10	-1.51501	4.26408e-09	-2.37928e-10	-1.52376
6347240	chr12:6347240:C:A	4.12426e-09	-1.7904	-5.0546e-10	3.49545e-09	-1.72252	-5.0546e-10
6347577	chr12:6347577:G:A	3.81509e-09	-1.86833	-5.0546e-10	3.31266e-09	-1.77623	-5.0546e-10
6348632	chr12:6348632:C:T	3.60556e-09	-1.92481	-5.0546e-10	2.84945e-09	-1.92686	-5.0546e-10
6348664	chr12:6348664:C:T	6.13066e-09	-2.37928e-10	-1.39399	4.48126e-09	-2.37928e-10	-1.47408
6348670	chr12:6348670:C:A	9.25648e-08	-2.37928e-10	1.32062	4.53393e-08	-2.37928e-10	0.84019
6348676	chr12:6348676:T:C	1.20658e-08	-2.37928e-10	-0.716918	7.98932e-09	-2.37928e-10	-0.895879
6349184	chr12:6349184:A:G	2.07155e-08	-0.176411	-5.0546e-10	3.08578e-08	0.455404	-5.0546e-10
6349537	chr12:6349537:G:A	7.99358e-09	0.397116	-1.52577	3.75407e-09	-0.224064	-1.42708
6349775	chr12:6349775:A:G	6.97231e-09	-2.37928e-10	-1.26535	5.81931e-09	-2.37928e-10	-1.2128
6349791	chr12:6349791:A:G	7.45927e-09	-2.37928e-10	-1.19783	5.27049e-09	-2.37928e-10	-1.31186
6349827	chr12:6349827:T:C	4.3201e-08	-2.37928e-10	0.558573	2.58137e-08	-2.37928e-10	0.276921
6349828	chr12:6349828:A:G	4.12783e-08	-2.37928e-10	0.513044	2.4787e-08	-2.37928e-10	0.236332
6350160	chr12:6350160:T:C	6.96827e-09	0.0627786	-1.3287	3.62411e-09	-0.160412	-1.52596
6350281	chr12:6350281:AAT:A	5.61869e-09	-2.37928e-10	-1.48119	4.54641e-09	-2.37928e-10	-1.45965
6350393	chr12:6350393:T:C	1.7452e-08	-2.37928e-10	-0.347836	1.35487e-08	-2.37928e-10	-0.367698
6350734	chr12:6350734:G:A	5.36845e-09	-2.37928e-10	-1.52675	4.31324e-09	-2.37928e-10	-1.51229
6351478	chr12:6351478:C:T	7.82075e-09	-2.37928e-10	-1.15051	6.82635e-09	-2.37928e-10	-1.05319
6351689	chr12:6351689:C:T	2.75408e-08	-2.37928e-10	0.108378	1.65169e-08	-2.37928e-10	-0.169599
6351772	chr12:6351772:TTATC:T	1.50479e-09	-1.34131	-1.45733	8.22355e-10	-1.65627	-1.5133
6351865	chr12:6351865:T:G	5.65971e-09	-2.37928e-10	-1.47392	4.37829e-09	-2.37928e-10	-1.49733
6353447	chr12:6353447:G:A	5.67374e-09	-2.37928e-10	-1.47144	4.3297e-09	-2.37928e-10	-1.50849
6353622	chr12:6353622:C:T	1.14415e-09	-1.86961	-1.20301	6.65754e-10	-1.9152	-1.46562
6353651	chr12:6353651:G:A	1.66217e-09	-1.88406	-0.815112	8.82963e-10	-1.9279	-1.17056
6353751	chr12:6353751:G:A	4.74997e-09	-1.64915	-5.0546e-10	6.39615e-09	-1.11829	-5.0546e-10
6354040	chr12:6354040:C:G	5.48133e-09	-2.37928e-10	-1.50594	4.26822e-09	-2.37928e-10	-1.52279
6354103	chr12:6354103:T:C	8.44791e-09	-1.07337	-5.0546e-10	4.80473e-09	-1.40438	-5.0546e-10
6354111	chr12:6354111:G:A	5.5647e-09	-2.37928e-10	-1.49085	4.49869e-09	-2.37928e-10	-1.4702
6354161	chr12:6354161:G:A	4.50849e-09	-1.70133	-5.0546e-10	3.04185e-09	-1.86152	-5.0546e-10
6354696	chr12:6354696:G:A	1.75606e-09	-1.925	-0.719217	8.28387e-10	-1.91279	-1.24947
6355238	chr12:6355238:C:T	6.34397e-09	-2.37928e-10	-1.35979	4.88522e-09	-2.37928e-10	-1.38777
6355666	chr12:6355666:G:A	5.39624e-09	-2.37928e-10	-1.52159	4.34164e-09	-2.37928e-10	-1.50573
6355778	chr12:6355778:G:A	6.15096e-09	-2.37928e-10	-1.39068	4.61326e-09	-2.37928e-10	-1.44505
6356189	chr12:6356189:T:C	1.18318e-08	-2.37928e-10	-0.736499	1.0736e-08	-2.37928e-10	-0.600383
6356346	chr12:6356346:C:T	7.34741e-09	-2.37928e-10	-1.21294	5.23354e-09	-2.37928e-10	-1.3189
6356561	chr12:6356561:T:C	1.98426e-09	-1.04755	-1.47449	1.28067e-09	-1.2612	-1.46541
6356797	chr12:6356797:G:A	1.19442e-09	-1.50286	-1.52677	1.34569e-09	-1.18037	-1.4967
6356804	chr12:6356804:A:G	1.21891e-09	-1.83641	-1.17293	7.05194e-10	-1.83266	-1.49061
6356915	chr12:6356915:A:G	4.67309e-09	-0.140836	-1.52464	3.38469e-09	-0.403147	-1.35157
6357205	chr12:6357205:T:C	2.26666e-09	-0.898185	-1.4908	1.49597e-09	-1.12569	-1.44552
6357575	chr12:6357575:G:A	3.0604e-09	-0.678416	-1.41033	3.09459e-09	-0.897682	-0.946649
6358123	chr12:6358123:C:T	7.13112e-09	-2.37928e-10	-1.24282	6.25646e-09	-2.37928e-10	-1.14037
6358412	chr12:6358412:C:T	8.08602e-10	-1.90003	-1.51971	6.20344e-10	-1.92529	-1.52618
6358527	chr12:6358527:T:C	6.03886e-09	0.108617	-1.51769	4.78979e-09	-0.0672837	-1.34021
6358597	chr12:6358597:AC:A	5.87121e-09	0.0803741	-1.51761	4.66491e-09	-0.094461	-1.33946
6358795	chr12:6358795:A:G	9.59909e-10	-1.90618	-1.34203	6.42075e-10	-1.89853	-1.51851
6358852	chr12:6358852:C:T	6.24122e-09	0.150433	-1.52655	4.8181e-09	-0.00916357	-1.39244
6359038	chr12:6359038:A:C	4.09548e-09	-1.79741	-5.0546e-10	4.18911e-09	-1.5415	-5.0546e-10
6359039	chr12:6359039:C:T	5.06402e-09	-0.0757209	-1.50941	4.1489e-09	-0.243623	-1.30752
6359137	chr12:6359137:T:C	1.07344e-09	-1.70485	-1.43157	1.32587e-09	-1.44067	-1.25125
6359289	chr12:6359289:G:A	5.46239e-09	0.0134297	-1.52283	4.25346e-09	-0.158682	-1.36757
6359349	chr12:6359349:T:C	1.00379e-09	-1.89441	-1.3091	6.57414e-10	-1.88257	-1.51086
6360250	chr12:6360250:C:A	8.59041e-10	-1.85044	-1.50879	6.42017e-10	-1.89078	-1.52635
6360276	chr12:6360276:G:A	5.80797e-09	-2.37928e-10	-1.44806	4.8242e-09	-2.37928e-10	-1.40034
6360596	chr12:6360596:G:A	1.59208e-08	-2.37928e-10	-0.439668	1.01583e-08	-2.37928e-10	-0.655692
6360719	chr12:6360719:C:T	9.8337e-09	-2.37928e-10	-0.921477	7.078e-09	-2.37928e-10	-1.01699
6360861	chr12:6360861:G:A	3.93262e-09	-1.83799	-5.0546e-10	4.36817e-09	-1.49964	-5.0546e-10
6361004	chr12:6361004:C:T	5.38331e-09	-2.37928e-10	-1.52399	4.39697e-09	-2.37928e-10	-1.49307
6361094	chr12:6361094:A:G	9.49969e-10	-1.7353	-1.52332	7.23239e-10	-1.78339	-1.51461
6361186	chr12:6361186:C:T	5.36847e-09	-2.37928e-10	-1.52675	4.25704e-09	-2.37928e-10	-1.52541
6361447	chr12:6361447:A:C	8.1143e-09	-2.37928e-10	-1.11366	6.02865e-09	-2.37928e-10	-1.17746
6361905	chr12:6361905:C:A	8.63135e-09	-0.140399	-0.911491	9.41872e-09	0.425509	-1.15679
6362710	chr12:6362710:C:T	1.30713e-08	-2.37928e-10	-0.636869	1.20755e-08	-2.37928e-10	-0.482806
6363587	chr12:6363587:C:A	4.69178e-09	-1.66148	-5.0546e-10	2.99345e-09	-1.87756	-5.0546e-10
6363805	chr12:6363805:C:T	5.575e-09	-2.37928e-10	-1.489	4.26248e-09	-2.37928e-10	-1.52413
6364174	chr12:6364174:C:T	1.3136e-08	-2.37928e-10	-0.631936	1.08869e-08	-2.37928e-10	-0.586425
6364383	chr12:6364383:C:A	2.11341e-09	-1.75427	-0.704719	2.87053e-09	-1.38548	-0.53401
6364454	chr12:6364454:A:C	3.07421e-09	-0.827301	-1.25694	1.9326e-09	-1.02583	-1.28929
6364694	chr12:6364694:A:G	5.07634e-09	-0.120684	-1.46202	7.01424e-09	0.445921	-1.47196
6364974	chr12:6364974:A:T	2.19419e-08	0.714414	-0.833307	1.17849e-08	0.163207	-0.670371
6365118	chr12:6365118:C:T	7.87596e-09	-2.37928e-10	-1.14348	7.22578e-09	-2.37928e-10	-0.99633
6365363	chr12:6365363:C:T	1.04896e-09	-1.66794	-1.49155	9.21149e-10	-1.54576	-1.51036
6365402	chr12:6365402:T:C	8.89421e-09	-2.37928e-10	-1.02189	6.92638e-09	-2.37928e-10	-1.03865
6365489	chr12:6365489:T:A	1.67893e-09	-1.92203	-0.767106	1.05127e-09	-1.88846	-1.03553
6365490	chr12:6365490:C:A	1.67826e-09	-1.92212	-0.767407	1.05084e-09	-1.88864	-1.03575
6365650	chr12:6365650:G:GA	6.67668e-09	-2.37928e-10	-1.30867	6.18453e-09	-2.37928e-10	-1.15193
6365864	chr12:6365864:C:A	1.60767e-09	-1.93044	-0.802067	1.00413e-09	-1.90604	-1.06382
6365916	chr12:6365916:T:G	1.94112e-09	-1.72553	-0.818497	2.70696e-09	-1.31507	-0.663085
6365987	chr12:6365987:TG:T	1.21126e-09	-1.67445	-1.34118	2.95272e-09	-1.1735	-0.717763
6366731	chr12:6366731:C:T	2.14622e-09	-1.67704	-0.766549	3.1145e-09	-1.22932	-0.608595
6366787	chr12:6366787:C:T	1.04478e-08	-2.37928e-10	-0.860899	8.00332e-09	-2.37928e-10	-0.894128
6366957	chr12:6366957:T:C	2.78455e-09	-0.673866	-1.50934	2.21624e-09	-0.654389	-1.52379
6367058	chr12:6367058:C:T	1.36284e-08	-0.0684865	-0.526648	7.64284e-09	-0.49188	-0.448336
6367086	chr12:6367086:A:C	1.82959e-09	-1.74078	-0.862425	2.51993e-09	-1.33941	-0.710343
6367393	chr12:6367393:G:A	9.24976e-09	-0.982694	-5.0546e-10	8.58236e-09	-0.824276	-5.0546e-10
6367425	chr12:6367425:G:T	2.66984e-09	-1.8484	-0.376869	1.87534e-09	-1.93019	-0.415005
6367557	chr12:6367557:C:T	3.47407e-09	-1.74532	-0.216645	2.25943e-09	-1.89654	-0.26233
6367726	chr12:6367726:A:G	3.51286e-09	-1.70501	-0.24585	2.2382e-09	-1.87705	-0.291261
6367870	chr12:6367870:T:C	3.67744e-09	-1.90507	-5.0546e-10	2.86048e-09	-1.92299	-5.0546e-10
6367881	chr12:6367881:T:C	5.502e-09	-2.37928e-10	-1.50218	4.52216e-09	-2.37928e-10	-1.465
6368212	chr12:6368212:C:T	1.21618e-09	-1.79612	-1.21546	8.27496e-10	-1.91384	-1.2495
6368235	chr12:6368235:C:G	4.34449e-09	-0.230246	-1.50814	3.54126e-09	-0.213852	-1.49565
6368298	chr12:6368298:C:T	8.1459e-10	-1.88787	-1.52449	7.09154e-10	-1.79854	-1.51913
6368853	chr12:6368853:T:C	8.63151e-09	-2.37928e-10	-1.05187	8.06526e-09	-2.37928e-10	-0.886419
6369103	chr12:6369103:T:C	5.77055e-09	-2.37928e-10	-1.45452	4.66919e-09	-2.37928e-10	-1.433
6369445	chr12:6369445:A:G	7.5877e-09	-2.37928e-10	-1.18076	6.88365e-09	-2.37928e-10	-1.04484
6369446	chr12:6369446:A:C	1.83248e-09	-1.48659	-1.11503	1.68451e-09	-1.62283	-0.829678
6370057	chr12:6370057:T:C	5.82186e-09	-2.37928e-10	-1.44567	4.70307e-09	-2.37928e-10	-1.42577
6370081	chr12:6370081:A:G	6.72459e-09	-2.37928e-10	-1.30152	5.35904e-09	-2.37928e-10	-1.2952
6370644	chr12:6370644:G:A	9.49349e-09	0.480947	-1.43763	1.09538e-07	3.2468	-1.52451
6370694	chr12:6370694:G:A	5.57494e-09	-2.37928e-10	-1.48901	4.55836e-09	-2.37928e-10	-1.45702
6371117	chr12:6371117:C:T	3.56084e-08	0.36529	-5.0546e-10	2.64699e-07	2.60461	-5.0546e-10
6371191	chr12:6371191:A:G	6.57343e-09	-2.37928e-10	-1.32426	5.65187e-09	-2.37928e-10	-1.242
6371260	chr12:6371260:A:T	5.88568e-09	-2.37928e-10	-1.43477	4.908e-09	-2.37928e-10	-1.38312
6371803	chr12:6371803:T:C	2.59075e-08	1.37863	-1.33139	3.15719e-07	4.21117	-1.4303
6372004	chr12:6372004:G:A	6.6917e-09	0.201821	-1.50824	7.81476e-08	2.85505	-1.47043
6372730	chr12:6372730:AAG:A	5.53919e-09	-2.37928e-10	-1.49544	4.50963e-09	-2.37928e-10	-1.46777
6372800	chr12:6372800:T:C	7.73873e-08	2.40332	-1.26178	1.15336e-06	5.41825	-1.3418
6372809	chr12:6372809:G:A	8.64156e-09	-1.05071	-5.0546e-10	5.55991e-09	-1.2584	-5.0546e-10
6372810	chr12:6372810:C:T	2.48458e-08	1.25043	-1.24503	2.37216e-07	3.85496	-1.35998
6372822	chr12:6372822:C:T	6.51793e-09	-2.37928e-10	-1.33273	5.31729e-09	-2.37928e-10	-1.30302
6372948	chr12:6372948:C:G	5.40678e-09	-2.37928e-10	-1.51964	4.25129e-09	-2.37928e-10	-1.52676
6373348	chr12:6373348:T:G	7.65988e-09	0.342387	-1.51368	9.70786e-08	3.05993	-1.4584
6374685	chr12:6374685:G:A	5.40815e-09	-2.37928e-10	-1.51939	4.26578e-09	-2.37928e-10	-1.52336
6374811	chr12:6374811:A:G	2.89705e-08	-2.37928e-10	0.158987	2.22277e-08	-2.37928e-10	0.127356
6374831	chr12:6374831:T:C	1.98505e-08	-2.37928e-10	-0.219063	1.30677e-08	-2.37928e-10	-0.403844
6374907	chr12:6374907:G:A	5.41999e-09	-2.37928e-10	-1.5172	4.25962e-09	-2.37928e-10	-1.52481
6376267	chr12:6376267:T:C	5.52177e-09	-2.37928e-10	-1.49859	4.43409e-09	-2.37928e-10	-1.48466
6376409	chr12:6376409:A:G	7.42404e-09	-2.37928e-10	-1.20257	6.2082e-09	-2.37928e-10	-1.14811
6376443	chr12:6376443:G:C	5.72414e-09	-2.37928e-10	-1.4626	4.60888e-09	-2.37928e-10	-1.446
6376551	chr12:6376551:A:G	1.02619e-08	-2.37928e-10	-0.878858	1.00807e-08	-2.37928e-10	-0.663362
6377358	chr12:6377358:T:C	5.37338e-09	-2.37928e-10	-1.52583	4.32664e-09	-2.37928e-10	-1.50919
6377442	chr12:6377442:A:G	1.73167e-08	-2.37928e-10	-0.355622	1.46828e-08	-2.37928e-10	-0.287306
6377665	chr12:6377665:A:G	5.47928e-09	-2.37928e-10	-1.50632	4.33923e-09	-2.37928e-10	-1.50629
6377761	chr12:6377761:C:T	5.312e-08	-2.37928e-10	0.765262	3.81194e-08	-2.37928e-10	0.666739
6377826	chr12:6377826:C:T	5.77867e-09	-2.37928e-10	-1.45312	4.51915e-09	-2.37928e-10	-1.46566
6378244	chr12:6378244:G:A	2.03614e-08	-2.37928e-10	-0.193648	2.00112e-08	-2.37928e-10	0.0223082
6378345	chr12:6378345:C:T	7.80239e-09	-2.37928e-10	-1.15286	6.64647e-09	-2.37928e-10	-1.0799
6378598	chr12:6378598:A:C	5.42571e-09	-2.37928e-10	-1.51614	4.39375e-09	-2.37928e-10	-1.4938
6378670	chr12:6378670:G:A	7.37854e-09	-2.37928e-10	-1.20872	5.52457e-09	-2.37928e-10	-1.26478
6378733	chr12:6378733:C:T	5.68107e-09	-2.37928e-10	-1.47015	4.53889e-09	-2.37928e-10	-1.4613
6379271	chr12:6379271:G:A	1.65869e-08	-2.37928e-10	-0.398678	1.1147e-08	-2.37928e-10	-0.562813
6379284	chr12:6379284:T:C	9.85187e-10	-1.83533	-1.38689	2.80833e-09	-0.446228	-1.49517
6379311	chr12:6379311:G:A	5.37207e-09	-2.37928e-10	-1.52608	4.29095e-09	-2.37928e-10	-1.51748
6379754	chr12:6379754:C:A	6.96032e-09	-2.37928e-10	-1.26707	5.22127e-09	-2.37928e-10	-1.32125
6379984	chr12:6379984:A:G	5.42728e-09	-2.37928e-10	-1.51585	4.37618e-09	-2.37928e-10	-1.49781
6379989	chr12:6379989:A:G	6.25209e-09	-2.37928e-10	-1.37438	5.0005e-09	-2.37928e-10	-1.36445
6380213	chr12:6380213:AC:A	8.40128e-10	-1.93391	-1.44758	2.51455e-09	-0.845891	-1.206
6380219	chr12:6380219:G:A	1.09491e-08	-2.37928e-10	-0.814034	7.23108e-09	-2.37928e-10	-0.995596
6380373	chr12:6380373:A:G	1.37863e-08	-2.37928e-10	-0.583615	9.82175e-09	-2.37928e-10	-0.689386
6380855	chr12:6380855:T:C	2.15249e-08	-2.37928e-10	-0.138081	1.40367e-08	-2.37928e-10	-0.332308
6380992	chr12:6380992:A:G	5.70601e-09	-2.37928e-10	-1.46577	4.25495e-09	-2.37928e-10	-1.5259
6381018	chr12:6381018:T:C	2.08149e-08	-2.37928e-10	-0.171624	2.22824e-08	-2.37928e-10	0.129811
6381081	chr12:6381081:A:G	5.96895e-09	-2.37928e-10	-1.42072	4.86259e-09	-2.37928e-10	-1.39241
6381127	chr12:6381127:T:C	5.56485e-09	-2.37928e-10	-1.49082	4.25774e-09	-2.37928e-10	-1.52525
6381150	chr12:6381150:A:C	5.4931e-09	-2.37928e-10	-1.5038	4.27044e-09	-2.37928e-10	-1.52227
6381215	chr12:6381215:T:C	2.06505e-09	-1.13067	-1.35147	6.70655e-06	7.06957	-1.23271
6381443	chr12:6381443:A:G	5.79813e-09	-2.37928e-10	-1.44976	4.26834e-09	-2.37928e-10	-1.52276
6381577	chr12:6381577:T:C	2.29154e-09	-1.25113	-1.12694	5.77096e-06	6.67497	-0.98836
6381713	chr12:6381713:G:A	3.89174e-09	-1.21091	-0.637529	9.02115e-08	2.56894	-1.04077
6381759	chr12:6381759:C:G	1.84834e-09	-1.33332	-1.25968	3.8815e-06	6.43454	-1.14455
6381802	chr12:6381802:A:G	2.16556e-09	-1.24478	-1.18984	6.44112e-06	6.85713	-1.06066
6381903	chr12:6381903:C:G	6.29759e-09	-2.37928e-10	-1.36713	5.35019e-09	-2.37928e-10	-1.29685
6381912	chr12:6381912:T:C	3.84286e-09	-1.3711	-0.489978	1.02848e-05	6.6285	-0.36406
6381950	chr12:6381950:C:T	2.18897e-09	-0.946339	-1.47752	0.000133374	10.1296	-1.30268
6381951	chr12:6381951:G:A	5.75225e-09	-2.37928e-10	-1.4577	4.4379e-09	-2.37928e-10	-1.4838
6381959	chr12:6381959:G:A	5.12718e-09	-0.896531	-0.676205	0.000981546	10.2407	0.582165
6382114	chr12:6382114:C:T	2.38293e-08	-0.0363768	-5.0546e-10	5.6037e-08	1.05203	-5.0546e-10
6382952	chr12:6382952:C:T	5.56907e-09	-2.37928e-10	-1.49006	4.7907e-09	-2.37928e-10	-1.40731
6383020	chr12:6383020:G:A	6.03116e-09	-2.37928e-10	-1.41035	4.87917e-09	-2.37928e-10	-1.38901
6383164	chr12:6383164:T:A	3.55175e-09	-1.39682	-0.543029	2.71661e-09	-1.93516	-0.0394364
6383263	chr12:6383263:AG:A	6.79602e-09	-2.37928e-10	-1.29095	5.19893e-09	-2.37928e-10	-1.32553
6383266	chr12:6383266:A:C	5.38151e-09	-2.37928e-10	-1.52432	4.25278e-09	-2.37928e-10	-1.52641
6383483	chr12:6383483:A:C	1.08887e-09	-1.80086	-1.32129	1.2794e-08	0.978227	-1.40323
6383654	chr12:6383654:C:T	5.36857e-09	-2.37928e-10	-1.52673	4.31688e-09	-2.37928e-10	-1.51145
6383718	chr12:6383718:G:A	2.08936e-08	-2.37928e-10	-0.167847	1.31165e-08	-2.37928e-10	-0.400112
6383930	chr12:6383930:C:T	2.97837e-08	1.03218	-0.845511	6.49568e-07	4.32748	-0.825154
6384275	chr12:6384275:C:T	5.85702e-09	-2.37928e-10	-1.43965	4.3629e-09	-2.37928e-10	-1.50085
6384735	chr12:6384735:G:A	1.40638e-09	-1.55381	-1.31247	6.72835e-10	-1.88528	-1.48496
6384745	chr12:6384745:C:T	7.72616e-09	-2.37928e-10	-1.16268	8.78924e-09	-2.37928e-10	-0.800457
6385291	chr12:6385291:G:A	5.93244e-09	-2.37928e-10	-1.42686	4.31151e-09	-2.37928e-10	-1.5127
6385344	chr12:6385344:C:T	6.01686e-09	-2.37928e-10	-1.41273	5.1121e-09	-2.37928e-10	-1.34237
6385396	chr12:6385396:G:A	2.4095e-08	-0.0252875	-5.0546e-10	3.98625e-08	0.711452	-5.0546e-10
6386556	chr12:6386556:A:C	1.21544e-08	-2.37928e-10	-0.709604	9.09155e-09	-2.37928e-10	-0.766639
6386956	chr12:6386956:G:A	3.55122e-08	-2.37928e-10	0.362584	1.54818e-08	-2.37928e-10	-0.234319
6387215	chr12:6387215:A:G	2.56731e-08	0.0381539	-5.0546e-10	8.07741e-09	-0.884914	-5.0546e-10
6387239	chr12:6387239:G:A	1.27815e-08	-2.37928e-10	-0.65929	9.97335e-09	-2.37928e-10	-0.674068
6387384	chr12:6387384:C:T	5.82582e-09	-1.44499	-5.0546e-10	2.84156e-09	-1.92963	-5.0546e-10
6387438	chr12:6387438:TAG:T	2.69194e-08	-2.37928e-10	0.0855552	3.10238e-08	-2.37928e-10	0.46077
6387682	chr12:6387682:G:C	5.37401e-09	-2.37928e-10	-1.52572	4.27434e-09	-2.37928e-10	-1.52135
6388092	chr12:6388092:AC:A	2.16511e-08	-2.37928e-10	-0.132234	2.05569e-08	-2.37928e-10	0.0492105
6388093	chr12:6388093:C:T	6.28563e-09	-2.37928e-10	-1.36903	8.88297e-09	-2.37928e-10	-0.789849
6388139	chr12:6388139:C:A	3.19965e-08	-2.37928e-10	0.258335	2.39931e-08	-2.37928e-10	0.20378
6388228	chr12:6388228:A:G	7.91586e-09	-2.37928e-10	-1.13842	5.97125e-09	-2.37928e-10	-1.18703
6388834	chr12:6388834:G:A	6.10122e-09	-2.37928e-10	-1.3988	4.9374e-09	-2.37928e-10	-1.37715
6389215	chr12:6389215:G:GC	7.89814e-09	-2.37928e-10	-1.14066	6.17675e-09	-2.37928e-10	-1.15319
6389496	chr12:6389496:A:G	2.02574e-09	-1.79937	-0.701988	2.15431e-07	3.06286	-0.664204
6389610	chr12:6389610:C:T	3.67042e-08	-2.37928e-10	0.3956	1.59924e-08	-2.37928e-10	-0.201874
6389991	chr12:6389991:G:A	3.39974e-08	-2.37928e-10	0.318993	2.18793e-08	-2.37928e-10	0.111555
6390046	chr12:6390046:G:A	3.94847e-08	-2.37928e-10	0.468622	4.75068e-08	-2.37928e-10	0.886888
6390130	chr12:6390130:G:A	1.1447e-08	-2.37928e-10	-0.769567	7.65932e-09	-2.37928e-10	-0.938062
6390367	chr12:6390367:G:A	4.8165e-08	1.76406	-1.09672	8.2329e-06	7.11229	-1.07038
6391035	chr12:6391035:C:G	5.87536e-07	-2.37928e-10	3.16865	8.47214e-07	-2.37928e-10	3.76797
6391185	chr12:6391185:C:T	5.91516e-09	-2.37928e-10	-1.42977	4.78391e-09	-2.37928e-10	-1.40873
6391630	chr12:6391630:AG:A	1.31766e-09	-1.90101	-1.03043	1.06455e-07	2.00669	-0.312956
6391677	chr12:6391677:G:A	1.30463e-09	-1.45982	-1.48155	1.04039e-07	3.1974	-1.52661
6392016	chr12:6392016:C:T	2.91683e-07	-2.37928e-10	2.46838	4.003e-07	-2.37928e-10	3.01823
6392462	chr12:6392462:G:A	6.56557e-09	-2.37928e-10	-1.32545	5.98016e-09	-2.37928e-10	-1.18554
6393094	chr12:6393094:C:T	1.94641e-09	-1.01739	-1.52392	0.108288	16.4277	-0.901374
6393195	chr12:6393195:T:C	9.81517e-10	-1.74055	-1.48539	3.95548e-08	2.22822	-1.52452
6393542	chr12:6393542:T:C	8.99749e-09	-2.37928e-10	-1.01035	4.82846e-09	-2.37928e-10	-1.39946
6393576	chr12:6393576:G:A	2.88132e-09	-0.627947	-1.5211	0.692502	18.3147	-0.932863
6393603	chr12:6393603:T:C	2.61412e-08	-2.37928e-10	0.056221	3.01364e-08	-2.37928e-10	0.431748
6393666	chr12:6393666:G:A	1.35001e-08	0.561238	-1.16583	3.32434e-06	6.38496	-1.24992
6393756	chr12:6393756:A:G	5.83982e-09	-2.37928e-10	-1.44259	4.70948e-09	-2.37928e-10	-1.42441
6394074	chr12:6394074:A:C	6.01751e-09	-2.37928e-10	-1.41262	4.75105e-09	-2.37928e-10	-1.41562
6394171	chr12:6394171:C:T	5.37561e-09	-2.37928e-10	-1.52542	4.25732e-09	-2.37928e-10	-1.52534
6394334	chr12:6394334:G:C	1.79294e-08	0.699651	-1.0205	5.5043e-06	6.59189	-0.952594
6394355	chr12:6394355:C:T	2.74971e-07	-2.37928e-10	2.40937	3.76993e-07	-2.37928e-10	2.95824
6394620	chr12:6394620:T:C	1.31781e-09	-1.66548	-1.26584	6.71995e-08	2.58663	-1.35295
6394871	chr12:6394871:C:T	6.97132e-09	-0.659943	-0.605543	1.12789e-08	0.280034	-0.831087
6394932	chr12:6394932:G:A	1.66891e-09	-1.68446	-1.01066	6.81706e-08	2.47683	-1.2288
6394990	chr12:6394990:C:T	5.51936e-09	-2.37928e-10	-1.49903	4.2612e-09	-2.37928e-10	-1.52444
6395022	chr12:6395022:C:T	6.62503e-09	-0.716228	-0.600209	1.04802e-08	0.205794	-0.830295
6395041	chr12:6395041:G:A	6.18839e-09	-0.712913	-0.671703	9.88262e-09	0.20992	-0.893127
6395197	chr12:6395197:T:C	7.77719e-09	-0.672855	-0.483242	1.2331e-08	0.260788	-0.722658
6395291	chr12:6395291:T:C	5.40777e-09	-2.37928e-10	-1.51946	4.46251e-09	-2.37928e-10	-1.47827
6395606	chr12:6395606:GT:G	4.6793e-09	-0.366804	-1.29734	3.19816e-07	4.19602	-1.40226
6395607	chr12:6395607:T:G	8.24189e-09	-2.37928e-10	-1.09806	5.20131e-09	-2.37928e-10	-1.32507
6395742	chr12:6395742:G:A	5.74756e-09	-0.868086	-0.59043	8.597e-09	-0.00961999	-0.812952
6395751	chr12:6395751:C:G	6.11486e-09	-1.39657	-5.0546e-10	2.8651e-09	-1.92138	-5.0546e-10
6395775	chr12:6395775:A:C	5.41234e-09	-1.51861	-5.0546e-10	1.34909e-08	-0.371971	-5.0546e-10
6395803	chr12:6395803:A:T	3.96403e-07	-2.37928e-10	2.77514	5.6136e-07	-2.37928e-10	3.35638
6395942	chr12:6395942:G:A	5.48754e-09	-0.907432	-0.59738	8.10992e-09	-0.0626104	-0.818287
6396108	chr12:6396108:G:A	5.64822e-09	-0.917	-0.558951	8.26994e-09	-0.0762984	-0.785059
6396184	chr12:6396184:C:T	5.49366e-09	-2.37928e-10	-1.5037	4.43817e-09	-2.37928e-10	-1.48374
6396192	chr12:6396192:G:A	6.01894e-09	-0.797829	-0.614551	9.22463e-09	0.0849063	-0.837014
6396214	chr12:6396214:T:C	6.00672e-09	-0.809818	-0.604595	9.16571e-09	0.070456	-0.828971
6396381	chr12:6396381:T:C	5.73236e-09	-2.37928e-10	-1.46116	4.33728e-09	-2.37928e-10	-1.50674
6396470	chr12:6396470:A:G	6.07678e-09	-0.798376	-0.604441	9.29838e-09	0.0842176	-0.828362
6396481	chr12:6396481:A:C	6.06815e-09	-0.790759	-0.61348	9.31968e-09	0.094368	-0.836225
6396624	chr12:6396624:A:G	1.07156e-08	-2.37928e-10	-0.835593	7.36602e-09	-2.37928e-10	-0.977108
6396730	chr12:6396730:C:T	1.16781e-08	-0.772479	0.0229073	1.93255e-08	0.0743567	-0.0869137
6396862	chr12:6396862:T:C	9.62198e-09	-2.37928e-10	-0.943241	7.4132e-09	-2.37928e-10	-0.970722
6397106	chr12:6397106:A:G	5.21318e-09	-0.917172	-0.63893	7.73948e-09	-0.0726318	-0.855019
6397185	chr12:6397185:G:C	1.46762e-08	-1.09443	0.573365	1.70705e-08	-0.382247	0.245613
6397224	chr12:6397224:A:G	8.19407e-10	-1.93248	-1.47399	9.32057e-09	0.675879	-1.41764
6397550	chr12:6397550:CAT:C	5.37381e-09	-2.37928e-10	-1.52575	4.25894e-09	-2.37928e-10	-1.52496
6398252	chr12:6398252:A:G	1.36434e-08	-2.37928e-10	-0.594036	1.30536e-08	-2.37928e-10	-0.404924
6398949	chr12:6398949:C:T	1.42448e-08	-2.37928e-10	-0.550902	7.46256e-09	-2.37928e-10	-0.964086
6399058	chr12:6399058:G:A	5.38754e-09	-2.37928e-10	-1.5232	4.25155e-09	-2.37928e-10	-1.5267
6399072	chr12:6399072:A:G	8.31708e-09	-2.37928e-10	-1.08898	5.85951e-09	-2.37928e-10	-1.20592
6399104	chr12:6399104:C:T	5.91469e-09	-2.37928e-10	-1.42985	4.76237e-09	-2.37928e-10	-1.41324
6399178	chr12:6399178:T:G	5.50387e-09	-2.37928e-10	-1.50184	4.30174e-09	-2.37928e-10	-1.51497
6399493	chr12:6399493:A:C	8.0318e-09	-0.960871	-0.163012	1.22636e-08	-0.216841	-0.25051
6399682	chr12:6399682:A:T	5.38107e-09	-2.37928e-10	-1.5244	4.29122e-09	-2.37928e-10	-1.51741
6400129	chr12:6400129:A:C	5.40937e-09	-2.37928e-10	-1.51916	4.2513e-09	-2.37928e-10	-1.52676
6400722	chr12:6400722:A:G	5.35086e-09	-1.53003	-5.0546e-10	0.000482455	10.1127	-5.0546e-10
6400881	chr12:6400881:A:C	6.33366e-09	-2.37928e-10	-1.36141	5.59243e-09	-2.37928e-10	-1.25257
6401056	chr12:6401056:G:A	6.8204e-09	-2.37928e-10	-1.28737	5.19526e-09	-2.37928e-10	-1.32624
6401687	chr12:6401687:A:G	1.59689e-09	-1.31618	-1.42305	0.0120137	14.5864	-1.25882
6402166	chr12:6402166:C:CT	6.73943e-09	-0.707619	-0.591696	1.05712e-08	0.203029	-0.818884
6402491	chr12:6402491:G:A	2.1143e-09	-0.940406	-1.51816	0.00194746	12.9628	-1.45473
6402561	chr12:6402561:G:A	6.18317e-09	-2.37928e-10	-1.38546	5.30147e-09	-2.37928e-10	-1.306
6402674	chr12:6402674:A:G	3.93927e-09	-1.83629	-5.0546e-10	6.63234e-09	-1.08203	-5.0546e-10
6402735	chr12:6402735:G:A	8.84624e-09	-2.37928e-10	-1.0273	6.84558e-09	-2.37928e-10	-1.05038
6403218	chr12:6403218:A:G	5.97173e-09	-2.37928e-10	-1.42026	4.44294e-09	-2.37928e-10	-1.48267
6403260	chr12:6403260:G:A	5.44804e-09	-2.37928e-10	-1.51204	4.25279e-09	-2.37928e-10	-1.52641
6403264	chr12:6403264:A:G	2.32659e-07	-2.37928e-10	2.24228	3.18964e-07	-2.37928e-10	2.79109
6403304	chr12:6403304:G:A	5.85203e-09	-2.37928e-10	-1.4405	4.38821e-09	-2.37928e-10	-1.49506
6403762	chr12:6403762:G:T	5.56378e-09	-2.37928e-10	-1.49101	4.55141e-09	-2.37928e-10	-1.45855
6403763	chr12:6403763:A:T	6.31042e-09	-2.37928e-10	-1.36509	5.31787e-09	-2.37928e-10	-1.30291
6403776	chr12:6403776:G:A	1.14911e-08	-0.720421	-0.0452969	1.83398e-08	0.12828	-0.193194
6403802	chr12:6403802:T:C	5.36874e-09	-2.37928e-10	-1.5267	4.30709e-09	-2.37928e-10	-1.51372
6403977	chr12:6403977:G:A	7.57049e-09	-1.18303	-5.0546e-10	1.03576e-08	-0.636263	-5.0546e-10
6404072	chr12:6404072:G:A	4.32127e-08	-2.37928e-10	0.558844	5.10859e-08	-2.37928e-10	0.959523
6404354	chr12:6404354:A:C	5.38293e-09	-2.37928e-10	-1.52406	4.3593e-09	-2.37928e-10	-1.50167
6404358	chr12:6404358:A:G	5.3935e-09	-2.37928e-10	-1.5221	4.38326e-09	-2.37928e-10	-1.49619
6404426	chr12:6404426:C:T	5.73693e-09	-2.37928e-10	-1.46037	4.68851e-09	-2.37928e-10	-1.42887
6404691	chr12:6404691:A:C	8.36425e-10	-1.86975	-1.51616	2.69344e-08	1.80727	-1.48785
6404706	chr12:6404706:T:A	5.36903e-09	-2.37928e-10	-1.52665	4.30928e-09	-2.37928e-10	-1.51321
6404848	chr12:6404848:A:G	5.38289e-09	-2.37928e-10	-1.52407	4.35886e-09	-2.37928e-10	-1.50177
6405015	chr12:6405015:C:T	5.38461e-09	-2.37928e-10	-1.52375	4.36338e-09	-2.37928e-10	-1.50074
6405192	chr12:6405192:C:T	5.38905e-09	-2.37928e-10	-1.52292	4.37338e-09	-2.37928e-10	-1.49845
6405294	chr12:6405294:TG:T	7.56424e-09	-2.37928e-10	-1.18386	4.90538e-09	-2.37928e-10	-1.38365
6405345	chr12:6405345:T:C	2.67487e-09	-0.937762	-1.28563	4.34956e-09	-0.163078	-1.34083
6405475	chr12:6405475:C:T	9.50738e-10	-1.74106	-1.51675	6.841e-08	2.73651	-1.48497
6405544	chr12:6405544:G:C	8.97499e-09	-2.37928e-10	-1.01285	6.43658e-09	-2.37928e-10	-1.11199
6405760	chr12:6405760:A:G	5.38547e-09	-2.37928e-10	-1.52359	4.36603e-09	-2.37928e-10	-1.50013
6405803	chr12:6405803:C:T	1.9674e-09	-1.12252	-1.40806	0.0198614	15.1267	-1.29642
6405887	chr12:6405887:A:G	5.54845e-09	-2.37928e-10	-1.49377	4.46894e-09	-2.37928e-10	-1.47683
6406043	chr12:6406043:G:A	9.69673e-09	-2.37928e-10	-0.935503	6.72688e-09	-2.37928e-10	-1.06787
6406519	chr12:6406519:T:C	1.11267e-08	-2.37928e-10	-0.797941	8.26959e-09	-2.37928e-10	-0.8614
6406862	chr12:6406862:T:C	9.98574e-10	-1.68801	-1.52071	8.65309e-08	2.96215	-1.47563
6407065	chr12:6407065:C:G	1.0482e-09	-1.63345	-1.52676	2.80534e-07	3.80628	-1.14357
6407233	chr12:6407233:C:T	6.04997e-09	-2.37928e-10	-1.40724	5.25233e-09	-2.37928e-10	-1.31531
6407652	chr12:6407652:G:A	5.37618e-09	-2.37928e-10	-1.52531	4.33966e-09	-2.37928e-10	-1.50619
6407843	chr12:6407843:C:T	5.39129e-09	-2.37928e-10	-1.52251	4.25653e-09	-2.37928e-10	-1.52553
6407875	chr12:6407875:G:A	5.48994e-09	-2.37928e-10	-1.50438	4.25538e-09	-2.37928e-10	-1.5258
6408072	chr12:6408072:T:C	5.44307e-09	-2.37928e-10	-1.51295	4.25126e-09	-2.37928e-10	-1.52677
6408088	chr12:6408088:G:A	2.75457e-08	0.108556	-5.0546e-10	5.66059e-09	-1.24046	-5.0546e-10
6408233	chr12:6408233:G:T	5.39907e-09	-2.37928e-10	-1.52107	4.29936e-09	-2.37928e-10	-1.51552
6408645	chr12:6408645:G:A	9.54093e-09	-0.9517	-5.0546e-10	1.63921e-08	-0.177187	-5.0546e-10
6408889	chr12:6408889:A:G	5.43082e-09	-2.37928e-10	-1.5152	4.29979e-09	-2.37928e-10	-1.51542
6408980	chr12:6408980:C:T	9.33009e-09	-0.974047	-5.0546e-10	1.35962e-08	-0.364196	-5.0546e-10
6409024	chr12:6409024:C:T	1.35386e-08	-0.60175	-5.0546e-10	5.12979e-09	-1.33892	-5.0546e-10
6409221	chr12:6409221:ATGATATGCCTAGATGCATGGGTT:A	6.07434e-09	-2.37928e-10	-1.40322	4.65734e-09	-2.37928e-10	-1.43554
6409354	chr12:6409354:C:T	5.80202e-09	-2.37928e-10	-1.44909	4.96702e-09	-2.37928e-10	-1.37116
6409456	chr12:6409456:G:C	5.37071e-09	-2.37928e-10	-1.52633	4.32087e-09	-2.37928e-10	-1.51053
6409857	chr12:6409857:C:A	5.80188e-09	-2.37928e-10	-1.44911	4.97297e-09	-2.37928e-10	-1.36997
6410058	chr12:6410058:G:A	5.92991e-09	-2.37928e-10	-1.42728	5.11369e-09	-2.37928e-10	-1.34206
6410355	chr12:6410355:C:T	3.43789e-09	-0.615915	-1.35652	6.26201e-09	0.272572	-1.41205
6410671	chr12:6410671:A:G	1.02859e-09	-1.65979	-1.51931	6.2282e-08	2.683	-1.52531
6410705	chr12:6410705:T:A	5.42279e-09	-2.37928e-10	-1.51668	4.25381e-09	-2.37928e-10	-1.52617
6410971	chr12:6410971:A:G	8.5088e-10	-1.84576	-1.52302	3.69456e-08	1.94517	-1.30971
6411548	chr12:6411548:T:C	6.27873e-08	-2.37928e-10	0.932461	6.91217e-08	-2.37928e-10	1.26188
6411804	chr12:6411804:G:A	8.49131e-09	-2.37928e-10	-1.06825	5.91871e-09	-2.37928e-10	-1.19587
6412491	chr12:6412491:T:C	1.45188e-09	-1.60648	-1.22795	1.23542e-09	-1.2865	-1.47607
6412642	chr12:6412642:A:T	7.8061e-10	-1.93197	-1.523	1.38736e-09	-1.176	-1.47058
6413035	chr12:6413035:A:C	8.04629e-10	-1.9354	-1.48927	1.14858e-09	-1.313	-1.52246
6414083	chr12:6414083:G:T	3.10892e-09	-1.93409	-0.138924	6.53907e-09	-1.34821	0.252023
6414782	chr12:6414782:A:C	3.42635e-08	0.32679	-5.0546e-10	3.12815e-08	0.469041	-5.0546e-10
6415251	chr12:6415251:C:T	2.22577e-08	-2.37928e-10	-0.104603	2.1188e-08	-2.37928e-10	0.079452
6415278	chr12:6415278:C:T	6.02057e-09	-2.37928e-10	-1.41211	5.17828e-09	-2.37928e-10	-1.32951
6415513	chr12:6415513:C:T	7.88963e-10	-1.93257	-1.51176	1.12682e-09	-1.3556	-1.49899
6415645	chr12:6415645:C:T	1.02764e-08	-2.37928e-10	-0.87744	1.01257e-08	-2.37928e-10	-0.65891
6415914	chr12:6415914:C:CTGTT	6.80124e-09	-2.37928e-10	-1.29019	5.99544e-09	-2.37928e-10	-1.18299
6415955	chr12:6415955:G:A	7.83243e-10	-1.93272	-1.51888	1.1432e-09	-1.35281	-1.48735
6416240	chr12:6416240:G:A	5.41344e-09	-2.37928e-10	-1.51841	4.25856e-09	-2.37928e-10	-1.52505
6416330	chr12:6416330:G:A	3.78322e-09	-1.87672	-5.0546e-10	2.88117e-09	-1.91579	-5.0546e-10
6416550	chr12:6416550:C:T	7.98679e-09	-2.37928e-10	-1.1295	5.77634e-09	-2.37928e-10	-1.22021
6416837	chr12:6416837:T:C	5.81191e-09	-2.37928e-10	-1.44738	4.54501e-09	-2.37928e-10	-1.45995
6417211	chr12:6417211:AC:A	5.86868e-09	-2.37928e-10	-1.43766	4.52058e-09	-2.37928e-10	-1.46535
6417506	chr12:6417506:C:G	1.29143e-09	-1.91825	-1.03329	2.16829e-09	-1.47831	-0.721739
6417768	chr12:6417768:G:A	9.12257e-10	-1.92136	-1.37777	1.2693e-09	-1.46944	-1.26608
6417814	chr12:6417814:GCT:G	1.24095e-09	-1.93467	-1.05674	1.5619e-09	-1.21763	-1.31045
6418071	chr12:6418071:G:A	1.08066e-09	-1.9224	-1.20732	1.63171e-09	-1.46302	-1.02134
6418373	chr12:6418373:G:A	1.42434e-08	-2.37928e-10	-0.550998	1.02e-08	-2.37928e-10	-0.651599
6418903	chr12:6418903:G:A	1.08247e-09	-1.91467	-1.21338	1.55562e-09	-1.50309	-1.02902
6419029	chr12:6419029:A:G	5.9558e-09	-2.37928e-10	-1.42293	5.09492e-09	-2.37928e-10	-1.34574
6419458	chr12:6419458:GC:G	1.37212e-09	-1.60974	-1.28119	7.90618e-10	-1.78317	-1.42576
6419463	chr12:6419463:A:T	1.63248e-09	-1.57475	-1.14244	1.98102e-09	-1.21649	-1.07388
6419549	chr12:6419549:A:G	8.36828e-09	-2.37928e-10	-1.08284	7.39498e-09	-2.37928e-10	-0.973184
6419625	chr12:6419625:C:T	7.51347e-09	-2.37928e-10	-1.19059	6.67105e-09	-2.37928e-10	-1.07621
6419731	chr12:6419731:C:T	5.95384e-09	-2.37928e-10	-1.42325	4.54329e-09	-2.37928e-10	-1.46033
6420356	chr12:6420356:C:T	5.71625e-09	-2.37928e-10	-1.46398	4.42435e-09	-2.37928e-10	-1.48686
6421266	chr12:6421266:G:T	5.86437e-09	-2.37928e-10	-1.4384	4.70887e-09	-2.37928e-10	-1.42454
6421437	chr12:6421437:C:T	8.81841e-09	-2.37928e-10	-1.03045	7.84247e-09	-2.37928e-10	-0.914431
6421636	chr12:6421636:TTTC:T	7.24243e-09	-2.37928e-10	-1.22733	5.76811e-09	-2.37928e-10	-1.22164
6421652	chr12:6421652:T:C	1.42557e-09	-1.93504	-0.917687	2.75215e-09	-1.39796	-0.563637
6421653	chr12:6421653:G:A	1.01076e-09	-1.87151	-1.32508	1.13013e-09	-1.68754	-1.16411
6421895	chr12:6421895:A:T	5.59451e-09	-2.37928e-10	-1.48551	4.63229e-09	-2.37928e-10	-1.44093
6421958	chr12:6421958:C:T	1.20058e-08	-2.37928e-10	-0.721902	8.55651e-09	-2.37928e-10	-0.827292
6422042	chr12:6422042:G:A	5.44874e-09	-2.37928e-10	-1.51191	4.51489e-09	-2.37928e-10	-1.4666
6422057	chr12:6422057:T:C	1.41259e-09	-1.92056	-0.941312	2.35247e-09	-1.53155	-0.586969
6422440	chr12:6422440:A:G	9.55323e-10	-1.91034	-1.34266	1.22671e-09	-1.58469	-1.18496
6422785	chr12:6422785:T:C	1.14742e-09	-1.91276	-1.15702	1.71125e-09	-1.56765	-0.869104
6422825	chr12:6422825:T:C	4.2876e-09	-1.75157	-5.0546e-10	3.4161e-09	-1.74549	-5.0546e-10
6422849	chr12:6422849:A:G	8.72092e-10	-1.90977	-1.43439	1.05246e-09	-1.58675	-1.33611
6422964	chr12:6422964:G:C	9.98084e-09	-0.906624	-5.0546e-10	1.02244e-08	-0.649204	-5.0546e-10
6423184	chr12:6423184:T:G	9.85357e-10	-1.91262	-1.30942	1.29315e-09	-1.5748	-1.1421
6423290	chr12:6423290:A:T	1.12088e-09	-1.6939	-1.39927	1.1716e-09	-1.49034	-1.32527
6423526	chr12:6423526:C:T	5.84103e-09	-2.37928e-10	-1.44238	4.95738e-09	-2.37928e-10	-1.37311
6423619	chr12:6423619:G:A	1.50473e-09	-1.64273	-1.15595	8.85352e-10	-1.79503	-1.30072
6423773	chr12:6423773:A:G	5.72206e-09	-2.37928e-10	-1.46296	4.81409e-09	-2.37928e-10	-1.40244
6423866	chr12:6423866:C:T	8.41017e-10	-1.91191	-1.46852	6.54582e-10	-1.88287	-1.51488
6423976	chr12:6423976:C:T	5.60893e-09	-2.37928e-10	-1.48293	4.35912e-09	-2.37928e-10	-1.50171
6424531	chr12:6424531:G:A	4.56572e-08	-2.37928e-10	0.61387	4.45762e-08	-2.37928e-10	0.823216
6424559	chr12:6424559:A:T	2.18391e-09	-1.32313	-1.10305	1.93586e-09	-1.93216	-0.381273
6424893	chr12:6424893:C:T	5.6091e-09	-2.37928e-10	-1.4829	4.46048e-09	-2.37928e-10	-1.47873
6425417	chr12:6425417:A:T	1.62162e-08	-2.37928e-10	-0.421278	1.13348e-08	-2.37928e-10	-0.546105
6425839	chr12:6425839:C:T	8.25614e-09	-2.37928e-10	-1.09633	7.28567e-09	-2.37928e-10	-0.988076
6426240	chr12:6426240:C:T	8.55433e-09	-2.37928e-10	-1.06085	7.58793e-09	-2.37928e-10	-0.947426
6426378	chr12:6426378:C:G	1.14828e-09	-1.93505	-1.13398	1.98472e-09	-1.36101	-0.927498
6426483	chr12:6426483:T:C	1.28677e-09	-1.82394	-1.13122	1.95718e-09	-1.72972	-0.572757
6426537	chr12:6426537:G:A	5.66762e-09	-2.37928e-10	-1.47252	4.68146e-09	-2.37928e-10	-1.43037
6426721	chr12:6426721:C:T	1.06173e-09	-1.93023	-1.21716	1.2643e-09	-1.28951	-1.44996
6426746	chr12:6426746:G:C	5.36836e-09	-2.37928e-10	-1.52677	4.25832e-09	-2.37928e-10	-1.52511
6427214	chr12:6427214:T:A	5.9062e-09	-2.37928e-10	-1.43129	5.14481e-09	-2.37928e-10	-1.336
6427421	chr12:6427421:A:G	2.81575e-09	-0.949467	-1.2226	1.70316e-09	-1.85573	-0.585771
6427715	chr12:6427715:A:T	1.38157e-08	-2.37928e-10	-0.581483	9.86584e-09	-2.37928e-10	-0.684906
6428331	chr12:6428331:A:G	9.98778e-10	-1.80294	-1.40557	9.65431e-10	-1.62251	-1.38666
6428378	chr12:6428378:G:A	2.17632e-09	-1.91637	-0.513282	2.32501e-09	-1.59642	-0.533845
6428944	chr12:6428944:AG:A	5.40414e-09	-2.37928e-10	-1.52013	4.43942e-09	-2.37928e-10	-1.48346
6429093	chr12:6429093:T:C	3.6156e-09	-1.92203	-5.0546e-10	3.66674e-09	-1.67468	-5.0546e-10
6429107	chr12:6429107:G:A	2.16493e-09	-1.50272	-0.932181	1.57477e-09	-1.92956	-0.590309
6429133	chr12:6429133:C:T	8.95997e-09	-2.37928e-10	-1.01452	6.96162e-09	-2.37928e-10	-1.03357
6429802	chr12:6429802:C:T	1.51668e-09	-1.46709	-1.32368	1.66888e-09	-1.07287	-1.38896
6429930	chr12:6429930:A:G	5.70322e-09	-2.37928e-10	-1.46626	4.4673e-09	-2.37928e-10	-1.4772
6430325	chr12:6430325:T:C	1.313e-09	-1.86042	-1.07456	1.50422e-09	-1.80258	-0.763135
6430735	chr12:6430735:A:C	1.13577e-07	-2.37928e-10	1.52519	9.33172e-08	-2.37928e-10	1.56202
6430919	chr12:6430919:G:A	1.21275e-09	-1.93373	-1.08067	1.20013e-09	-1.93511	-0.856444
6431024	chr12:6431024:G:A	7.91428e-09	-2.37928e-10	-1.13862	6.18001e-09	-2.37928e-10	-1.15267
6431330	chr12:6431330:G:A	1.22358e-09	-1.92992	-1.07559	1.20799e-09	-1.93504	-0.849986
6431359	chr12:6431359:A:G	9.57911e-10	-1.93046	-1.31983	8.73955e-10	-1.91124	-1.19747
6431756	chr12:6431756:C:T	5.4475e-09	-2.37928e-10	-1.51213	4.25134e-09	-2.37928e-10	-1.52675
6431904	chr12:6431904:A:T	3.99557e-09	-1.82211	-5.0546e-10	2.93941e-09	-1.89578	-5.0546e-10
6431961	chr12:6431961:T:C	1.05424e-09	-1.93509	-1.21938	1.02103e-09	-1.91816	-1.03501
6432435	chr12:6432435:G:T	1.17196e-09	-1.93099	-1.11763	1.14428e-09	-1.93528	-0.903937
6432609	chr12:6432609:C:T	1.27022e-09	-1.92954	-1.03856	1.25504e-09	-1.93493	-0.811883
6433001	chr12:6433001:C:G	1.1715e-09	-1.92856	-1.12044	1.13812e-09	-1.93459	-0.910016
6433029	chr12:6433029:A:G	1.12393e-09	-1.9297	-1.16076	1.08172e-09	-1.93496	-0.96048
6433428	chr12:6433428:A:T	1.13459e-09	-1.89626	-1.18476	9.88764e-10	-1.90651	-1.07878
6433858	chr12:6433858:C:T	6.14053e-09	-2.37928e-10	-1.39238	5.37604e-09	-2.37928e-10	-1.29203
6434127	chr12:6434127:T:C	6.22048e-09	-2.37928e-10	-1.37944	5.50186e-09	-2.37928e-10	-1.2689
6434180	chr12:6434180:T:A	5.90896e-09	-2.37928e-10	-1.43082	4.98182e-09	-2.37928e-10	-1.36819
6434204	chr12:6434204:C:T	6.77939e-09	-2.37928e-10	-1.2934	6.0843e-09	-2.37928e-10	-1.16827
6434503	chr12:6434503:G:A	6.26125e-09	-1.37291	-5.0546e-10	1.02682e-08	-0.644934	-5.0546e-10
6435109	chr12:6435109:G:A	9.84597e-09	-2.37928e-10	-0.920229	9.1362e-09	-2.37928e-10	-0.761741
6435294	chr12:6435294:A:G	5.77981e-09	-2.37928e-10	-1.45292	4.85158e-09	-2.37928e-10	-1.39468
6435306	chr12:6435306:G:T	5.76375e-09	-2.37928e-10	-1.4557	4.82434e-09	-2.37928e-10	-1.40031
6435423	chr12:6435423:T:C	5.37038e-09	-2.37928e-10	-1.52639	4.26057e-09	-2.37928e-10	-1.52458
6435451	chr12:6435451:T:C	8.37424e-10	-1.9087	-1.47602	6.51001e-10	-1.88898	-1.51425
6435465	chr12:6435465:G:A	1.04452e-08	-2.37928e-10	-0.861148	9.45322e-09	-2.37928e-10	-0.72763
6435702	chr12:6435702:C:T	6.57563e-09	-2.37928e-10	-1.32392	4.95028e-09	-2.37928e-10	-1.37454
6435800	chr12:6435800:T:C	5.69369e-09	-2.37928e-10	-1.46793	4.43475e-09	-2.37928e-10	-1.48451
6435841	chr12:6435841:C:T	7.64948e-09	-2.37928e-10	-1.17265	5.14437e-09	-2.37928e-10	-1.33608
6436029	chr12:6436029:G:T	1.51005e-08	-2.37928e-10	-0.492564	1.23768e-08	-2.37928e-10	-0.458165
6436247	chr12:6436247:G:C	2.18539e-09	-1.07971	-1.34579	1.72991e-09	-1.12205	-1.30386
6436345	chr12:6436345:G:A	9.50814e-10	-1.93381	-1.32392	7.64484e-10	-1.92227	-1.32027
6436445	chr12:6436445:G:A	9.31656e-10	-1.92484	-1.35324	1.00905e-09	-1.51953	-1.44544
6436672	chr12:6436672:G:A	3.60932e-09	-1.92377	-5.0546e-10	2.95588e-09	-1.89019	-5.0546e-10
6436828	chr12:6436828:A:C	7.92225e-10	-1.91733	-1.52287	8.74276e-10	-1.58393	-1.52441
6436844	chr12:6436844:G:A	5.96729e-09	-2.37928e-10	-1.421	4.74642e-09	-2.37928e-10	-1.41659
6437000	chr12:6437000:A:T	3.89652e-09	-1.84721	-5.0546e-10	3.73198e-09	-1.65705	-5.0546e-10
6437094	chr12:6437094:G:A	1.12953e-09	-1.60956	-1.47593	1.79905e-09	-0.962422	-1.4243
6437185	chr12:6437185:A:G	7.04012e-09	-2.37928e-10	-1.25567	5.47119e-09	-2.37928e-10	-1.27449
6437186	chr12:6437186:T:C	7.02234e-09	-2.37928e-10	-1.2582	5.45733e-09	-2.37928e-10	-1.27702
6437332	chr12:6437332:G:A	2.63763e-08	-2.37928e-10	0.0651729	2.29812e-08	-2.37928e-10	0.16069
6437454	chr12:6437454:G:A	6.27528e-09	-2.37928e-10	-1.37067	4.79249e-09	-2.37928e-10	-1.40693
6437542	chr12:6437542:G:A	5.84204e-09	-2.37928e-10	-1.44221	4.34417e-09	-2.37928e-10	-1.50515
6437947	chr12:6437947:A:G	1.04338e-08	-2.37928e-10	-0.862243	8.94553e-09	-2.37928e-10	-0.782831
6438160	chr12:6438160:ATAAG:A	7.1126e-09	-2.37928e-10	-1.24542	5.41858e-09	-2.37928e-10	-1.28415
6438394	chr12:6438394:A:G	8.76325e-10	-1.92348	-1.41583	6.90015e-10	-1.93333	-1.4117
6438530	chr12:6438530:C:T	3.66522e-08	-2.37928e-10	0.394183	3.24478e-08	-2.37928e-10	0.505649
6439059	chr12:6439059:T:A	5.55161e-09	-2.37928e-10	-1.4932	4.32147e-09	-2.37928e-10	-1.51039
6439088	chr12:6439088:G:A	5.55161e-09	-2.37928e-10	-1.4932	4.32147e-09	-2.37928e-10	-1.51039
6439380	chr12:6439380:T:C	1.15471e-08	-2.37928e-10	-0.760857	1.12891e-08	-2.37928e-10	-0.550144
6439942	chr12:6439942:C:T	7.39231e-09	-2.37928e-10	-1.20685	5.60206e-09	-2.37928e-10	-1.25085
6440398	chr12:6440398:T:A	8.95481e-10	-1.87282	-1.44487	1.02364e-09	-1.49144	-1.45919
6440670	chr12:6440670:A:G	1.12515e-09	-1.74496	-1.34441	1.0524e-09	-1.60547	-1.31745
6440850	chr12:6440850:C:T	3.00519e-08	-2.37928e-10	0.195636	2.683e-08	-2.37928e-10	0.315537
6440878	chr12:6440878:C:T	6.18533e-09	-2.37928e-10	-1.38511	5.0382e-09	-2.37928e-10	-1.35694
6442036	chr12:6442036:C:T	5.72314e-09	-2.37928e-10	-1.46277	4.47104e-09	-2.37928e-10	-1.47636
6442198	chr12:6442198:T:A	1.21257e-09	-1.92469	-1.08985	1.21003e-09	-1.6669	-1.11644
6442279	chr12:6442279:C:T	8.49308e-09	-2.37928e-10	-1.06804	6.29453e-09	-2.37928e-10	-1.1343
6442326	chr12:6442326:G:A	8.09527e-10	-1.93398	-1.48462	7.91646e-10	-1.72776	-1.47986
6442343	chr12:6442343:C:T	1.25616e-09	-1.64865	-1.33058	1.9624e-09	-0.890796	-1.40902
6442373	chr12:6442373:A:G	8.4122e-09	-2.37928e-10	-1.07761	6.23903e-09	-2.37928e-10	-1.14316
6442708	chr12:6442708:G:C	8.21601e-10	-1.90818	-1.49561	9.46711e-10	-1.51296	-1.51579
6442733	chr12:6442733:C:T	8.07716e-10	-1.9332	-1.48763	7.9782e-10	-1.71951	-1.48035
6442882	chr12:6442882:C:T	8.01696e-10	-1.9195	-1.50882	7.11874e-10	-1.84433	-1.46951
6442988	chr12:6442988:A:G	9.33079e-10	-1.91664	-1.35992	7.57419e-10	-1.85671	-1.39512
6443114	chr12:6443114:G:A	2.07114e-09	-1.13327	-1.34592	1.47121e-09	-1.21934	-1.36857
6443118	chr12:6443118:C:T	1.79832e-09	-1.71733	-0.903111	2.78805e-09	-1.01624	-0.9324
6443246	chr12:6443246:C:T	5.65952e-09	-2.37928e-10	-1.47395	4.6036e-09	-2.37928e-10	-1.44715
6443450	chr12:6443450:C:T	8.17884e-09	-2.37928e-10	-1.10574	6.06222e-09	-2.37928e-10	-1.17191
6443565	chr12:6443565:G:A	8.77192e-09	-1.03574	-5.0546e-10	6.51449e-09	-1.09996	-5.0546e-10
6443850	chr12:6443850:A:G	8.86618e-10	-1.91655	-1.41108	6.87769e-10	-1.92651	-1.42178
6443889	chr12:6443889:T:C	2.14287e-09	-1.57853	-0.866612	3.77162e-09	-0.741579	-0.9049
6444032	chr12:6444032:A:T	3.57047e-09	-1.93459	-5.0546e-10	3.07716e-09	-1.84998	-5.0546e-10
6444170	chr12:6444170:T:C	8.78173e-10	-1.81127	-1.52593	8.20295e-10	-1.66985	-1.50223
6444338	chr12:6444338:C:T	9.05088e-10	-1.7903	-1.51672	8.30531e-10	-1.63885	-1.52082
6444438	chr12:6444438:C:G	1.86222e-09	-1.65204	-0.93348	3.03352e-09	-0.904659	-0.959601
6444518	chr12:6444518:C:A	5.41248e-09	-2.37928e-10	-1.51858	4.30963e-09	-2.37928e-10	-1.51313
6445125	chr12:6445125:C:T	9.78657e-09	-2.37928e-10	-0.926281	7.21133e-09	-2.37928e-10	-0.998331
6445263	chr12:6445263:G:C	9.35379e-10	-1.89928	-1.37481	1.19117e-09	-1.31861	-1.48044
6445462	chr12:6445462:G:A	1.03179e-09	-1.91131	-1.26468	1.23817e-09	-1.37999	-1.38036
6445587	chr12:6445587:G:A	1.41835e-08	-2.37928e-10	-0.555212	1.22104e-08	-2.37928e-10	-0.471697
6445756	chr12:6445756:C:T	5.5853e-09	-2.37928e-10	-1.48715	4.30424e-09	-2.37928e-10	-1.51438
6446179	chr12:6446179:T:G	8.52822e-08	1.23867	-5.0546e-10	2.07467e-08	0.0584033	-5.0546e-10
6446290	chr12:6446290:T:C	8.00232e-08	1.17503	-5.0546e-10	1.31482e-07	1.90488	-5.0546e-10
6446439	chr12:6446439:T:C	1.13443e-08	-2.37928e-10	-0.77858	9.81782e-09	-2.37928e-10	-0.689786
6446736	chr12:6446736:T:C	7.75442e-09	-1.17755	0.0185228	4.08862e-09	-1.32338	-0.242394
6446912	chr12:6446912:C:T	8.28229e-10	-1.89816	-1.4976	1.24851e-09	-1.22651	-1.52553
6447383	chr12:6447383:A:G	1.07965e-08	-2.37928e-10	-0.828067	7.62177e-09	-2.37928e-10	-0.942976
6447515	chr12:6447515:G:A	4.10601e-09	-1.79484	-5.0546e-10	4.43962e-09	-1.48342	-5.0546e-10
6447520	chr12:6447520:T:A	1.8843e-09	-1.72867	-0.845066	2.00408e-09	-1.22902	-1.04978
6447668	chr12:6447668:T:C	7.10523e-09	-2.37928e-10	-1.24646	5.19172e-09	-2.37928e-10	-1.32692
6447743	chr12:6447743:C:G	2.18941e-08	-2.37928e-10	-0.121074	1.49316e-08	-2.37928e-10	-0.270505
6447757	chr12:6447757:A:G	4.70829e-08	-2.37928e-10	0.644617	4.26879e-08	-2.37928e-10	0.77993
6448026	chr12:6448026:A:T	4.45986e-09	-1.533	-0.179175	4.35201e-09	-0.73024	-0.773106
6448271	chr12:6448271:G:A	6.02423e-09	-2.37928e-10	-1.4115	4.69225e-09	-2.37928e-10	-1.42807
6448568	chr12:6448568:A:G	7.56897e-08	-2.37928e-10	1.11935	7.31028e-08	-2.37928e-10	1.31788
6448749	chr12:6448749:A:T	3.54881e-08	-2.37928e-10	0.361905	2.61348e-08	-2.37928e-10	0.289285
6448816	chr12:6448816:ATTAT:A	2.23182e-09	-1.26246	-1.14202	8.00738e-10	-1.70872	-1.48748
6449041	chr12:6449041:G:A	1.05766e-08	-0.848652	-5.0546e-10	8.29237e-09	-0.858649	-5.0546e-10
6449137	chr12:6449137:C:T	1.17643e-09	-1.56651	-1.4783	1.03383e-09	-1.45704	-1.48367
6449318	chr12:6449318:T:TTC	8.11489e-09	-2.37928e-10	-1.11359	5.98747e-09	-2.37928e-10	-1.18432
6449381	chr12:6449381:T:G	5.58063e-09	-2.37928e-10	-1.48799	4.33869e-09	-2.37928e-10	-1.50641
6449406	chr12:6449406:C:T	6.10638e-09	-2.37928e-10	-1.39796	4.6762e-09	-2.37928e-10	-1.4315
6449409	chr12:6449409:G:A	1.19104e-08	0.522384	-1.25226	4.91233e-09	-0.676407	-0.705829
6449430	chr12:6449430:A:G	6.08828e-09	-2.37928e-10	-1.40093	4.7821e-09	-2.37928e-10	-1.4091
6449554	chr12:6449554:A:T	1.09622e-08	0.533944	-1.34679	4.24957e-09	-0.654493	-0.872674
6449578	chr12:6449578:G:C	6.27153e-09	-2.37928e-10	-1.37127	4.83029e-09	-2.37928e-10	-1.39908
6450164	chr12:6450164:T:C	9.57181e-09	-2.37928e-10	-0.948469	6.94617e-09	-2.37928e-10	-1.03579
6451160	chr12:6451160:C:T	6.94037e-09	-2.37928e-10	-1.26994	5.23332e-09	-2.37928e-10	-1.31894
6451461	chr12:6451461:AGT:A	1.12743e-09	-1.56512	-1.52224	1.20653e-09	-1.26775	-1.51849
6451931	chr12:6451931:C:A	5.4442e-09	-2.37928e-10	-1.51274	4.25271e-09	-2.37928e-10	-1.52643
6451979	chr12:6451979:G:A	1.00615e-09	-1.87893	-1.32223	6.64882e-10	-1.93539	-1.44674
6453119	chr12:6453119:C:T	1.13551e-09	-1.79248	-1.28773	1.41106e-09	-1.50508	-1.12457
6453127	chr12:6453127:C:T	1.14655e-09	-1.79364	-1.27689	1.42763e-09	-1.50787	-1.1101
6453372	chr12:6453372:C:T	5.04466e-09	-0.157467	-1.43149	2.12834e-09	-1.18617	-1.03247
6453587	chr12:6453587:A:G	5.16499e-09	-1.86164	0.296253	5.24424e-09	-1.90249	0.585639
6453644	chr12:6453644:A:G	4.7941e-09	-1.88681	0.246903	4.89235e-09	-1.91853	0.532219
6453657	chr12:6453657:C:T	3.80311e-09	-1.86258	-0.00888855	4.28227e-09	-1.68939	0.169888
6453670	chr12:6453670:G:A	9.54857e-10	-1.72674	-1.52674	1.14092e-09	-1.40361	-1.43854
6453765	chr12:6453765:T:C	4.99009e-09	-1.88384	0.284006	5.10378e-09	-1.91672	0.572717
6454089	chr12:6454089:C:G	4.95802e-09	-1.87541	0.269129	5.0429e-09	-1.91132	0.555318
6454233	chr12:6454233:C:G	2.57176e-09	-0.941268	-1.32143	2.54562e-09	-0.92482	-1.11479
6454286	chr12:6454286:T:C	4.50868e-09	-1.68646	-0.0148237	3.73739e-09	-1.45434	-0.201259
6454463	chr12:6454463:G:A	7.92399e-09	-2.37928e-10	-1.1374	5.79103e-09	-2.37928e-10	-1.21767
6454682	chr12:6454682:C:G	9.36203e-10	-1.74808	-1.52514	1.076e-09	-1.43759	-1.46314
6455044	chr12:6455044:G:A	9.4988e-10	-1.73242	-1.52629	1.11575e-09	-1.41089	-1.45357
6455600	chr12:6455600:T:C	5.37203e-09	-2.37928e-10	-1.52609	4.2541e-09	-2.37928e-10	-1.5261
6455918	chr12:6455918:A:G	9.01638e-09	-2.37928e-10	-1.00825	6.49885e-09	-2.37928e-10	-1.10236
6456011	chr12:6456011:C:T	3.09726e-09	-0.812649	-1.26412	3.15121e-09	-0.792403	-1.03379
6456426	chr12:6456426:T:C	2.12988e-09	-1.70674	-0.744484	1.29581e-09	-1.87001	-0.844839
6456552	chr12:6456552:C:T	4.6977e-09	-0.251681	-1.40854	2.10474e-09	-1.24808	-0.981714
6456710	chr12:6456710:T:C	4.9766e-09	-1.57421	-0.0283387	4.29385e-09	-1.30409	-0.212714
6456861	chr12:6456861:C:G	9.1382e-09	-2.37928e-10	-0.994829	6.57556e-09	-2.37928e-10	-1.09063
6458159	chr12:6458159:C:T	1.23151e-08	-2.37928e-10	-0.696467	8.53392e-09	-2.37928e-10	-0.829936
6458431	chr12:6458431:T:C	8.5237e-09	-2.37928e-10	-1.06444	6.88835e-09	-2.37928e-10	-1.04415
6458538	chr12:6458538:G:A	7.19763e-09	-2.37928e-10	-1.23354	6.12478e-09	-2.37928e-10	-1.16164
6458621	chr12:6458621:T:C	2.0519e-09	-1.83255	-0.65598	2.60217e-09	-1.64331	-0.374334
6458741	chr12:6458741:C:T	5.19102e-09	-0.168051	-1.39231	2.29298e-09	-1.19581	-0.948324
6459072	chr12:6459072:G:T	5.37611e-09	-2.37928e-10	-1.52533	4.29809e-09	-2.37928e-10	-1.51581
6459406	chr12:6459406:T:C	2.13818e-09	-1.83696	-0.610374	2.72098e-09	-1.65032	-0.322674
6459896	chr12:6459896:A:G	5.83209e-09	-1.85321	0.409299	5.96047e-09	-1.89646	0.707623
6460274	chr12:6460274:G:C	5.19281e-09	-1.67285	0.11283	4.27984e-09	-1.44053	-0.0795416
6460379	chr12:6460379:C:T	2.13225e-09	-1.84078	-0.609331	2.709e-09	-1.656	-0.321404
6460690	chr12:6460690:T:C	1.53305e-09	-1.26271	-1.51732	1.79347e-09	-0.875944	-1.51389
6460817	chr12:6460817:C:T	2.14871e-09	-1.83623	-0.60619	2.73946e-09	-1.64858	-0.317649
6460821	chr12:6460821:C:T	6.45347e-08	-2.37928e-10	0.959912	4.59036e-08	-2.37928e-10	0.852558
6460832	chr12:6460832:G:A	5.42043e-09	-2.37928e-10	-1.51712	4.25611e-09	-2.37928e-10	-1.52563
6460997	chr12:6460997:C:T	6.74052e-09	-1.85874	0.559588	6.95102e-09	-1.90152	0.866419
6461373	chr12:6461373:A:T	2.15551e-09	-1.82991	-0.60936	2.75215e-09	-1.63876	-0.322839
6461655	chr12:6461655:T:G	5.90582e-09	-1.88284	0.451489	6.32614e-09	-1.7283	0.599001
6461852	chr12:6461852:A:G	1.2822e-09	-1.44607	-1.51264	1.41602e-09	-1.11756	-1.50857
6462181	chr12:6462181:C:T	8.45543e-09	-1.41721	0.344729	6.88323e-09	-1.52128	0.476386
6462242	chr12:6462242:TG:T	6.2662e-09	-2.37928e-10	-1.37212	5.3406e-09	-2.37928e-10	-1.29865
6462503	chr12:6462503:C:T	6.04951e-09	-2.37928e-10	-1.40731	4.90863e-09	-2.37928e-10	-1.38299
6462533	chr12:6462533:G:A	3.20046e-09	-1.91435	-0.129641	3.16544e-09	-1.93229	0.110602
6463025	chr12:6463025:T:C	1.57761e-09	-1.25292	-1.49846	9.0383e-10	-1.62652	-1.44858
6463100	chr12:6463100:C:T	5.25967e-08	-2.37928e-10	0.755362	4.48899e-08	-2.37928e-10	0.830228
6463316	chr12:6463316:C:T	8.15039e-09	-1.10923	-5.0546e-10	4.9535e-09	-1.37389	-5.0546e-10
6463383	chr12:6463383:C:T	3.5277e-09	-1.88842	-0.0582272	3.48371e-09	-1.91721	0.191327
6463395	chr12:6463395:A:T	3.78978e-09	-1.89364	0.0186581	3.77422e-09	-1.92071	0.274917
6463421	chr12:6463421:G:C	8.04167e-10	-1.89864	-1.5266	7.80571e-10	-1.76354	-1.45817
6463895	chr12:6463895:A:G	9.53227e-10	-1.90768	-1.34751	9.32347e-10	-1.73391	-1.31013
6463980	chr12:6463980:T:C	9.53249e-10	-1.89699	-1.35818	9.46722e-10	-1.7064	-1.32234
6464550	chr12:6464550:T:C	9.52234e-10	-1.89988	-1.35636	9.42024e-10	-1.71355	-1.32015
6464551	chr12:6464551:G:A	6.85833e-09	-2.37928e-10	-1.28183	4.79766e-09	-2.37928e-10	-1.40586
6464583	chr12:6464583:C:T	9.3833e-10	-1.90733	-1.36361	9.16466e-10	-1.73294	-1.32828
6465135	chr12:6465135:G:T	9.67602e-10	-1.72865	-1.51157	1.1587e-09	-1.33062	-1.49607
6465878	chr12:6465878:G:T	1.00916e-09	-1.86588	-1.3323	1.04756e-09	-1.63803	-1.28949
6466025	chr12:6466025:A:T	4.30421e-09	-1.7477	-5.0546e-10	3.46102e-09	-1.73242	-5.0546e-10
6466826	chr12:6466826:C:T	5.40462e-09	-0.10281	-1.41723	2.28325e-09	-1.14602	-1.00237
6467431	chr12:6467431:T:C	6.89926e-09	-2.37928e-10	-1.27588	4.8207e-09	-2.37928e-10	-1.40107
6467519	chr12:6467519:A:C	1.76601e-09	-1.20848	-1.43009	9.27081e-10	-1.5627	-1.487
6467693	chr12:6467693:T:C	3.31773e-09	-1.85757	-0.150435	3.31588e-09	-1.8757	0.10044
6468123	chr12:6468123:G:C	8.34713e-09	-2.37928e-10	-1.08537	6.32353e-09	-2.37928e-10	-1.12971
6468163	chr12:6468163:T:C	9.5062e-10	-1.87915	-1.37878	9.67661e-10	-1.66553	-1.34133
6468283	chr12:6468283:T:C	6.27784e-09	-2.37928e-10	-1.37027	4.89527e-09	-2.37928e-10	-1.38572
6468352	chr12:6468352:G:A	3.5684e-09	-1.93517	-5.0546e-10	3.1138e-09	-1.83814	-5.0546e-10
6468770	chr12:6468770:A:G	8.30303e-09	-2.37928e-10	-1.09067	6.29162e-09	-2.37928e-10	-1.13477
6468974	chr12:6468974:A:T	9.57325e-10	-1.87729	-1.37361	9.77302e-10	-1.6616	-1.33535
6469196	chr12:6469196:A:G	1.21026e-08	-0.713874	-5.0546e-10	7.59954e-09	-0.945897	-5.0546e-10
6469303	chr12:6469303:A:G	2.52399e-09	-1.8926	-0.388854	1.41083e-09	-1.93539	-0.694421
6469524	chr12:6469524:T:C	6.99126e-09	-2.37928e-10	-1.26263	4.86745e-09	-2.37928e-10	-1.39142
6469589	chr12:6469589:G:A	3.38551e-08	0.314798	-5.0546e-10	3.48576e-08	0.577287	-5.0546e-10
6469706	chr12:6469706:T:C	8.82751e-10	-1.90556	-1.42645	9.50457e-10	-1.73682	-1.28798
6470256	chr12:6470256:C:T	1.77261e-09	-1.7798	-0.855044	1.1241e-09	-1.90453	-0.952479
6470590	chr12:6470590:G:A	5.54796e-09	-2.37928e-10	-1.49386	4.56009e-09	-2.37928e-10	-1.45664
6470900	chr12:6470900:GC:G	2.9391e-09	-1.93437	-0.194821	2.27088e-09	-1.87183	-0.281984
6471148	chr12:6471148:A:G	4.45347e-09	-0.964	-0.749608	1.67026e-09	-1.49679	-0.964215
6471199	chr12:6471199:T:C	2.71806e-09	-1.93451	-0.272858	2.11342e-09	-1.87188	-0.353794
6471210	chr12:6471210:A:G	6.1604e-09	0.0964614	-1.48561	3.5556e-09	-0.187141	-1.51832
6471328	chr12:6471328:C:T	2.50223e-08	-2.37928e-10	0.0124755	1.58665e-08	-2.37928e-10	-0.209776
6471416	chr12:6471416:A:G	9.14883e-09	0.134072	-1.12774	3.31096e-09	-0.981223	-0.795523
6471637	chr12:6471637:G:T	2.48119e-08	-2.37928e-10	0.00403088	1.57293e-08	-2.37928e-10	-0.21846
6471688	chr12:6471688:A:G	1.0275e-08	0.217743	-1.09532	3.66505e-09	-0.922746	-0.752397
6471728	chr12:6471728:G:C	5.73632e-09	-2.37928e-10	-1.46047	4.32903e-09	-2.37928e-10	-1.50864
6471775	chr12:6471775:C:T	8.33923e-10	-1.86683	-1.52208	8.52499e-10	-1.65116	-1.48241
6472210	chr12:6472210:T:C	5.37361e-09	-2.37928e-10	-1.52579	4.29414e-09	-2.37928e-10	-1.51673
6472368	chr12:6472368:C:G	4.82572e-08	0.669253	-5.0546e-10	4.69573e-08	0.875253	-5.0546e-10
6472407	chr12:6472407:T:C	5.37138e-09	-2.37928e-10	-1.52621	4.25936e-09	-2.37928e-10	-1.52487
6472503	chr12:6472503:A:C	7.89672e-09	-2.37928e-10	-1.14084	6.01282e-09	-2.37928e-10	-1.18009
6472639	chr12:6472639:G:A	2.036e-09	-1.00135	-1.49495	9.60236e-10	-1.53084	-1.48373
6472847	chr12:6472847:G:A	5.8819e-09	-2.37928e-10	-1.43541	4.58922e-09	-2.37928e-10	-1.45028
6473112	chr12:6473112:T:C	2.44212e-09	-1.87077	-0.443656	2.39101e-09	-1.88496	-0.217311
6473164	chr12:6473164:C:T	2.03753e-09	-1.0006	-1.49495	9.60147e-10	-1.531	-1.48365
6473318	chr12:6473318:C:A	5.78488e-09	-2.37928e-10	-1.45204	4.3488e-09	-2.37928e-10	-1.50409
6473321	chr12:6473321:C:T	3.92086e-09	-1.84098	-5.0546e-10	3.72114e-09	-1.65995	-5.0546e-10
6473539	chr12:6473539:G:A	6.67264e-09	-2.37928e-10	-1.30928	5.44862e-09	-2.37928e-10	-1.27862
6473724	chr12:6473724:T:C	8.08858e-09	0.243426	-1.36027	2.93554e-09	-0.842273	-1.05482
6473796	chr12:6473796:A:G	2.31244e-08	-2.37928e-10	-0.0664047	1.48894e-08	-2.37928e-10	-0.273335
6474115	chr12:6474115:A:G	5.79492e-09	-2.37928e-10	-1.45031	4.42966e-09	-2.37928e-10	-1.48566
6474221	chr12:6474221:G:A	2.73524e-09	-1.85559	-0.345484	2.69352e-09	-1.87334	-0.109794
6474237	chr12:6474237:T:C	1.05009e-09	-1.89073	-1.26768	9.7051e-10	-1.90464	-1.09928
6474395	chr12:6474395:G:A	2.4758e-08	-2.37928e-10	0.00185836	1.57057e-08	-2.37928e-10	-0.219963
6474574	chr12:6474574:T:C	2.36111e-08	-2.37928e-10	-0.0455764	1.50313e-08	-2.37928e-10	-0.26385
6474841	chr12:6474841:G:A	7.41718e-09	-2.37928e-10	-1.20349	6.48466e-09	-2.37928e-10	-1.10455
6475079	chr12:6475079:C:T	5.73715e-09	-2.37928e-10	-1.46033	4.32991e-09	-2.37928e-10	-1.50844
6475099	chr12:6475099:G:T	2.85103e-09	-1.19264	-0.966975	1.39819e-09	-1.65268	-0.986128
6475456	chr12:6475456:C:G	6.07027e-09	-2.37928e-10	-1.40389	4.74665e-09	-2.37928e-10	-1.41655
6475815	chr12:6475815:G:A	5.48504e-09	-2.37928e-10	-1.50527	4.42878e-09	-2.37928e-10	-1.48586
6475822	chr12:6475822:C:T	2.70345e-09	-0.699454	-1.51331	1.16601e-09	-1.31517	-1.50523
6475965	chr12:6475965:C:T	3.58907e-09	-0.534024	-1.39537	1.82413e-09	-1.42109	-0.951793
6475991	chr12:6475991:C:T	2.81163e-09	-0.702265	-1.47126	1.31622e-09	-1.18746	-1.51176
6476139	chr12:6476139:G:A	5.69848e-09	-2.37928e-10	-1.46709	4.31429e-09	-2.37928e-10	-1.51205
6476145	chr12:6476145:A:G	3.03466e-09	-1.10234	-0.994848	1.44025e-09	-1.59606	-1.01311
6476193	chr12:6476193:G:C	6.92956e-09	-2.37928e-10	-1.2715	5.16847e-09	-2.37928e-10	-1.33141
6476200	chr12:6476200:C:T	2.57915e-08	-2.37928e-10	0.0427547	1.63131e-08	-2.37928e-10	-0.182019
6476338	chr12:6476338:C:A	3.07038e-09	-1.11888	-0.966607	1.4639e-09	-1.60694	-0.985936
6476444	chr12:6476444:T:C	3.10887e-09	-1.13856	-0.934474	1.49163e-09	-1.61949	-0.954622
6476541	chr12:6476541:G:T	5.77632e-09	0.0640695	-1.51759	3.51342e-09	-0.193492	-1.5239
6476542	chr12:6476542:G:T	5.81524e-09	0.0720391	-1.51885	3.53673e-09	-0.186194	-1.52459
6476595	chr12:6476595:G:A	2.41257e-08	-2.37928e-10	-0.0240122	1.53211e-08	-2.37928e-10	-0.244754
6476842	chr12:6476842:G:C	5.9712e-09	-2.37928e-10	-1.42034	4.84599e-09	-2.37928e-10	-1.39583
6477059	chr12:6477059:G:A	5.73423e-09	-2.37928e-10	-1.46084	4.32828e-09	-2.37928e-10	-1.50882
6477095	chr12:6477095:C:T	7.98963e-09	0.280184	-1.40933	3.00932e-09	-0.890319	-0.981952
6477155	chr12:6477155:C:T	4.52521e-09	-1.09584	-0.601792	2.02867e-09	-1.59493	-0.671674
6477512	chr12:6477512:C:T	2.38177e-08	-2.37928e-10	-0.0368626	1.51526e-08	-2.37928e-10	-0.25581
6477513	chr12:6477513:G:A	2.38566e-09	-0.957915	-1.3799	1.10069e-09	-1.502	-1.37604
6477562	chr12:6477562:T:C	4.39455e-09	-1.07168	-0.655252	1.9572e-09	-1.57864	-0.72383
6477564	chr12:6477564:G:A	8.95848e-09	-2.37928e-10	-1.01469	7.60389e-09	-2.37928e-10	-0.945324
6477836	chr12:6477836:C:A	6.79232e-09	-2.37928e-10	-1.2915	5.86303e-09	-2.37928e-10	-1.20532
6477945	chr12:6477945:C:T	8.52159e-09	-2.37928e-10	-1.06469	6.30313e-09	-2.37928e-10	-1.13294
6478502	chr12:6478502:C:G	7.11267e-09	-0.0351796	-1.21024	4.38125e-09	-0.281759	-1.21489
6478710	chr12:6478710:A:G	8.26186e-09	-2.37928e-10	-1.09564	6.27008e-09	-2.37928e-10	-1.1382
6478721	chr12:6478721:GACTCCC:G	8.45456e-09	-2.37928e-10	-1.07259	6.3988e-09	-2.37928e-10	-1.11787
6478795	chr12:6478795:G:GCCGC	5.53837e-09	-2.37928e-10	-1.49559	4.26491e-09	-2.37928e-10	-1.52356
6479279	chr12:6479279:A:G	9.87775e-10	-1.88818	-1.33142	1.35991e-09	-1.6963	-0.970265
6479552	chr12:6479552:C:T	2.16784e-08	-2.37928e-10	-0.130976	1.38951e-08	-2.37928e-10	-0.342449
6479606	chr12:6479606:T:C	6.87183e-09	-2.37928e-10	-1.27986	5.12926e-09	-2.37928e-10	-1.33902
6479806	chr12:6479806:A:C	2.04723e-09	-1.12894	-1.36186	9.59176e-10	-1.71323	-1.30244
6479999	chr12:6479999:G:A	2.86408e-09	-0.670361	-1.48468	1.33218e-09	-1.16907	-1.5181
6480005	chr12:6480005:C:T	2.6549e-09	-1.82754	-0.403343	2.73691e-09	-1.8431	-0.124052
6480315	chr12:6480315:A:G	8.01819e-09	-2.37928e-10	-1.12558	7.12239e-09	-2.37928e-10	-1.01074
6480356	chr12:6480356:C:T	1.47681e-09	-1.88613	-0.931282	2.08655e-09	-1.5542	-0.684274
6480391	chr12:6480391:C:T	2.25665e-08	-2.37928e-10	-0.0908272	1.44036e-08	-2.37928e-10	-0.306509
6480423	chr12:6480423:C:T	5.60302e-09	-2.37928e-10	-1.48399	4.28339e-09	-2.37928e-10	-1.51924
6480825	chr12:6480825:T:C	1.58867e-09	-1.2227	-1.5217	8.81691e-10	-1.57381	-1.52609
6481011	chr12:6481011:C:T	4.36679e-09	-1.73326	-5.0546e-10	2.99495e-09	-1.87706	-5.0546e-10
6481460	chr12:6481460:C:T	5.56212e-09	0.00965036	-1.50096	1.38285e-09	-1.21184	-1.438
6481769	chr12:6481769:T:C	5.37037e-09	-2.37928e-10	-1.52639	4.25336e-09	-2.37928e-10	-1.52628
6482415	chr12:6482415:C:T	2.08284e-09	-1.13616	-1.3374	9.893e-10	-1.71656	-1.26818
6482676	chr12:6482676:C:T	4.64232e-09	-1.67208	-5.0546e-10	3.1839e-09	-1.81588	-5.0546e-10
6482691	chr12:6482691:C:G	2.18165e-08	-0.124625	-5.0546e-10	1.47419e-08	-0.283293	-5.0546e-10
6482700	chr12:6482700:C:T	8.4613e-09	-2.37928e-10	-1.07179	6.4137e-09	-2.37928e-10	-1.11555
6482857	chr12:6482857:G:A	1.08838e-09	-1.85081	-1.2718	1.03233e-09	-1.86562	-1.07655
6482916	chr12:6482916:A:C	2.74614e-09	-1.78391	-0.413186	2.8055e-09	-1.80655	-0.135849
6483041	chr12:6483041:A:G	2.18766e-08	-2.37928e-10	-0.121876	1.39945e-08	-2.37928e-10	-0.335321
6483091	chr12:6483091:A:AT	2.91608e-09	-1.78828	-0.348766	3.00378e-09	-1.81027	-0.0638454
6483408	chr12:6483408:C:T	7.04292e-09	0.256526	-1.51179	1.57831e-09	-1.05864	-1.45899
6483610	chr12:6483610:C:T	8.12106e-09	-2.37928e-10	-1.11283	7.2496e-09	-2.37928e-10	-0.993038
6484002	chr12:6484002:T:G	5.53178e-09	-2.37928e-10	-1.49678	4.26331e-09	-2.37928e-10	-1.52394
6484228	chr12:6484228:C:T	1.91042e-09	-1.7645	-0.795474	1.94434e-09	-1.79043	-0.518635
6484361	chr12:6484361:A:G	9.34336e-10	-1.8465	-1.42871	8.50853e-10	-1.86315	-1.27235
6484445	chr12:6484445:G:A	2.12959e-08	-2.37928e-10	-0.148779	1.36468e-08	-2.37928e-10	-0.360477
6484549	chr12:6484549:TAAATC:T	4.71959e-09	-0.130209	-1.52536	1.29247e-09	-1.3175	-1.39993
6485078	chr12:6485078:TG:T	9.346e-10	-1.84587	-1.42906	8.50268e-10	-1.86195	-1.27424
6485089	chr12:6485089:T:C	9.30356e-10	-1.8391	-1.44038	8.40214e-10	-1.85586	-1.29223
6485457	chr12:6485457:G:A	6.92792e-08	-2.37928e-10	1.03085	4.02688e-08	-2.37928e-10	0.721592
6485621	chr12:6485621:A:G	8.82878e-10	-1.86454	-1.46732	7.82784e-10	-1.8795	-1.33938
6485717	chr12:6485717:T:A	6.47651e-09	0.186481	-1.52559	1.56428e-09	-1.12931	-1.39725
6485859	chr12:6485859:G:A	9.87072e-10	-1.79816	-1.42214	8.98196e-10	-1.81783	-1.26352
6485889	chr12:6485889:G:T	5.60632e-09	-2.37928e-10	-1.4834	4.28453e-09	-2.37928e-10	-1.51898
6486004	chr12:6486004:C:T	6.20833e-09	-2.37928e-10	-1.3814	5.12431e-09	-2.37928e-10	-1.33999
6486393	chr12:6486393:G:A	9.85155e-10	-1.82335	-1.3989	9.10518e-10	-1.84163	-1.22609
6486400	chr12:6486400:G:A	3.60823e-09	-1.92407	-5.0546e-10	2.85889e-09	-1.92355	-5.0546e-10
6486787	chr12:6486787:C:A	1.15404e-08	-0.761439	-5.0546e-10	9.16571e-09	-0.758516	-5.0546e-10
6486796	chr12:6486796:AAGCCATCCTCCCACCTC:A	2.32718e-08	-2.37928e-10	-0.0600505	1.69952e-08	-2.37928e-10	-0.141053
6487170	chr12:6487170:T:C	9.94291e-10	-1.83168	-1.38134	9.27122e-10	-1.84916	-1.2005
6487264	chr12:6487264:A:G	1.1123e-09	-1.86599	-1.23487	1.75237e-09	-1.50304	-0.909975
6487333	chr12:6487333:C:T	9.41887e-10	-1.81902	-1.44814	8.44574e-10	-1.83785	-1.30506
6487334	chr12:6487334:G:A	5.61681e-09	0.0451501	-1.52668	1.4609e-09	-1.21477	-1.38015
6487529	chr12:6487529:A:G	9.67004e-10	-1.8836	-1.35724	1.38505e-09	-1.54937	-1.09888
6487606	chr12:6487606:A:G	9.57371e-10	-1.8311	-1.41976	8.746e-10	-1.84874	-1.25923
6487821	chr12:6487821:C:T	5.50863e-09	-2.37928e-10	-1.50098	4.25807e-09	-2.37928e-10	-1.52517
6487963	chr12:6487963:C:T	3.08327e-09	-1.78874	-0.292562	3.17872e-09	-1.81008	-0.00742823
6488216	chr12:6488216:G:A	9.20277e-10	-1.77575	-1.51463	6.54436e-10	-1.90909	-1.48887
6488621	chr12:6488621:A:G	9.81067e-10	-1.83618	-1.39022	9.11953e-10	-1.8541	-1.21205
6488761	chr12:6488761:G:C	9.04504e-10	-1.85168	-1.45598	8.08746e-10	-1.8673	-1.31895
6488907	chr12:6488907:T:C	3.224e-09	-0.728871	-1.3078	3.17873e-09	-0.720789	-1.09671
6489162	chr12:6489162:C:T	2.69074e-08	-2.37928e-10	0.0851091	1.65613e-08	-2.37928e-10	-0.166919
6489309	chr12:6489309:G:A	2.19499e-08	-2.37928e-10	-0.118528	1.40517e-08	-2.37928e-10	-0.331244
6489451	chr12:6489451:G:C	6.79314e-09	-2.37928e-10	-1.29138	5.3293e-09	-2.37928e-10	-1.30076
6489732	chr12:6489732:T:C	9.43012e-10	-1.83862	-1.42735	8.58614e-10	-1.8553	-1.27112
6490341	chr12:6490341:T:C	3.15148e-09	-1.76579	-0.293631	3.24241e-09	-1.78865	-0.00901548
6490499	chr12:6490499:T:C	9.55873e-10	-1.82702	-1.4254	8.70527e-10	-1.84465	-1.268
6490816	chr12:6490816:TG:T	1.02106e-09	-1.87951	-1.30693	9.60238e-10	-1.89055	-1.12401
6490824	chr12:6490824:A:T	6.42843e-09	-2.37928e-10	-1.34656	4.92677e-09	-2.37928e-10	-1.3793
6491053	chr12:6491053:G:A	9.32759e-10	-1.83718	-1.43972	8.42971e-10	-1.85408	-1.29073
6491305	chr12:6491305:T:C	9.46935e-10	-1.83027	-1.43155	8.59516e-10	-1.84739	-1.27798
6491607	chr12:6491607:C:T	9.43306e-10	-1.84898	-1.41668	8.64554e-10	-1.86467	-1.25486
6491851	chr12:6491851:T:C	7.87348e-09	-2.37928e-10	-1.14379	5.98658e-09	-2.37928e-10	-1.18447
6492009	chr12:6492009:A:C	9.45102e-10	-1.83262	-1.43113	8.57862e-10	-1.84984	-1.27745
6492577	chr12:6492577:A:C	1.05839e-09	-1.86156	-1.28899	1.63414e-09	-1.49365	-0.989223
6492659	chr12:6492659:T:C	1.71256e-09	-1.73915	-0.930148	1.69452e-09	-1.76656	-0.680027
6492794	chr12:6492794:G:A	4.41375e-09	-1.72257	-5.0546e-10	3.29016e-09	-1.78305	-5.0546e-10
6492814	chr12:6492814:C:G	8.83522e-10	-1.82252	-1.50861	7.54407e-10	-1.84072	-1.41509
6493051	chr12:6493051:C:T	2.96019e-08	-2.37928e-10	0.180546	1.85301e-08	-2.37928e-10	-0.0545899
6493240	chr12:6493240:T:C	5.55253e-09	-2.37928e-10	-1.49304	4.31947e-09	-2.37928e-10	-1.51085
6493256	chr12:6493256:C:T	8.69925e-10	-1.86527	-1.48137	7.66973e-10	-1.876	-1.36329
6493267	chr12:6493267:G:A	8.80359e-10	-1.86235	-1.47237	7.82361e-10	-1.87285	-1.34657
6493302	chr12:6493302:G:A	8.25235e-10	-1.87529	-1.52409	6.84779e-10	-1.88411	-1.46853
6493326	chr12:6493326:A:C	8.65395e-10	-1.8777	-1.47416	7.68992e-10	-1.88712	-1.34954
6493479	chr12:6493479:T:C	1.69475e-09	-1.83343	-0.846323	1.73362e-09	-1.84529	-0.578479
6493530	chr12:6493530:T:A	8.74052e-10	-1.85915	-1.48276	7.69871e-10	-1.86962	-1.36589
6493894	chr12:6493894:G:C	7.75782e-09	-2.37928e-10	-1.15859	5.87624e-09	-2.37928e-10	-1.20307
6493904	chr12:6493904:T:C	1.22658e-08	-0.700474	-5.0546e-10	1.09772e-08	-0.578164	-5.0546e-10
6494234	chr12:6494234:A:G	1.06405e-08	-2.37928e-10	-0.842626	7.72043e-09	-2.37928e-10	-0.930114
6494247	chr12:6494247:A:G	8.81567e-10	-1.86002	-1.47333	7.82999e-10	-1.87041	-1.34819
6494345	chr12:6494345:TGTTAAGCAAATCGCTTAACAGATCCG:T	3.16839e-08	-2.37928e-10	0.248517	2.2891e-08	-2.37928e-10	0.156761
6494590	chr12:6494590:G:T	7.71373e-09	-2.37928e-10	-1.16429	5.84349e-09	-2.37928e-10	-1.20866
6494751	chr12:6494751:G:A	8.67314e-10	-1.86659	-1.48306	7.64421e-10	-1.87626	-1.36637
6494910	chr12:6494910:A:G	1.00664e-09	-1.9326	-1.26808	1.32075e-09	-1.72919	-0.966595
6495019	chr12:6495019:A:G	5.5044e-09	-2.37928e-10	-1.50174	4.25761e-09	-2.37928e-10	-1.52528
6495165	chr12:6495165:G:T	3.78185e-09	-1.87708	-5.0546e-10	2.82537e-09	-1.93534	-5.0546e-10
6495249	chr12:6495249:T:G	5.75005e-09	0.0616795	-1.51976	1.60142e-09	-1.20029	-1.30281
6495252	chr12:6495252:C:T	1.78762e-09	-1.80495	-0.821462	1.83505e-09	-1.82072	-0.546196
6495939	chr12:6495939:C:A	1.02522e-09	-1.85813	-1.32425	9.8325e-10	-1.86797	-1.12291
6495989	chr12:6495989:A:G	2.57024e-09	-0.76068	-1.50261	2.23959e-09	-0.755789	-1.4119
6496039	chr12:6496039:T:C	1.97186e-09	-1.0132	-1.51511	8.49014e-10	-1.65546	-1.48221
6496133	chr12:6496133:C:T	3.61835e-09	-1.92127	-5.0546e-10	3.14467e-09	-1.82827	-5.0546e-10
6496217	chr12:6496217:A:G	1.06113e-09	-1.93274	-1.21521	1.42194e-09	-1.73146	-0.890501
6496348	chr12:6496348:C:T	5.91634e-09	0.0838405	-1.51341	1.67461e-09	-1.18736	-1.27105
6496490	chr12:6496490:T:A	1.76999e-09	-1.8137	-0.822618	1.81728e-09	-1.82911	-0.547533
6496645	chr12:6496645:G:A	2.451e-09	-0.808459	-1.50233	2.13821e-09	-0.802561	-1.41146
6496846	chr12:6496846:G:A	1.81506e-09	-1.79618	-0.814993	1.86311e-09	-1.81271	-0.53903
6497649	chr12:6497649:T:TC	3.79018e-09	-1.87488	-5.0546e-10	3.09928e-09	-1.84282	-5.0546e-10
6497852	chr12:6497852:G:C	2.32281e-09	-1.01856	-1.34595	1.15117e-09	-1.65264	-1.18057
6498694	chr12:6498694:G:A	3.32567e-08	-2.37928e-10	0.296966	2.09605e-08	-2.37928e-10	0.0686565
6498732	chr12:6498732:T:C	1.05944e-09	-1.70469	-1.44486	9.5273e-10	-1.72536	-1.29704
6498885	chr12:6498885:T:C	2.38205e-09	-0.829525	-1.50981	2.05702e-09	-0.824508	-1.42822
6499403	chr12:6499403:C:T	4.20423e-09	-1.7712	-5.0546e-10	3.16005e-09	-1.8234	-5.0546e-10
6499441	chr12:6499441:G:A	5.45443e-09	-2.37928e-10	-1.51086	4.25149e-09	-2.37928e-10	-1.52672
6499701	chr12:6499701:A:G	1.02251e-08	-2.37928e-10	-0.88245	7.41705e-09	-2.37928e-10	-0.970204
6499724	chr12:6499724:A:G	1.06524e-08	-2.37928e-10	-0.841503	7.7287e-09	-2.37928e-10	-0.929045
6499860	chr12:6499860:C:G	7.92343e-09	-2.37928e-10	-1.13747	6.49104e-09	-2.37928e-10	-1.10356
6500337	chr12:6500337:G:T	1.86625e-09	-1.8316	-0.75176	1.8303e-09	-1.84122	-0.528286
6500596	chr12:6500596:T:C	1.06524e-08	-2.37928e-10	-0.841503	7.7287e-09	-2.37928e-10	-0.929045
6500598	chr12:6500598:A:G	3.5365e-08	-2.37928e-10	0.35843	2.20485e-08	-2.37928e-10	0.119261
6500802	chr12:6500802:A:G	5.44895e-09	-2.37928e-10	-1.51187	4.30209e-09	-2.37928e-10	-1.51488
6500952	chr12:6500952:C:T	2.58183e-09	-0.76018	-1.49861	2.25003e-09	-0.758968	-1.40407
6501479	chr12:6501479:C:T	3.5365e-08	-2.37928e-10	0.35843	2.20485e-08	-2.37928e-10	0.119261
6501560	chr12:6501560:G:A	2.59804e-09	-0.749739	-1.50279	2.25193e-09	-0.749391	-1.4128
6501912	chr12:6501912:T:C	2.7057e-09	-1.85743	-0.354501	2.96879e-09	-1.86506	-0.0207733
6502322	chr12:6502322:G:A	6.11297e-09	-2.37928e-10	-1.39688	5.28183e-09	-2.37928e-10	-1.30971
6502447	chr12:6502447:A:G	6.38785e-08	0.949691	-5.0546e-10	1.29963e-07	1.89326	-5.0546e-10
6502534	chr12:6502534:T:C	5.40686e-09	-2.37928e-10	-1.51962	4.45957e-09	-2.37928e-10	-1.47893
6502553	chr12:6502553:G:A	2.58799e-09	-1.04399	-1.21241	1.35128e-09	-1.66913	-1.0038
6502789	chr12:6502789:C:T	3.76361e-09	-1.88191	-5.0546e-10	3.46762e-09	-1.73052	-5.0546e-10
6502798	chr12:6502798:A:G	1.08538e-09	-1.93056	-1.1948	1.4916e-09	-1.71519	-0.858949
6502847	chr12:6502847:T:TTG	3.49489e-08	-2.37928e-10	0.346597	2.18215e-08	-2.37928e-10	0.108912
6502948	chr12:6502948:G:A	2.08875e-09	-1.81611	-0.654622	2.18529e-09	-1.82507	-0.367163
6503020	chr12:6503020:T:G	1.15549e-08	-2.37928e-10	-0.760178	7.40378e-09	-2.37928e-10	-0.971994
6503134	chr12:6503134:C:T	6.89972e-09	-2.37928e-10	-1.27581	5.94518e-09	-2.37928e-10	-1.1914
6503410	chr12:6503410:C:T	7.87292e-10	-1.93241	-1.51403	6.69663e-10	-1.85811	-1.51685
6503599	chr12:6503599:G:A	2.69811e-09	-0.744345	-1.47039	2.40904e-09	-0.745322	-1.34943
6503717	chr12:6503717:G:C	4.69144e-09	-1.68902	0.0274693	3.41207e-09	-1.6937	-0.0529708
6503787	chr12:6503787:A:T	3.61847e-09	-1.92124	-5.0546e-10	3.22049e-09	-1.80445	-5.0546e-10
6503907	chr12:6503907:G:A	3.82029e-08	-2.37928e-10	0.435619	2.37484e-08	-2.37928e-10	0.193532
6503910	chr12:6503910:A:G	2.16181e-09	-1.07694	-1.35941	1.08803e-09	-1.68608	-1.20354
6504003	chr12:6504003:G:T	1.02771e-09	-1.65322	-1.52675	6.73742e-10	-1.85159	-1.5173
6504453	chr12:6504453:C:T	1.02546e-08	-2.37928e-10	-0.879568	8.48479e-09	-2.37928e-10	-0.835709
6504598	chr12:6504598:G:A	6.82562e-09	-2.37928e-10	-1.28661	5.20765e-09	-2.37928e-10	-1.32386
6504933	chr12:6504933:C:T	5.49783e-09	-2.37928e-10	-1.50294	4.4616e-09	-2.37928e-10	-1.47848
6504990	chr12:6504990:T:C	3.00517e-09	-1.81811	-0.288848	3.29485e-09	-1.83112	0.0494926
6505220	chr12:6505220:C:T	5.5919e-09	-2.37928e-10	-1.48597	4.28002e-09	-2.37928e-10	-1.52003
6505290	chr12:6505290:T:C	3.73807e-08	-2.37928e-10	0.413864	2.32475e-08	-2.37928e-10	0.172215
6505304	chr12:6505304:G:A	6.93789e-09	-2.37928e-10	-1.27029	5.27624e-09	-2.37928e-10	-1.31077
6505575	chr12:6505575:G:A	4.50395e-09	-1.70234	-5.0546e-10	3.03044e-09	-1.86528	-5.0546e-10
6505656	chr12:6505656:C:T	5.35234e-09	-0.0107602	-1.519	1.53807e-09	-1.24414	-1.29932
6505688	chr12:6505688:A:T	7.86074e-09	-2.37928e-10	-1.14541	5.92257e-09	-2.37928e-10	-1.19521
6505986	chr12:6505986:G:T	1.01338e-09	-1.66732	-1.52668	6.67257e-10	-1.85878	-1.51979
6506033	chr12:6506033:A:C	3.57373e-09	-1.93368	-5.0546e-10	3.00426e-09	-1.87395	-5.0546e-10
6506036	chr12:6506036:G:A	2.74125e-09	-0.719803	-1.47907	2.43551e-09	-0.718977	-1.36485
6506361	chr12:6506361:G:T	4.41304e-09	-1.72273	-5.0546e-10	4.55198e-09	-1.45842	-5.0546e-10
6506446	chr12:6506446:C:T	6.01181e-09	0.0536732	-1.46724	1.73182e-09	-1.19773	-1.22708
6506515	chr12:6506515:A:G	1.06407e-09	-1.92729	-1.2179	1.47299e-09	-1.69506	-0.891633
6506522	chr12:6506522:A:G	2.7546e-09	-0.722214	-1.4718	2.45051e-09	-0.726017	-1.35167
6506552	chr12:6506552:T:C	5.37288e-09	-2.37928e-10	-1.52593	4.31217e-09	-2.37928e-10	-1.51254
6506709	chr12:6506709:G:A	3.29626e-08	-2.37928e-10	0.288081	2.04172e-08	-2.37928e-10	0.0423948
6506954	chr12:6506954:G:T	9.41081e-09	0.245887	-1.21132	2.16371e-09	-1.05933	-1.14283
6507157	chr12:6507157:T:G	2.46757e-08	-0.00147097	-5.0546e-10	2.41712e-08	0.211179	-5.0546e-10
6507341	chr12:6507341:C:T	3.53855e-08	-2.37928e-10	0.359012	2.2058e-08	-2.37928e-10	0.11969
6508185	chr12:6508185:T:C	1.04542e-09	-1.93164	-1.23123	1.40568e-09	-1.72238	-0.911077
6508206	chr12:6508206:T:C	1.07028e-09	-1.93295	-1.20642	1.41841e-09	-1.73281	-0.891635
6508340	chr12:6508340:A:G	5.73301e-09	-2.37928e-10	-1.46105	4.49713e-09	-2.37928e-10	-1.47055
6508393	chr12:6508393:C:T	2.88906e-09	-1.92587	-0.220492	2.92577e-09	-1.6784	-0.222032
6508533	chr12:6508533:A:G	7.26519e-09	-2.37928e-10	-1.2242	5.69196e-09	-2.37928e-10	-1.23493
6509138	chr12:6509138:G:GT	5.55012e-09	-2.37928e-10	-1.49347	4.34598e-09	-2.37928e-10	-1.50473
6509705	chr12:6509705:C:T	2.73574e-09	-0.7316	-1.46929	2.44635e-09	-0.731771	-1.34762
6509888	chr12:6509888:T:C	3.01756e-09	-1.8304	-0.272443	4.86645e-09	-1.91316	0.521538
6509915	chr12:6509915:TCTA:T	1.6949e-09	-1.8909	-0.788765	1.88027e-09	-1.89947	-0.443105
6509998	chr12:6509998:C:T	6.55835e-09	-2.37928e-10	-1.32655	5.6026e-09	-2.37928e-10	-1.25075
6510732	chr12:6510732:T:C	5.37052e-09	-2.37928e-10	-1.52637	4.25133e-09	-2.37928e-10	-1.52675
6510997	chr12:6510997:C:T	5.92169e-09	-1.42867	-5.0546e-10	4.16435e-09	-1.54742	-5.0546e-10
6511229	chr12:6511229:A:C	3.62474e-09	-1.91951	-5.0546e-10	3.02412e-09	-1.86736	-5.0546e-10
6511329	chr12:6511329:G:T	9.24101e-10	-1.90087	-1.38536	7.42951e-10	-1.84358	-1.42753
6511457	chr12:6511457:C:T	6.17754e-09	0.132622	-1.51899	1.67592e-09	-1.15782	-1.29981
6511613	chr12:6511613:G:A	8.13081e-10	-1.89849	-1.51573	6.70842e-10	-1.84899	-1.52421
6512056	chr12:6512056:T:C	1.85161e-08	-2.37928e-10	-0.288649	1.3123e-08	-2.37928e-10	-0.399615
6512085	chr12:6512085:C:T	1.93203e-09	-1.05564	-1.49308	8.31957e-10	-1.6833	-1.47466
6512318	chr12:6512318:GACAA:G	1.40087e-08	-0.567613	-5.0546e-10	5.95528e-09	-1.18971	-5.0546e-10
6512475	chr12:6512475:A:G	1.93636e-09	-1.87898	-0.667499	2.20925e-09	-1.88826	-0.29307
6512535	chr12:6512535:C:T	1.1268e-08	-2.37928e-10	-0.785329	8.16951e-09	-2.37928e-10	-0.873575
6512680	chr12:6512680:A:G	6.78094e-09	-2.37928e-10	-1.29318	5.82511e-09	-2.37928e-10	-1.21181
6512945	chr12:6512945:A:G	7.94408e-10	-1.93519	-1.50226	7.73635e-10	-1.78306	-1.44758
6513065	chr12:6513065:TAA:T	6.44156e-09	-2.37928e-10	-1.34452	5.3325e-09	-2.37928e-10	-1.30017
6513180	chr12:6513180:T:C	8.25017e-10	-1.8863	-1.51334	6.67188e-10	-1.86865	-1.51002
6513842	chr12:6513842:A:T	1.3294e-08	0.0011205	-0.621102	1.53164e-08	0.0995371	-0.344596
6513931	chr12:6513931:G:A	1.26132e-09	-1.82673	-1.1484	1.12855e-09	-1.91856	-0.934491
6514216	chr12:6514216:A:G	1.31007e-09	-1.87715	-1.06006	1.27762e-09	-1.88424	-0.84475
6514223	chr12:6514223:T:C	9.23218e-10	-1.91285	-1.37433	8.31935e-10	-1.82924	-1.32875
6514973	chr12:6514973:T:C	1.29075e-09	-1.89018	-1.06189	1.25918e-09	-1.89665	-0.846868
6515200	chr12:6515200:T:C	5.55423e-09	-2.37928e-10	-1.49273	4.52747e-09	-2.37928e-10	-1.46382
6515269	chr12:6515269:C:T	9.6808e-10	-1.88901	-1.35073	8.92992e-10	-1.89613	-1.19104
6515374	chr12:6515374:G:A	5.3707e-09	-2.37928e-10	-1.52633	4.35223e-09	-2.37928e-10	-1.5033
6515465	chr12:6515465:G:A	4.58073e-09	-1.68543	-5.0546e-10	4.27203e-09	-1.5219	-5.0546e-10
6515567	chr12:6515567:C:T	4.52926e-09	-1.69673	-5.0546e-10	3.14777e-09	-1.82729	-5.0546e-10
6515572	chr12:6515572:T:C	4.05642e-09	-1.80699	-5.0546e-10	2.90426e-09	-1.90781	-5.0546e-10
6515640	chr12:6515640:A:G	1.62286e-09	-1.25355	-1.46955	1.49028e-09	-1.22103	-1.35399
6515843	chr12:6515843:T:C	4.97859e-08	-2.37928e-10	0.700441	4.28809e-08	-2.37928e-10	0.784442
6515844	chr12:6515844:A:AG	5.01544e-08	-2.37928e-10	0.707814	4.31961e-08	-2.37928e-10	0.791766
6515877	chr12:6515877:G:A	2.16637e-08	-2.37928e-10	-0.131654	1.52321e-08	-2.37928e-10	-0.250578
6515964	chr12:6515964:A:G	9.15095e-10	-1.91458	-1.38143	9.66924e-10	-1.62501	-1.38261
6516050	chr12:6516050:G:T	5.36892e-09	-2.37928e-10	-1.52666	4.25318e-09	-2.37928e-10	-1.52632
6516119	chr12:6516119:C:T	2.08639e-09	-0.960495	-1.51136	1.82556e-09	-0.849152	-1.52295
6516167	chr12:6516167:A:G	8.17894e-10	-1.91804	-1.49027	7.39558e-10	-1.81515	-1.46054
6516206	chr12:6516206:C:A	1.94987e-08	-2.37928e-10	-0.236946	1.43812e-08	-2.37928e-10	-0.308065
6516216	chr12:6516216:C:A	1.66808e-08	-2.37928e-10	-0.393035	1.21266e-08	-2.37928e-10	-0.478586
6516317	chr12:6516317:T:C	7.06184e-09	0.0663247	-1.31891	1.69925e-09	-1.17883	-1.26497
6516318	chr12:6516318:ATGGT:A	5.6318e-09	-0.209557	-1.26931	1.52492e-09	-1.34004	-1.21201
6516324	chr12:6516324:AAATCCT:A	5.78784e-09	-0.232728	-1.2188	1.58987e-09	-1.35504	-1.15529
6516763	chr12:6516763:T:C	7.28229e-09	-2.37928e-10	-1.22185	6.25618e-09	-2.37928e-10	-1.14042
6517033	chr12:6517033:A:G	1.88496e-08	-0.270801	-5.0546e-10	1.2854e-08	-0.420328	-5.0546e-10
6517203	chr12:6517203:G:C	7.82659e-10	-1.93226	-1.52009	7.6878e-10	-1.7153	-1.52164
6518218	chr12:6518218:C:T	4.01425e-09	-1.81744	-5.0546e-10	3.86899e-09	-1.62099	-5.0546e-10
6518723	chr12:6518723:A:G	7.82946e-10	-1.93444	-1.51754	7.487e-10	-1.73979	-1.52361
6518809	chr12:6518809:C:T	5.709e-08	-1.80649	2.64383	2.15816e-08	-1.89655	1.99441
6518949	chr12:6518949:G:A	7.31908e-09	-2.37928e-10	-1.21681	5.55354e-09	-2.37928e-10	-1.25955
6518967	chr12:6518967:C:G	2.01647e-08	-0.203359	-5.0546e-10	1.37115e-08	-0.355753	-5.0546e-10
6518972	chr12:6518972:A:G	2.37326e-08	-0.0404419	-5.0546e-10	1.60141e-08	-0.200515	-5.0546e-10
6518982	chr12:6518982:T:C	2.81497e-09	-0.67321	-1.49913	2.07373e-09	-0.723767	-1.52087
6519029	chr12:6519029:GC:G	5.37996e-09	-2.37928e-10	-1.52461	4.27291e-09	-2.37928e-10	-1.52169
6519033	chr12:6519033:C:A	2.00371e-08	-2.37928e-10	-0.209707	1.41558e-08	-2.37928e-10	-0.323858
6519267	chr12:6519267:A:C	5.80122e-09	-2.37928e-10	-1.44922	4.84298e-09	-2.37928e-10	-1.39646
6519947	chr12:6519947:G:C	2.9762e-09	-0.948083	-1.16856	2.63709e-09	-0.958705	-1.0456
6520100	chr12:6520100:A:G	7.84752e-10	-1.93078	-1.5189	7.76681e-10	-1.70399	-1.52272
6520193	chr12:6520193:T:A	3.64733e-09	-1.9133	-5.0546e-10	4.22024e-09	-1.53409	-5.0546e-10
6520195	chr12:6520195:T:A	5.09993e-09	-0.154589	-1.42348	4.49802e-09	0.00326036	-1.47361
6520322	chr12:6520322:G:A	1.84705e-08	-2.37928e-10	-0.291119	1.30876e-08	-2.37928e-10	-0.402322
6521461	chr12:6521461:T:C	2.62637e-09	-0.723359	-1.51833	1.9576e-09	-0.775733	-1.52653
6521584	chr12:6521584:A:AG	8.75702e-10	-1.93197	-1.40806	1.08755e-09	-1.71682	-1.17324
6522003	chr12:6522003:C:A	3.10622e-09	-0.881865	-1.19202	2.72936e-09	-0.89834	-1.07158
6522183	chr12:6522183:G:A	4.41171e-09	-1.72303	-5.0546e-10	3.78581e-09	-1.64272	-5.0546e-10
6522353	chr12:6522353:A:G	5.23079e-09	-1.55273	-5.0546e-10	3.29765e-09	-1.78078	-5.0546e-10
6522401	chr12:6522401:A:G	6.64561e-09	-2.37928e-10	-1.31334	5.48805e-09	-2.37928e-10	-1.27141
6522457	chr12:6522457:G:A	8.75351e-10	-1.93419	-1.40623	1.0693e-09	-1.73771	-1.16927
6522568	chr12:6522568:G:A	5.37353e-09	-2.37928e-10	-1.52581	4.25126e-09	-2.37928e-10	-1.52677
6522722	chr12:6522722:G:A	2.71083e-09	-0.697147	-1.51289	2.01058e-09	-0.750476	-1.52508
6523650	chr12:6523650:A:G	3.90766e-09	-1.84435	-5.0546e-10	2.92251e-09	-1.90154	-5.0546e-10
6523759	chr12:6523759:A:G	5.33683e-09	-0.0489798	-1.48368	1.29327e-09	-1.24028	-1.47654
6523803	chr12:6523803:C:A	3.83353e-09	-0.482292	-1.38121	3.44007e-09	-0.524449	-1.21404
6524455	chr12:6524455:T:C	5.11149e-09	-0.0560454	-1.51975	1.2358e-09	-1.23794	-1.52433
6525286	chr12:6525286:C:T	5.78804e-09	-2.37928e-10	-1.4515	4.62021e-09	-2.37928e-10	-1.44354
6526000	chr12:6526000:A:G	3.70786e-09	-1.89684	-5.0546e-10	3.29572e-09	-1.78136	-5.0546e-10
6526208	chr12:6526208:G:A	6.90899e-09	0.192244	-1.46671	2.07041e-09	-1.12316	-1.12308
6526401	chr12:6526401:A:T	8.72808e-10	-1.93502	-1.40832	1.05472e-09	-1.74879	-1.17192
6526629	chr12:6526629:G:C	5.39888e-09	-2.37928e-10	-1.5211	4.44453e-09	-2.37928e-10	-1.48231
6527135	chr12:6527135:G:A	6.27495e-09	-2.37928e-10	-1.37073	5.31093e-09	-2.37928e-10	-1.30422
6528586	chr12:6528586:T:C	3.71646e-09	-1.89452	-5.0546e-10	2.83669e-09	-1.93135	-5.0546e-10
6528679	chr12:6528679:T:C	9.19288e-10	-1.90898	-1.38247	9.74271e-10	-1.87126	-1.1288
6528775	chr12:6528775:C:T	7.77704e-09	0.282934	-1.43905	2.3905e-09	-1.06702	-1.03546
6528950	chr12:6528950:C:T	1.97273e-09	-1.9112	-0.616669	2.39996e-09	-1.90439	-0.19414
6529184	chr12:6529184:C:T	9.97789e-10	-1.7985	-1.41101	1.00487e-09	-1.92982	-1.03931
6529393	chr12:6529393:CAG:C	5.57989e-09	-2.37928e-10	-1.48812	4.28173e-09	-2.37928e-10	-1.51963
6529500	chr12:6529500:C:T	2.35671e-09	-1.90764	-0.442382	2.94663e-09	-1.9	0.00668035
6529727	chr12:6529727:T:C	6.29728e-09	-2.37928e-10	-1.36717	4.54341e-09	-2.37928e-10	-1.46031
6529736	chr12:6529736:G:A	6.13006e-09	-2.37928e-10	-1.39409	4.90178e-09	-2.37928e-10	-1.38439
6529922	chr12:6529922:A:G	8.71213e-10	-1.9347	-1.41046	9.01493e-10	-1.78458	-1.29311
6529949	chr12:6529949:T:G	8.31125e-09	-2.37928e-10	-1.08968	5.55543e-09	-2.37928e-10	-1.25921
6530125	chr12:6530125:G:A	5.50096e-09	-2.37928e-10	-1.50237	4.44381e-09	-2.37928e-10	-1.48247
6530440	chr12:6530440:T:C	6.79917e-09	-2.37928e-10	-1.29049	5.15997e-09	-2.37928e-10	-1.33305
6530595	chr12:6530595:T:G	1.08323e-08	-2.37928e-10	-0.824762	7.87643e-09	-2.37928e-10	-0.910111
6530815	chr12:6530815:C:G	3.79695e-09	-0.583171	-1.28992	3.54465e-09	-0.622254	-1.08629
6530873	chr12:6530873:G:T	6.13849e-09	-2.37928e-10	-1.39271	4.90879e-09	-2.37928e-10	-1.38296
6531101	chr12:6531101:G:A	9.13159e-10	-1.90885	-1.38929	9.69251e-10	-1.8949	-1.11032
6531212	chr12:6531212:G:A	5.38912e-09	-2.37928e-10	-1.52291	4.27801e-09	-2.37928e-10	-1.5205
6531528	chr12:6531528:G:A	1.70163e-08	-2.37928e-10	-0.373122	1.20904e-08	-2.37928e-10	-0.481571
6531534	chr12:6531534:T:C	5.38025e-09	-2.37928e-10	-1.52456	4.28033e-09	-2.37928e-10	-1.51996
6531744	chr12:6531744:T:C	1.98394e-09	-1.67962	-0.842582	1.03864e-09	-1.87113	-1.06494
6531810	chr12:6531810:A:T	5.77238e-09	-0.169655	-1.28455	4.99441e-09	-0.212152	-1.15351
6532058	chr12:6532058:A:AG	6.95968e-09	0.200766	-1.46792	2.07389e-09	-1.11795	-1.12661
6532060	chr12:6532060:T:C	6.99561e-09	0.205915	-1.46792	2.08025e-09	-1.11488	-1.12661
6532064	chr12:6532064:AGGGCCTGTCCCG:A	7.00955e-09	0.19955	-1.45957	2.11727e-09	-1.11859	-1.10527
6532202	chr12:6532202:T:G	6.52777e-09	-2.37928e-10	-1.33123	5.43219e-09	-2.37928e-10	-1.28164
6532537	chr12:6532537:C:T	5.39121e-09	-2.37928e-10	-1.52252	4.25153e-09	-2.37928e-10	-1.52671
6532773	chr12:6532773:G:A	1.70872e-08	-2.37928e-10	-0.368964	1.21021e-08	-2.37928e-10	-0.480607
6532889	chr12:6532889:A:G	3.52269e-08	-2.37928e-10	0.354519	2.44912e-08	-2.37928e-10	0.224327
6534150	chr12:6534150:T:C	8.77112e-09	-0.00192835	-1.0339	4.42625e-09	-0.349727	-1.1367
6534163	chr12:6534163:C:T	4.52044e-09	-0.465747	-1.23293	3.84673e-09	-0.538961	-1.0878
6534437	chr12:6534437:C:G	3.76625e-09	-0.557766	-1.32345	2.33021e-09	-0.693187	-1.43484
6534473	chr12:6534473:C:T	6.67051e-09	-2.37928e-10	-1.3096	5.71142e-09	-2.37928e-10	-1.23152
6534761	chr12:6534761:T:G	8.1805e-10	-1.93369	-1.47443	6.16659e-10	-1.93515	-1.52227
6534945	chr12:6534945:C:T	7.02084e-09	-2.37928e-10	-1.25841	5.32895e-09	-2.37928e-10	-1.30083
6534973	chr12:6534973:C:T	3.90253e-09	-1.84567	-5.0546e-10	3.68898e-09	-1.66863	-5.0546e-10
6535090	chr12:6535090:T:A	1.90107e-09	-1.06337	-1.5015	1.47156e-09	-1.09014	-1.49752
6535167	chr12:6535167:T:C	3.81893e-09	-1.86732	-5.0546e-10	2.83713e-09	-1.93119	-5.0546e-10
6535365	chr12:6535365:TC:T	8.51492e-09	-2.37928e-10	-1.06547	8.06359e-09	-2.37928e-10	-0.886626
6535501	chr12:6535501:T:C	1.48317e-08	-2.37928e-10	-0.510526	1.16878e-08	-2.37928e-10	-0.51544
6535530	chr12:6535530:T:G	2.63706e-09	-0.736058	-1.50157	1.99622e-09	-0.810723	-1.47201
6535556	chr12:6535556:A:G	4.38833e-09	-0.429226	-1.29912	2.15402e-09	-0.771022	-1.43563
6535615	chr12:6535615:T:C	6.12299e-09	-0.302892	-1.09235	2.98718e-09	-0.632006	-1.24765
6535649	chr12:6535649:C:T	6.53909e-09	-2.37928e-10	-1.32949	5.79265e-09	-2.37928e-10	-1.21739
6535792	chr12:6535792:C:G	8.92528e-10	-1.82271	-1.49828	6.59883e-10	-1.92606	-1.46361
6535907	chr12:6535907:TC:T	1.91273e-09	-1.41112	-1.14764	8.11544e-10	-1.75374	-1.42906
6536032	chr12:6536032:G:A	6.39017e-09	-2.37928e-10	-1.35253	4.86059e-09	-2.37928e-10	-1.39283
6537154	chr12:6537154:T:C	5.61296e-09	-0.207944	-1.27427	2.7361e-09	-0.585181	-1.38227
6538032	chr12:6538032:G:C	6.6157e-09	-1.31785	-5.0546e-10	5.76178e-09	-1.22274	-5.0546e-10
6538583	chr12:6538583:AAC:A	5.48992e-09	-2.37928e-10	-1.50438	4.54617e-09	-2.37928e-10	-1.4597
6538788	chr12:6538788:G:A	6.96026e-09	-2.37928e-10	-1.26707	6.056e-09	-2.37928e-10	-1.17293
6539281	chr12:6539281:G:A	2.01769e-08	-2.37928e-10	-0.202751	1.37764e-08	-2.37928e-10	-0.351026
6539347	chr12:6539347:A:G	6.70912e-09	-0.219955	-1.08387	3.16637e-09	-0.586285	-1.23512
6539689	chr12:6539689:A:G	6.41638e-09	-1.34844	-5.0546e-10	4.41066e-09	-1.48996	-5.0546e-10
6539884	chr12:6539884:C:T	5.36836e-09	-2.37928e-10	-1.52677	4.27305e-09	-2.37928e-10	-1.52166
6539938	chr12:6539938:C:T	3.86522e-09	-1.85527	-5.0546e-10	3.27019e-09	-1.78914	-5.0546e-10
6540046	chr12:6540046:C:CT	3.78308e-09	-1.87675	-5.0546e-10	3.48146e-09	-1.72653	-5.0546e-10
6540374	chr12:6540374:A:G	5.94178e-09	-0.220784	-1.2045	2.75776e-09	-0.586441	-1.37312
6540544	chr12:6540544:G:A	3.56781e-09	-1.93534	-5.0546e-10	2.87181e-09	-1.91904	-5.0546e-10
6540645	chr12:6540645:G:C	5.49666e-09	-2.37928e-10	-1.50315	4.77238e-09	-2.37928e-10	-1.41114
6541790	chr12:6541790:C:T	5.3708e-09	-2.37928e-10	-1.52632	4.26101e-09	-2.37928e-10	-1.52448
6541933	chr12:6541933:C:T	6.28232e-09	-2.37928e-10	-1.36955	5.14414e-09	-2.37928e-10	-1.33613
6542253	chr12:6542253:G:C	5.42544e-09	-2.37928e-10	-1.51619	4.37962e-09	-2.37928e-10	-1.49702
6542275	chr12:6542275:C:T	1.40811e-09	-1.38817	-1.47688	1.60762e-09	-1.12813	-1.3711
6542515	chr12:6542515:T:A	1.53062e-09	-1.33497	-1.44664	1.8061e-09	-1.05991	-1.3229
6543061	chr12:6543061:G:A	1.48771e-09	-1.34101	-1.46904	1.63143e-09	-1.06921	-1.41532
6543172	chr12:6543172:A:G	6.22065e-09	-2.37928e-10	-1.37942	4.72803e-09	-2.37928e-10	-1.42048
6543328	chr12:6543328:A:G	2.86257e-09	-0.634345	-1.52123	2.42362e-09	-0.619684	-1.46904
6543406	chr12:6543406:A:G	2.80545e-09	-0.649055	-1.52667	2.33133e-09	-0.63234	-1.4952
6543658	chr12:6543658:G:A	5.37094e-09	-2.37928e-10	-1.52629	4.33341e-09	-2.37928e-10	-1.50763
6543890	chr12:6543890:G:A	5.36836e-09	-2.37928e-10	-1.52677	4.3339e-09	-2.37928e-10	-1.50752
6543952	chr12:6543952:C:T	1.55259e-09	-1.32031	-1.44706	1.71834e-09	-1.04841	-1.38422
6544418	chr12:6544418:G:A	4.03438e-09	-1.81244	-5.0546e-10	2.83445e-09	-1.93214	-5.0546e-10
6544596	chr12:6544596:G:A	1.50353e-09	-1.31662	-1.48285	1.64294e-09	-1.04304	-1.43446
6544597	chr12:6544597:A:C	5.37811e-09	-2.37928e-10	-1.52495	4.26034e-09	-2.37928e-10	-1.52464
6544884	chr12:6544884:A:G	2.78144e-09	-0.686522	-1.4978	2.43484e-09	-0.653146	-1.43096
6545222	chr12:6545222:T:A	1.51435e-08	-2.37928e-10	-0.489718	1.17164e-08	-2.37928e-10	-0.512991
6545259	chr12:6545259:C:G	9.28816e-10	-1.87152	-1.40961	7.15908e-10	-1.85386	-1.45432
6545769	chr12:6545769:C:G	5.37166e-09	-2.37928e-10	-1.52616	4.25364e-09	-2.37928e-10	-1.52621
6545983	chr12:6545983:A:T	1.60927e-09	-1.2683	-1.46321	1.78643e-09	-0.986638	-1.40713
6546284	chr12:6546284:A:C	2.67593e-09	-0.699389	-1.52361	2.25439e-09	-0.68456	-1.47655
6546507	chr12:6546507:G:A	1.38286e-08	-2.37928e-10	-0.580552	9.87857e-09	-2.37928e-10	-0.683617
6546522	chr12:6546522:C:T	5.5015e-09	-2.37928e-10	-1.50227	4.43243e-09	-2.37928e-10	-1.48504
6546642	chr12:6546642:G:C	2.93478e-09	-0.670904	-1.45976	2.62802e-09	-0.639114	-1.36864
6548050	chr12:6548050:C:T	7.76042e-09	-2.37928e-10	-1.15826	7.1861e-09	-2.37928e-10	-1.00184
6548179	chr12:6548179:C:T	3.86158e-08	-2.37928e-10	0.44637	3.36315e-08	-2.37928e-10	0.541479
6548294	chr12:6548294:AAAGG:A	3.72505e-09	-1.89221	-5.0546e-10	2.88038e-09	-1.91606	-5.0546e-10
6549027	chr12:6549027:C:T	7.1798e-09	-2.37928e-10	-1.23602	5.97515e-09	-2.37928e-10	-1.18638
6549362	chr12:6549362:C:T	5.42763e-09	-2.37928e-10	-1.51579	4.35287e-09	-2.37928e-10	-1.50315
6549694	chr12:6549694:C:T	3.63029e-09	-1.91798	-5.0546e-10	3.41206e-09	-1.74667	-5.0546e-10
6550051	chr12:6550051:C:T	5.64877e-09	-2.37928e-10	-1.47585	4.25673e-09	-2.37928e-10	-1.52548
6550528	chr12:6550528:G:C	1.45036e-09	-1.55614	-1.27933	1.0419e-09	-1.52311	-1.40983
6550811	chr12:6550811:G:C	5.5603e-09	-2.37928e-10	-1.49164	4.45566e-09	-2.37928e-10	-1.47981
6551228	chr12:6551228:G:A	5.37312e-09	-2.37928e-10	-1.52588	4.25271e-09	-2.37928e-10	-1.52643
6551758	chr12:6551758:G:A	6.51591e-09	-1.33305	-5.0546e-10	4.56101e-09	-1.45644	-5.0546e-10
6551763	chr12:6551763:A:G	2.59195e-09	-1.65253	-0.602355	3.4546e-09	-1.42898	-0.305297
6551831	chr12:6551831:A:G	1.04423e-09	-1.66127	-1.50274	8.64025e-10	-1.61314	-1.507
6551940	chr12:6551940:A:C	4.08035e-09	-1.80111	-5.0546e-10	3.94588e-09	-1.60131	-5.0546e-10
6552245	chr12:6552245:T:C	1.11421e-07	-2.37928e-10	1.50603	7.12704e-08	-2.37928e-10	1.2925
6552545	chr12:6552545:T:C	1.54064e-09	-1.56936	-1.20574	1.07952e-09	-1.53819	-1.35927
6552581	chr12:6552581:C:T	6.97438e-09	-2.37928e-10	-1.26505	4.72816e-09	-2.37928e-10	-1.42045
6552898	chr12:6552898:T:A	8.02908e-09	-2.37928e-10	-1.12422	6.17758e-09	-2.37928e-10	-1.15306
6553028	chr12:6553028:G:A	2.02829e-09	-0.983521	-1.51658	1.27098e-09	-1.21871	-1.51549
6553204	chr12:6553204:C:T	7.60359e-09	-2.37928e-10	-1.17867	5.34329e-09	-2.37928e-10	-1.29814
6553319	chr12:6553319:G:A	8.75512e-09	-1.03765	-5.0546e-10	1.65661e-08	-0.166627	-5.0546e-10
6553463	chr12:6553463:A:T	9.15898e-09	-2.37928e-10	-0.992557	8.79737e-09	-2.37928e-10	-0.799532
6553470	chr12:6553470:T:C	5.49346e-09	-2.37928e-10	-1.50373	4.30074e-09	-2.37928e-10	-1.5152
6553481	chr12:6553481:C:T	5.40635e-09	-2.37928e-10	-1.51972	4.35002e-09	-2.37928e-10	-1.5038
6553578	chr12:6553578:T:C	3.60489e-09	-1.925	-5.0546e-10	2.93586e-09	-1.89699	-5.0546e-10
6553921	chr12:6553921:C:T	6.46719e-09	-1.39955	0.0590007	4.98174e-09	-1.82899	0.460786
6554209	chr12:6554209:G:C	4.02192e-09	-1.81553	-5.0546e-10	2.83176e-09	-1.93309	-5.0546e-10
6554222	chr12:6554222:C:T	1.77634e-09	-1.73028	-0.902459	2.01314e-09	-1.88253	-0.391759
6554317	chr12:6554317:A:G	1.15407e-08	-2.37928e-10	-0.76141	1.07816e-08	-2.37928e-10	-0.596146
6554455	chr12:6554455:T:C	2.08526e-09	-1.39864	-1.07376	1.55727e-09	-1.81651	-0.714544
6554487	chr12:6554487:A:C	4.21211e-09	-1.76933	-5.0546e-10	2.8585e-09	-1.92369	-5.0546e-10
6554490	chr12:6554490:G:A	5.42811e-09	-2.37928e-10	-1.5157	4.30472e-09	-2.37928e-10	-1.51427
6554798	chr12:6554798:G:C	2.23311e-09	-1.56121	-0.842683	2.47366e-09	-1.77622	-0.292069
6556153	chr12:6556153:A:C	6.44192e-09	-2.37928e-10	-1.34447	5.35429e-09	-2.37928e-10	-1.29609
6556426	chr12:6556426:C:T	5.4634e-09	-2.37928e-10	-1.50922	4.2797e-09	-2.37928e-10	-1.5201
6556590	chr12:6556590:T:G	5.50487e-09	-2.37928e-10	-1.50166	4.28538e-09	-2.37928e-10	-1.51878
6556609	chr12:6556609:G:A	1.23105e-08	-2.37928e-10	-0.696835	1.15638e-08	-2.37928e-10	-0.526108
6557330	chr12:6557330:C:T	6.12556e-09	-2.37928e-10	-1.39482	4.65954e-09	-2.37928e-10	-1.43507
6557924	chr12:6557924:C:T	2.45338e-09	-1.91781	-0.392012	1.49595e-09	-1.92884	-0.642381
6558256	chr12:6558256:T:A	2.18975e-09	-1.05829	-1.36521	1.22141e-09	-1.6388	-1.13518
6558398	chr12:6558398:G:A	1.0501e-09	-1.93476	-1.22365	9.78171e-10	-1.86114	-1.13492
6558899	chr12:6558899:T:C	5.49656e-09	-2.37928e-10	-1.50317	4.28168e-09	-2.37928e-10	-1.51964
6558923	chr12:6558923:T:C	5.41186e-09	-2.37928e-10	-1.5187	4.26141e-09	-2.37928e-10	-1.52439
6559036	chr12:6559036:C:A	5.8288e-09	-2.37928e-10	-1.44448	4.73954e-09	-2.37928e-10	-1.41805
6559058	chr12:6559058:A:G	1.09517e-07	-2.37928e-10	1.48879	6.99875e-08	-2.37928e-10	1.27433
6559558	chr12:6559558:C:G	4.82292e-09	-0.989049	-0.644863	2.98673e-09	-1.61195	-0.267859
6559790	chr12:6559790:C:T	3.88471e-09	-1.85024	-5.0546e-10	3.44822e-09	-1.73613	-5.0546e-10
6560007	chr12:6560007:T:C	5.57508e-09	-2.37928e-10	-1.48899	4.36983e-09	-2.37928e-10	-1.49926
6560091	chr12:6560091:T:C	2.45761e-09	-0.959133	-1.34897	1.33427e-09	-1.5737	-1.1119
6560673	chr12:6560673:AG:A	5.67378e-09	-2.37928e-10	-1.47144	4.49356e-09	-2.37928e-10	-1.47134
6560907	chr12:6560907:GA:G	4.16186e-09	-1.78133	-5.0546e-10	2.93651e-09	-1.89676	-5.0546e-10
6561462	chr12:6561462:T:C	1.10183e-07	-2.37928e-10	1.49485	7.04117e-08	-2.37928e-10	1.28037
6562633	chr12:6562633:C:T	3.81621e-09	-1.86804	-5.0546e-10	2.82941e-09	-1.93392	-5.0546e-10
6563025	chr12:6563025:G:A	5.53837e-09	-2.37928e-10	-1.49559	4.30051e-09	-2.37928e-10	-1.51525
6563241	chr12:6563241:G:A	7.0936e-09	-2.37928e-10	-1.2481	5.28102e-09	-2.37928e-10	-1.30987
6563404	chr12:6563404:G:A	5.53701e-09	-2.37928e-10	-1.49584	4.29991e-09	-2.37928e-10	-1.51539
6563779	chr12:6563779:C:T	9.84887e-09	-0.919934	-5.0546e-10	1.37913e-08	-0.349946	-5.0546e-10
6563797	chr12:6563797:G:A	5.55684e-09	-2.37928e-10	-1.49226	4.30893e-09	-2.37928e-10	-1.5133
6564459	chr12:6564459:G:A	3.45456e-08	-2.37928e-10	0.334988	1.97018e-08	-2.37928e-10	0.00672462
6564572	chr12:6564572:C:T	1.22452e-08	-2.37928e-10	-0.702155	1.15381e-08	-2.37928e-10	-0.528328
6564719	chr12:6564719:G:A	2.44812e-09	-1.33807	-0.973901	1.65648e-09	-1.78754	-0.681748
6565560	chr12:6565560:G:A	1.87175e-08	-0.81457	0.536735	5.97547e-09	-1.56948	0.383157
6565615	chr12:6565615:T:C	7.76123e-09	-2.37928e-10	-1.15815	5.97138e-09	-2.37928e-10	-1.18701
6565889	chr12:6565889:T:G	5.38518e-09	-1.93537	0.411725	2.78755e-09	-1.9354	-0.0134228
6565914	chr12:6565914:C:T	5.67941e-09	-1.47044	-5.0546e-10	3.67422e-09	-1.67264	-5.0546e-10
6565936	chr12:6565936:A:AG	2.10644e-09	-1.43613	-1.02616	2.03569e-09	-1.70489	-0.558256
6566103	chr12:6566103:C:T	1.15753e-08	-2.37928e-10	-0.758418	1.08312e-08	-2.37928e-10	-0.59155
6566156	chr12:6566156:G:A	5.47631e-09	-2.37928e-10	-1.50686	4.29298e-09	-2.37928e-10	-1.517
6566602	chr12:6566602:TCTC:T	3.85586e-09	-1.8577	-5.0546e-10	3.33822e-09	-1.76855	-5.0546e-10
6566884	chr12:6566884:C:T	5.46776e-09	-2.37928e-10	-1.50842	4.27095e-09	-2.37928e-10	-1.52215
6567344	chr12:6567344:C:A	5.46752e-09	-2.37928e-10	-1.50847	4.27077e-09	-2.37928e-10	-1.52219
6567431	chr12:6567431:C:T	5.56963e-09	-2.37928e-10	-1.48996	4.32898e-09	-2.37928e-10	-1.50865
6568031	chr12:6568031:C:A	1.11821e-09	-1.78025	-1.31532	6.56653e-10	-1.93056	-1.46402
6568437	chr12:6568437:A:G	4.22772e-09	-1.76563	-5.0546e-10	3.70083e-09	-1.66543	-5.0546e-10
6568819	chr12:6568819:G:A	7.2487e-09	-2.37928e-10	-1.22647	4.77394e-09	-2.37928e-10	-1.41081
6569132	chr12:6569132:A:G	5.66359e-09	-2.37928e-10	-1.47323	4.36718e-09	-2.37928e-10	-1.49987
6569549	chr12:6569549:G:T	7.88055e-09	-2.37928e-10	-1.14289	5.70598e-09	-2.37928e-10	-1.23247
6569627	chr12:6569627:C:G	5.3721e-09	-2.37928e-10	-1.52607	4.26593e-09	-2.37928e-10	-1.52333
6569733	chr12:6569733:A:G	6.56537e-09	-2.37928e-10	-1.32548	4.49916e-09	-2.37928e-10	-1.47009
6570577	chr12:6570577:G:A	4.33668e-09	-1.74018	-5.0546e-10	2.8848e-09	-1.91453	-5.0546e-10
6571372	chr12:6571372:C:T	1.79745e-08	-2.37928e-10	-0.318338	1.63237e-08	-2.37928e-10	-0.181365
6571548	chr12:6571548:G:A	5.51661e-09	-2.37928e-10	-1.49953	4.30117e-09	-2.37928e-10	-1.5151
6571686	chr12:6571686:C:T	5.73186e-09	-2.37928e-10	-1.46125	4.40264e-09	-2.37928e-10	-1.49178
6572043	chr12:6572043:C:T	2.33569e-09	-1.36773	-0.991257	2.24243e-09	-1.6646	-0.501826
6572082	chr12:6572082:C:T	1.05612e-08	-2.37928e-10	-0.850106	8.08148e-09	-2.37928e-10	-0.88441
6572539	chr12:6572539:T:A	5.9293e-09	-2.37928e-10	-1.42739	4.71881e-09	-2.37928e-10	-1.42243
6572620	chr12:6572620:A:G	4.74271e-09	-1.20355	-0.447128	3.57409e-09	-1.7201	0.0198271
6572654	chr12:6572654:TC:T	1.47607e-09	-1.56306	-1.25485	1.36193e-09	-1.78833	-0.876757
6572856	chr12:6572856:G:A	5.49177e-09	-2.37928e-10	-1.50404	4.35913e-09	-2.37928e-10	-1.50171
6573845	chr12:6573845:A:G	5.93438e-09	-1.32556	-0.100971	6.42834e-09	-1.64276	0.529488
6573916	chr12:6573916:CAA:C	5.16186e-09	-1.05835	-0.507645	3.34352e-09	-1.65261	-0.114355
6574121	chr12:6574121:G:A	1.89505e-09	-1.45581	-1.11224	1.82209e-09	-1.71923	-0.65477
6574321	chr12:6574321:CAT:C	6.26466e-09	-2.37928e-10	-1.37237	5.18185e-09	-2.37928e-10	-1.32882
6574528	chr12:6574528:A:G	1.45151e-08	-2.37928e-10	-0.532102	1.00887e-08	-2.37928e-10	-0.662568
6575219	chr12:6575219:G:A	3.63564e-09	-1.91651	-5.0546e-10	2.84179e-09	-1.92955	-5.0546e-10
6575314	chr12:6575314:G:A	5.52093e-09	-2.37928e-10	-1.49874	4.2832e-09	-2.37928e-10	-1.51928
6575468	chr12:6575468:A:G	2.22851e-07	-2.37928e-10	2.19921	2.18237e-07	-2.37928e-10	2.4116
6575957	chr12:6575957:C:T	7.57506e-09	-2.37928e-10	-1.18243	5.14826e-09	-2.37928e-10	-1.33533
6576096	chr12:6576096:C:T	5.36838e-09	-2.37928e-10	-1.52677	4.25269e-09	-2.37928e-10	-1.52643
6576220	chr12:6576220:G:A	5.47959e-09	-2.37928e-10	-1.50626	4.26434e-09	-2.37928e-10	-1.5237
6576408	chr12:6576408:A:G	5.58743e-09	-2.37928e-10	-1.48677	4.43663e-09	-2.37928e-10	-1.48409
6576439	chr12:6576439:T:C	5.31129e-09	-1.0225	-0.514961	3.42589e-09	-1.63146	-0.111161
6576633	chr12:6576633:G:C	9.10525e-09	-2.37928e-10	-0.998441	6.06681e-09	-2.37928e-10	-1.17115
6578350	chr12:6578350:C:A	8.39833e-09	-2.37928e-10	-1.07926	6.69353e-09	-2.37928e-10	-1.07284
6578884	chr12:6578884:G:A	5.94263e-09	-2.37928e-10	-1.42514	4.57245e-09	-2.37928e-10	-1.45394
6579275	chr12:6579275:C:T	5.63544e-09	-2.37928e-10	-1.47822	4.3623e-09	-2.37928e-10	-1.50099
6579351	chr12:6579351:G:A	4.85905e-09	-1.10047	-0.525974	3.19666e-09	-1.6761	-0.135777
6579546	chr12:6579546:T:C	1.77428e-08	-2.37928e-10	-0.33131	1.77401e-08	-2.37928e-10	-0.0981587
6579680	chr12:6579680:G:C	2.0417e-08	-0.81391	0.622988	6.44343e-09	-1.56742	0.456499
6580043	chr12:6580043:G:A	9.60915e-09	-2.37928e-10	-0.944576	1.06497e-08	-2.37928e-10	-0.608449
6580519	chr12:6580519:C:A	1.72207e-08	-0.891019	0.529841	7.5175e-09	-1.60088	0.644125
6580964	chr12:6580964:G:A	5.89447e-09	-2.37928e-10	-1.43328	4.54494e-09	-2.37928e-10	-1.45997
6581487	chr12:6581487:G:A	1.35354e-08	-0.601984	-5.0546e-10	1.83761e-08	-0.0629316	-5.0546e-10
6581743	chr12:6581743:C:T	4.16942e-09	-1.77951	-5.0546e-10	3.45049e-09	-1.73547	-5.0546e-10
6582286	chr12:6582286:G:A	5.27746e-09	-1.03819	-0.505655	3.38621e-09	-1.64086	-0.113416
6582393	chr12:6582393:G:A	4.46055e-09	-1.71202	-5.0546e-10	2.91298e-09	-1.90481	-5.0546e-10
6582923	chr12:6582923:G:A	1.2491e-07	-2.37928e-10	1.6203	8.04733e-08	-2.37928e-10	1.41394
6583506	chr12:6583506:T:C	3.57639e-09	-1.93294	-5.0546e-10	2.9378e-09	-1.89632	-5.0546e-10
6583846	chr12:6583846:A:T	1.49699e-08	-0.501249	-5.0546e-10	2.06784e-08	0.0551061	-5.0546e-10
6584186	chr12:6584186:C:G	1.24501e-07	-2.37928e-10	1.61702	8.02212e-08	-2.37928e-10	1.4108
6584288	chr12:6584288:T:A	1.2491e-07	-2.37928e-10	1.6203	8.04733e-08	-2.37928e-10	1.41394
6584299	chr12:6584299:T:G	1.2448e-07	-2.37928e-10	1.61686	8.02093e-08	-2.37928e-10	1.41065
6584366	chr12:6584366:A:G	5.65065e-09	-2.37928e-10	-1.47552	4.36554e-09	-2.37928e-10	-1.50024
6584547	chr12:6584547:G:A	1.02243e-09	-1.92329	-1.26182	8.92746e-10	-1.89995	-1.18749
6584620	chr12:6584620:A:G	1.3649e-07	-2.37928e-10	1.70896	8.29835e-08	-2.37928e-10	1.44466
6585108	chr12:6585108:G:A	6.61613e-09	-2.37928e-10	-1.31778	5.01152e-09	-2.37928e-10	-1.36224
6585138	chr12:6585138:A:C	4.29384e-09	-1.75011	-5.0546e-10	2.86964e-09	-1.9198	-5.0546e-10
6585489	chr12:6585489:A:G	9.45434e-09	-0.707637	-0.25318	5.97825e-09	-1.43408	0.248224
6585590	chr12:6585590:A:T	1.26656e-07	-2.37928e-10	1.63419	8.1521e-08	-2.37928e-10	1.42688
6586112	chr12:6586112:T:C	4.44134e-09	-0.99677	-0.719566	3.68007e-09	-1.41327	-0.257782
6586419	chr12:6586419:C:A	4.87342e-09	-0.550717	-1.07278	2.40893e-09	-1.33026	-0.764545
6586621	chr12:6586621:A:G	4.02634e-09	-1.06819	-0.746239	3.36543e-09	-1.46609	-0.294334
6586822	chr12:6586822:C:T	4.38409e-09	-1.72931	-5.0546e-10	2.89577e-09	-1.91073	-5.0546e-10
6587281	chr12:6587281:T:C	5.6288e-09	-2.37928e-10	-1.4794	4.36407e-09	-2.37928e-10	-1.50058
6587955	chr12:6587955:G:A	1.2491e-07	-2.37928e-10	1.6203	8.04733e-08	-2.37928e-10	1.41394
6588187	chr12:6588187:G:A	1.39325e-09	-1.93497	-0.940683	1.54188e-09	-1.90351	-0.637466
6588221	chr12:6588221:T:C	5.65454e-09	-2.37928e-10	-1.47483	4.4393e-09	-2.37928e-10	-1.48349
6588225	chr12:6588225:G:A	1.17588e-07	-2.37928e-10	1.55989	7.60425e-08	-2.37928e-10	1.35731
6588676	chr12:6588676:A:G	4.1185e-09	-1.05051	-0.741292	3.42955e-09	-1.45331	-0.288249
6588846	chr12:6588846:G:A	4.39121e-09	-1.72769	-5.0546e-10	2.89671e-09	-1.91041	-5.0546e-10
6589220	chr12:6589220:G:A	5.62911e-09	-2.37928e-10	-1.47934	4.47282e-09	-2.37928e-10	-1.47597
6589507	chr12:6589507:G:A	1.03322e-08	-2.37928e-10	-0.87203	6.83276e-09	-2.37928e-10	-1.05226
6589805	chr12:6589805:G:A	5.41786e-09	-2.37928e-10	-1.51759	4.25194e-09	-2.37928e-10	-1.52661
6590005	chr12:6590005:C:G	2.20132e-09	-1.9349	-0.483333	1.24679e-09	-1.91715	-0.836255
6590127	chr12:6590127:G:A	5.63226e-09	-2.37928e-10	-1.47878	4.4754e-09	-2.37928e-10	-1.47539
6590131	chr12:6590131:T:C	5.43952e-09	-2.37928e-10	-1.5136	4.42456e-09	-2.37928e-10	-1.48681
6590190	chr12:6590190:T:G	1.17971e-07	-2.37928e-10	1.56315	7.4222e-08	-2.37928e-10	1.33308
6590395	chr12:6590395:T:C	6.36419e-09	-2.37928e-10	-1.3566	5.28641e-09	-2.37928e-10	-1.30885
6590699	chr12:6590699:C:T	3.70967e-09	-1.13965	-0.756698	3.16203e-09	-1.51741	-0.305366
6590777	chr12:6590777:T:C	1.24226e-07	-2.37928e-10	1.61481	8.00534e-08	-2.37928e-10	1.40871
6590919	chr12:6590919:T:TC	5.82445e-09	-2.37928e-10	-1.44523	4.49653e-09	-2.37928e-10	-1.47068
6590980	chr12:6590980:G:A	5.61827e-09	-0.929081	-0.552187	3.53732e-09	-1.54442	-0.166199
6591247	chr12:6591247:C:G	1.36252e-07	-2.37928e-10	1.70722	8.75359e-08	-2.37928e-10	1.49806
6593393	chr12:6593393:G:A	5.41307e-09	-2.37928e-10	-1.51847	4.47901e-09	-2.37928e-10	-1.47458
6594006	chr12:6594006:T:C	1.6265e-08	-0.686989	0.268711	6.65863e-09	-1.44349	0.365422
6594132	chr12:6594132:G:A	1.17788e-08	-2.37928e-10	-0.74099	8.97926e-09	-2.37928e-10	-0.779067
6594381	chr12:6594381:A:C	6.04537e-09	-2.37928e-10	-1.408	4.98252e-09	-2.37928e-10	-1.36805
6594940	chr12:6594940:A:T	1.15209e-07	-2.37928e-10	1.53946	7.46288e-08	-2.37928e-10	1.33854
6595003	chr12:6595003:C:G	2.7549e-08	-0.422698	0.531371	4.57236e-09	-1.35212	-0.101838
6595047	chr12:6595047:T:A	4.32554e-09	-1.08358	-0.659173	3.71259e-09	-1.47668	-0.185575
6596195	chr12:6596195:T:A	1.25137e-07	-2.37928e-10	1.62212	8.06069e-08	-2.37928e-10	1.4156
6596335	chr12:6596335:A:T	1.26137e-07	-2.37928e-10	1.63008	8.1205e-08	-2.37928e-10	1.42299
6596441	chr12:6596441:G:A	1.33913e-07	-2.37928e-10	1.6899	8.60582e-08	-2.37928e-10	1.48104
6596771	chr12:6596771:G:T	1.42349e-09	-1.93087	-0.92331	1.5563e-09	-1.91803	-0.613646
6596963	chr12:6596963:A:G	1.42012e-07	-2.37928e-10	1.74862	9.08041e-08	-2.37928e-10	1.53472
6596964	chr12:6596964:A:C	1.11289e-09	-1.92368	-1.17665	9.93812e-10	-1.89905	-1.08114
6596998	chr12:6596998:G:A	3.63246e-09	-1.91738	-5.0546e-10	2.83944e-09	-1.93038	-5.0546e-10
6597315	chr12:6597315:G:A	4.30558e-09	-1.02901	-0.718366	3.5921e-09	-1.43564	-0.259608
6597578	chr12:6597578:G:A	4.29724e-09	-0.885671	-0.863648	3.44684e-09	-1.29478	-0.441747
6597671	chr12:6597671:C:G	5.38561e-09	-2.37928e-10	-1.52356	4.40924e-09	-2.37928e-10	-1.49028
6597722	chr12:6597722:C:T	5.8694e-09	-2.37928e-10	-1.43754	4.52573e-09	-2.37928e-10	-1.46421
6597816	chr12:6597816:G:A	1.14475e-09	-1.91143	-1.16068	9.95609e-10	-1.9145	-1.06388
6597938	chr12:6597938:C:T	7.50237e-09	-1.19207	-5.0546e-10	6.32247e-09	-1.12987	-5.0546e-10
6598219	chr12:6598219:T:C	5.74567e-09	-2.37928e-10	-1.45885	4.44624e-09	-2.37928e-10	-1.48193
6598360	chr12:6598360:G:A	2.07678e-08	-0.803418	0.629529	6.53859e-09	-1.56105	0.464785
6598558	chr12:6598558:C:G	8.22513e-09	-2.37928e-10	-1.1001	7.08291e-09	-2.37928e-10	-1.0163
6598582	chr12:6598582:G:A	4.68809e-08	-2.37928e-10	0.640319	4.06306e-08	-2.37928e-10	0.730537
6598855	chr12:6598855:A:T	6.10932e-09	-2.37928e-10	-1.39748	4.7612e-09	-2.37928e-10	-1.41348
6599452	chr12:6599452:T:A	3.66716e-09	-1.90787	-5.0546e-10	3.06319e-09	-1.85453	-5.0546e-10
6599732	chr12:6599732:C:T	2.05198e-08	-0.732817	0.546916	6.63753e-09	-1.47728	0.396033
6599893	chr12:6599893:G:A	2.27599e-08	-0.785011	0.702722	7.09345e-09	-1.54915	0.534341
6600779	chr12:6600779:G:A	3.55327e-09	-1.8403	-0.0991269	1.8379e-09	-1.82086	-0.544498
6601271	chr12:6601271:A:G	5.36916e-09	-2.37928e-10	-1.52662	4.29078e-09	-2.37928e-10	-1.51752
6601455	chr12:6601455:C:T	5.8145e-09	-2.37928e-10	-1.44694	4.62224e-09	-2.37928e-10	-1.44311
6603593	chr12:6603593:C:T	1.9204e-08	-0.73822	0.486049	6.23446e-09	-1.48072	0.336823
6604032	chr12:6604032:C:A	1.15205e-07	-2.37928e-10	1.53942	7.46169e-08	-2.37928e-10	1.33838
6604201	chr12:6604201:G:A	4.0462e-09	-1.80951	-5.0546e-10	3.88704e-09	-1.61634	-5.0546e-10
6604940	chr12:6604940:A:G	1.49979e-09	-1.91635	-0.885614	1.38175e-09	-1.91082	-0.739814
6605593	chr12:6605593:A:G	1.17147e-07	-2.37928e-10	1.55614	7.5501e-08	-2.37928e-10	1.35016
6605775	chr12:6605775:A:T	5.81171e-09	-2.37928e-10	-1.44742	4.53602e-09	-2.37928e-10	-1.46193
6605873	chr12:6605873:C:G	5.60763e-09	-2.37928e-10	-1.48316	4.34052e-09	-2.37928e-10	-1.50599
6606185	chr12:6606185:G:A	1.13651e-07	-2.37928e-10	1.52584	7.36716e-08	-2.37928e-10	1.32563
6606256	chr12:6606256:C:T	4.27167e-09	-1.75529	-5.0546e-10	2.87146e-09	-1.91916	-5.0546e-10
6606361	chr12:6606361:G:A	4.24765e-09	-1.76093	-5.0546e-10	2.87129e-09	-1.91922	-5.0546e-10
6606464	chr12:6606464:G:C	4.56384e-09	-1.68913	-5.0546e-10	3.01342e-09	-1.87091	-5.0546e-10
6607815	chr12:6607815:C:T	6.33409e-09	-2.37928e-10	-1.36135	5.01637e-09	-2.37928e-10	-1.36128
6608205	chr12:6608205:C:A	1.2484e-07	-2.37928e-10	1.61974	8.06479e-08	-2.37928e-10	1.41611
6608265	chr12:6608265:C:G	9.00953e-09	-2.37928e-10	-1.00901	6.08991e-09	-2.37928e-10	-1.16735
6608479	chr12:6608479:A:G	6.84627e-09	-1.0275	-0.256086	4.79072e-09	-1.60052	0.193216
6608544	chr12:6608544:G:A	1.15918e-08	-2.37928e-10	-0.756998	7.53891e-09	-2.37928e-10	-0.953907
6610298	chr12:6610298:AACCAC:A	1.12669e-07	-2.37928e-10	1.51716	7.30826e-08	-2.37928e-10	1.3176
6610728	chr12:6610728:T:C	6.08187e-09	-0.923427	-0.478553	3.91281e-09	-1.53932	-0.0704134
6611216	chr12:6611216:C:T	1.26684e-08	-0.827887	0.159704	5.51186e-09	-1.52876	0.26168
6611629	chr12:6611629:A:G	7.8014e-09	-0.759919	-0.393069	6.9964e-09	-1.18165	0.153057
6612259	chr12:6612259:T:G	6.56432e-09	-0.938227	-0.387416	4.27566e-09	-1.54841	0.02736
6612381	chr12:6612381:T:G	8.90684e-10	-1.91167	-1.41139	1.03013e-09	-1.71042	-1.23389
6612541	chr12:6612541:T:C	3.95727e-09	-0.918406	-0.913332	3.41009e-09	-1.29591	-0.451337
6612617	chr12:6612617:AT:A	5.62517e-09	-2.37928e-10	-1.48004	4.37531e-09	-2.37928e-10	-1.49801
6613606	chr12:6613606:G:A	5.37776e-09	-2.37928e-10	-1.52502	4.26622e-09	-2.37928e-10	-1.52326
6613998	chr12:6613998:C:T	4.19823e-09	-1.77263	-5.0546e-10	2.85417e-09	-1.9252	-5.0546e-10
6614068	chr12:6614068:C:G	1.40142e-08	-2.37928e-10	-0.567222	9.91664e-09	-2.37928e-10	-0.679771
6614098	chr12:6614098:C:A	5.36887e-09	-2.37928e-10	-1.52667	4.27287e-09	-2.37928e-10	-1.5217
6615033	chr12:6615033:G:A	5.71941e-09	-2.37928e-10	-1.46343	4.41309e-09	-2.37928e-10	-1.48941
6615133	chr12:6615133:A:G	5.37496e-09	-2.37928e-10	-1.52554	4.26663e-09	-2.37928e-10	-1.52316
6615230	chr12:6615230:C:T	2.92657e-09	-0.979455	-1.15401	1.29843e-09	-1.60775	-1.10508
6615434	chr12:6615434:G:A	3.74857e-09	-1.88592	-5.0546e-10	2.84882e-09	-1.92708	-5.0546e-10
6616370	chr12:6616370:ACAT:A	1.4043e-09	-1.7917	-1.07605	2.66517e-09	-1.35302	-0.640701
6616499	chr12:6616499:C:T	2.86267e-09	-1.01362	-1.14192	2.14021e-09	-1.36345	-0.849628
6618999	chr12:6618999:G:A	3.70616e-09	-0.426733	-1.47056	1.28492e-09	-1.26326	-1.46003
6619658	chr12:6619658:G:A	6.42714e-09	-2.37928e-10	-1.34676	5.30339e-09	-2.37928e-10	-1.30564
6619989	chr12:6619989:T:A	1.7716e-07	-2.37928e-10	1.96976	1.10926e-07	-2.37928e-10	1.73488
6620294	chr12:6620294:T:C	8.66053e-09	-2.37928e-10	-1.04852	7.37007e-09	-2.37928e-10	-0.976558
6620790	chr12:6620790:G:A	3.57725e-09	-1.9327	-5.0546e-10	2.85344e-09	-1.92546	-5.0546e-10
6621268	chr12:6621268:G:C	5.39122e-09	-2.37928e-10	-1.52252	4.25382e-09	-2.37928e-10	-1.52617
6622001	chr12:6622001:A:G	5.38261e-09	-2.37928e-10	-1.52412	4.30151e-09	-2.37928e-10	-1.51502
6622652	chr12:6622652:G:A	1.65584e-09	-1.1795	-1.52348	1.09904e-09	-1.44594	-1.43361
6622964	chr12:6622964:C:T	5.48578e-09	-1.50513	-5.0546e-10	5.21229e-09	-1.32297	-5.0546e-10
6623165	chr12:6623165:G:T	2.1655e-09	-0.962845	-1.4718	9.41982e-10	-1.6162	-1.41756
6624723	chr12:6624723:C:T	2.12222e-09	-1.00296	-1.45187	1.48899e-09	-1.33196	-1.24393
6625147	chr12:6625147:C:T	6.20214e-09	-0.27576	-1.10664	2.93096e-09	-1.08715	-0.811507
6625489	chr12:6625489:A:G	5.42748e-09	-2.37928e-10	-1.51582	4.34037e-09	-2.37928e-10	-1.50602
6625968	chr12:6625968:T:G	5.68414e-09	-2.37928e-10	-1.46961	4.4559e-09	-2.37928e-10	-1.47976
6626007	chr12:6626007:T:C	8.99964e-09	-2.37928e-10	-1.01011	1.00307e-08	-2.37928e-10	-0.668335
6626319	chr12:6626319:T:G	4.68704e-09	-1.66249	-5.0546e-10	3.31913e-09	-1.77428	-5.0546e-10
6627003	chr12:6627003:AT:A	7.45355e-09	-2.37928e-10	-1.1986	6.70213e-09	-2.37928e-10	-1.07156
6627170	chr12:6627170:T:C	5.77271e-09	-2.37928e-10	-1.45415	5.08733e-09	-2.37928e-10	-1.34723
6627679	chr12:6627679:T:C	2.06562e-08	-2.37928e-10	-0.179275	1.51476e-08	-2.37928e-10	-0.256146
6628267	chr12:6628267:C:T	2.25122e-08	-2.37928e-10	-0.093236	1.64238e-08	-2.37928e-10	-0.175252
6629300	chr12:6629300:C:T	5.43574e-09	-2.37928e-10	-1.5143	4.55655e-09	-2.37928e-10	-1.45742
6629397	chr12:6629397:A:G	6.45296e-09	-2.37928e-10	-1.34275	5.35045e-09	-2.37928e-10	-1.2968
6629400	chr12:6629400:C:T	6.34673e-09	-2.37928e-10	-1.35935	5.22763e-09	-2.37928e-10	-1.32003
6630275	chr12:6630275:A:G	5.26527e-09	-1.54616	-5.0546e-10	4.4035e-09	-1.49158	-5.0546e-10
6630331	chr12:6630331:T:C	1.13475e-08	-0.859141	0.0808495	6.16647e-09	-1.62405	0.46919
6630728	chr12:6630728:A:G	5.49307e-09	-2.37928e-10	-1.5038	4.28964e-09	-2.37928e-10	-1.51778
6630818	chr12:6630818:G:A	5.4693e-09	-2.37928e-10	-1.50814	4.27867e-09	-2.37928e-10	-1.52034
6631456	chr12:6631456:G:A	5.76074e-09	-2.37928e-10	-1.45623	4.6311e-09	-2.37928e-10	-1.44119
6631668	chr12:6631668:A:G	5.57327e-09	-2.37928e-10	-1.48931	4.33963e-09	-2.37928e-10	-1.5062
6631887	chr12:6631887:C:A	5.41734e-09	-2.37928e-10	-1.51769	4.50936e-09	-2.37928e-10	-1.46783
6632002	chr12:6632002:C:T	5.94908e-09	-2.37928e-10	-1.42406	4.48205e-09	-2.37928e-10	-1.4739
6632054	chr12:6632054:C:T	1.00718e-09	-1.71571	-1.48443	1.22894e-09	-1.42182	-1.34602
6632092	chr12:6632092:C:T	4.14189e-09	-1.78614	-5.0546e-10	3.05171e-09	-1.85828	-5.0546e-10
6632650	chr12:6632650:T:C	1.3737e-09	-1.56949	-1.32029	9.84049e-10	-1.80226	-1.1878
6632779	chr12:6632779:C:T	1.09717e-08	-0.811968	-5.0546e-10	1.15208e-08	-0.529828	-5.0546e-10
6632821	chr12:6632821:G:A	2.02172e-09	-1.03253	-1.47081	1.4744e-09	-1.2472	-1.33854
6633125	chr12:6633125:C:T	1.203e-08	-2.37928e-10	-0.719892	1.23452e-08	-2.37928e-10	-0.460714
6633202	chr12:6633202:C:T	5.36887e-09	-2.37928e-10	-1.52667	4.26379e-09	-2.37928e-10	-1.52383
6633394	chr12:6633394:T:C	5.40547e-09	-2.37928e-10	-1.51988	4.27446e-09	-2.37928e-10	-1.52133
6633549	chr12:6633549:A:T	4.48513e-08	-2.37928e-10	0.596061	4.01555e-08	-2.37928e-10	0.718774
6633693	chr12:6633693:G:A	1.35293e-09	-1.92113	-0.983885	1.02238e-09	-1.86931	-1.08255
6634284	chr12:6634284:T:C	1.91243e-09	-1.33804	-1.22088	1.37631e-09	-1.73836	-0.916222
6634347	chr12:6634347:A:G	1.00245e-08	-2.37928e-10	-0.902262	8.36379e-09	-2.37928e-10	-0.850073
6635244	chr12:6635244:C:T	5.39249e-09	-2.37928e-10	-1.52228	4.27658e-09	-2.37928e-10	-1.52083
6635625	chr12:6635625:G:C	5.5476e-09	-2.37928e-10	-1.49393	4.25462e-09	-2.37928e-10	-1.52598
6635665	chr12:6635665:G:A	6.02312e-09	-2.37928e-10	-1.41169	4.71154e-09	-2.37928e-10	-1.42397
6635698	chr12:6635698:G:C	9.55971e-10	-1.74866	-1.50366	7.117e-10	-1.87189	-1.4422
6635830	chr12:6635830:C:G	4.58027e-09	-1.727	0.0414625	4.31331e-09	-1.57784	0.0655613
6636149	chr12:6636149:C:T	1.0901e-09	-1.6533	-1.46772	7.16542e-10	-1.89134	-1.41596
6636388	chr12:6636388:T:C	1.12208e-09	-1.5971	-1.49501	1.03842e-09	-1.45891	-1.47737
6637267	chr12:6637267:T:C	5.44349e-09	-1.51287	-5.0546e-10	5.26407e-09	-1.31308	-5.0546e-10
6637432	chr12:6637432:A:G	1.67293e-08	-2.37928e-10	-0.39013	1.17819e-08	-2.37928e-10	-0.50742
6637457	chr12:6637457:A:T	7.23508e-09	-2.37928e-10	-1.22835	5.34554e-09	-2.37928e-10	-1.29772
6638051	chr12:6638051:AT:A	9.89918e-10	-1.70075	-1.51667	9.03215e-10	-1.62979	-1.44599
6638412	chr12:6638412:G:C	1.95072e-09	-1.15942	-1.37968	9.64871e-10	-1.53592	-1.47383
6638869	chr12:6638869:C:T	1.92482e-09	-1.09937	-1.45309	2.00284e-09	-0.942342	-1.33707
6639157	chr12:6639157:CCACA:C	1.88108e-08	-2.37928e-10	-0.272859	1.33238e-08	-2.37928e-10	-0.384431
6639294	chr12:6639294:C:T	1.29967e-09	-1.44662	-1.49856	8.85054e-10	-1.69755	-1.39854
6639616	chr12:6639616:G:A	2.31341e-08	-2.37928e-10	-0.0659829	1.60003e-08	-2.37928e-10	-0.201379
6639927	chr12:6639927:A:G	5.90458e-09	-2.37928e-10	-1.43156	4.79149e-09	-2.37928e-10	-1.40714
6640582	chr12:6640582:C:T	1.02605e-09	-1.6583	-1.52328	8.61238e-10	-1.59778	-1.52559
6640781	chr12:6640781:C:A	3.57033e-09	-1.93463	-5.0546e-10	3.04537e-09	-1.86036	-5.0546e-10
6641274	chr12:6641274:A:G	5.57074e-09	-2.37928e-10	-1.48976	4.4814e-09	-2.37928e-10	-1.47405
6641295	chr12:6641295:A:G	4.39413e-08	-2.37928e-10	0.575563	2.78932e-08	-2.37928e-10	0.354397
6641754	chr12:6641754:C:G	5.36875e-09	-2.37928e-10	-1.5267	4.35066e-09	-2.37928e-10	-1.50366
6641936	chr12:6641936:A:T	1.06718e-09	-1.74001	-1.40227	9.51311e-10	-1.5871	-1.4368
6642044	chr12:6642044:C:G	1.88138e-08	-2.37928e-10	-0.272703	1.32627e-08	-2.37928e-10	-0.389029
6642207	chr12:6642207:A:G	1.07618e-08	-2.37928e-10	-0.831289	7.70497e-09	-2.37928e-10	-0.93212
6642704	chr12:6642704:C:T	5.42584e-09	-2.37928e-10	-1.51612	4.26303e-09	-2.37928e-10	-1.524
6642979	chr12:6642979:T:C	1.01816e-09	-1.73994	-1.44935	9.17539e-10	-1.58339	-1.47665
6643132	chr12:6643132:A:G	2.33445e-08	-2.37928e-10	-0.0569316	2.28799e-08	-2.37928e-10	0.156274
6643474	chr12:6643474:A:G	1.09103e-09	-1.92254	-1.19762	7.35114e-10	-1.93538	-1.34633
6643572	chr12:6643572:G:A	1.47311e-08	-2.37928e-10	-0.517331	1.06921e-08	-2.37928e-10	-0.604484
6643706	chr12:6643706:C:G	6.69182e-09	-2.37928e-10	-1.30641	5.57923e-09	-2.37928e-10	-1.25493
6643820	chr12:6643820:G:A	7.62998e-08	-2.37928e-10	1.12738	6.82168e-08	-2.37928e-10	1.24871
6643948	chr12:6643948:G:C	6.2367e-09	-2.37928e-10	-1.37684	4.86337e-09	-2.37928e-10	-1.39225
6645025	chr12:6645025:A:G	1.71011e-09	-1.14934	-1.52139	9.40061e-10	-1.53182	-1.50398
6645149	chr12:6645149:ATGCCTTACGTTG:A	8.9149e-08	-2.37928e-10	1.28302	8.09471e-08	-2.37928e-10	1.41981
6645313	chr12:6645313:A:T	1.71124e-08	-2.37928e-10	-0.367487	1.22254e-08	-2.37928e-10	-0.470468
6645329	chr12:6645329:C:T	5.43978e-09	-2.37928e-10	-1.51355	4.25557e-09	-2.37928e-10	-1.52576
6645543	chr12:6645543:G:A	6.32173e-09	-2.37928e-10	-1.3633	5.20816e-09	-2.37928e-10	-1.32376
6645960	chr12:6645960:CTGT:C	3.74606e-09	-1.88659	-5.0546e-10	3.26177e-09	-1.79171	-5.0546e-10
6646028	chr12:6646028:C:T	9.87631e-10	-1.76126	-1.45848	8.03653e-10	-1.68435	-1.50822
6646431	chr12:6646431:G:A	5.69035e-09	-2.37928e-10	-1.46852	4.28385e-09	-2.37928e-10	-1.51913
6647074	chr12:6647074:A:G	1.02779e-09	-1.81966	-1.36022	6.65158e-10	-1.91359	-1.46812
6647147	chr12:6647147:G:A	5.39232e-09	-2.37928e-10	-1.52232	4.27844e-09	-2.37928e-10	-1.5204
6647174	chr12:6647174:G:A	1.71856e-08	-2.37928e-10	-0.363218	1.20572e-08	-2.37928e-10	-0.484326
6647371	chr12:6647371:G:A	5.38752e-09	-2.37928e-10	-1.52321	4.25252e-09	-2.37928e-10	-1.52647
6647568	chr12:6647568:C:A	1.01383e-09	-1.82098	-1.37258	6.59463e-10	-1.91408	-1.47624
6647632	chr12:6647632:G:C	1.04391e-09	-1.78835	-1.37597	6.68374e-10	-1.89896	-1.47793
6647711	chr12:6647711:C:T	1.0624e-09	-1.7298	-1.41696	9.13475e-10	-1.58536	-1.47912
6647735	chr12:6647735:C:T	8.89327e-10	-1.85718	-1.4674	6.37481e-10	-1.92599	-1.49822
6648235	chr12:6648235:A:G	8.58831e-10	-1.92159	-1.43789	6.47992e-10	-1.93105	-1.47681
6648359	chr12:6648359:C:G	5.36938e-09	-2.37928e-10	-1.52658	4.25696e-09	-2.37928e-10	-1.52543
6648455	chr12:6648455:G:A	1.0596e-09	-1.75333	-1.39607	8.97803e-10	-1.61658	-1.46521
6648525	chr12:6648525:A:G	5.62771e-09	-2.37928e-10	-1.47959	4.52522e-09	-2.37928e-10	-1.46432
6648538	chr12:6648538:C:T	3.51603e-09	-0.454945	-1.49501	4.38678e-09	0.0186998	-1.51409
6648602	chr12:6648602:A:G	1.92783e-09	-1.66515	-0.885751	1.05739e-09	-1.7043	-1.21388
6648735	chr12:6648735:G:A	4.69197e-09	-1.66144	-5.0546e-10	3.17889e-09	-1.81745	-5.0546e-10
6649237	chr12:6649237:C:T	9.8447e-10	-1.7102	-1.51274	6.65659e-10	-1.85611	-1.52486
6649278	chr12:6649278:G:A	9.00609e-09	-1.00939	-5.0546e-10	5.87678e-09	-1.20298	-5.0546e-10
6649293	chr12:6649293:C:T	8.65228e-09	-2.37928e-10	-1.04947	6.33884e-09	-2.37928e-10	-1.12729
6649671	chr12:6649671:G:A	1.05762e-09	-1.75276	-1.39851	8.98425e-10	-1.61407	-1.46702
6649950	chr12:6649950:A:T	1.10605e-09	-1.76165	-1.34484	6.90159e-10	-1.88479	-1.46003
6650181	chr12:6650181:C:T	1.06053e-08	-2.37928e-10	-0.845938	8.06037e-09	-2.37928e-10	-0.887026
6650182	chr12:6650182:G:A	3.80404e-08	-2.37928e-10	0.431358	2.86017e-08	-2.37928e-10	0.37948
6650402	chr12:6650402:T:C	5.56003e-09	-2.37928e-10	-1.49169	4.80507e-09	-2.37928e-10	-1.40431
6650480	chr12:6650480:G:A	5.74023e-09	-2.37928e-10	-1.45979	4.29839e-09	-2.37928e-10	-1.51574
6650513	chr12:6650513:T:C	7.29081e-09	-2.37928e-10	-1.22068	6.11369e-09	-2.37928e-10	-1.16345
6650768	chr12:6650768:G:A	2.42643e-08	-2.37928e-10	-0.0182862	1.71422e-08	-2.37928e-10	-0.132443
6650772	chr12:6650772:T:C	1.81296e-08	-2.37928e-10	-0.309746	1.94794e-08	-2.37928e-10	-0.00462694
6650828	chr12:6650828:G:C	7.92444e-09	-2.37928e-10	-1.13734	5.90945e-09	-2.37928e-10	-1.19743
6650927	chr12:6650927:T:C	1.02795e-07	-2.37928e-10	1.42545	9.38195e-08	-2.37928e-10	1.56739
6651201	chr12:6651201:C:T	4.18511e-09	-1.74676	-0.029	3.31565e-09	-1.59409	-0.18124
6651645	chr12:6651645:T:C	9.83103e-10	-1.81432	-1.41001	6.77893e-10	-1.90463	-1.45812
6651784	chr12:6651784:T:C	9.01655e-10	-1.89785	-1.41296	6.57554e-10	-1.93524	-1.45797
6651980	chr12:6651980:C:T	4.11458e-09	-1.79275	-5.0546e-10	3.11287e-09	-1.83844	-5.0546e-10
6652106	chr12:6652106:C:T	1.49809e-08	-2.37928e-10	-0.500513	1.02475e-08	-2.37928e-10	-0.646953
6652167	chr12:6652167:C:T	5.76779e-09	-2.37928e-10	-1.455	4.30689e-09	-2.37928e-10	-1.51377
6652727	chr12:6652727:G:A	3.58711e-09	-1.92994	-5.0546e-10	2.84785e-09	-1.92742	-5.0546e-10
6652860	chr12:6652860:T:C	5.4093e-09	-2.37928e-10	-1.51917	4.52079e-09	-2.37928e-10	-1.4653
6653704	chr12:6653704:G:A	4.64276e-09	-1.67198	-5.0546e-10	3.86751e-09	-1.62137	-5.0546e-10
6653800	chr12:6653800:G:A	5.40779e-08	-2.37928e-10	0.783134	5.58358e-08	-2.37928e-10	1.04843
6654349	chr12:6654349:G:C	5.6099e-09	-2.37928e-10	-1.48276	4.26401e-09	-2.37928e-10	-1.52378
6654400	chr12:6654400:A:G	3.65291e-09	-1.91177	-5.0546e-10	2.8323e-09	-1.9329	-5.0546e-10
6654475	chr12:6654475:G:A	9.98508e-10	-1.92365	-1.28514	7.87634e-10	-1.84153	-1.37118
6654507	chr12:6654507:A:T	3.87525e-09	-1.71989	-0.132788	3.08274e-09	-1.56602	-0.282148
6654864	chr12:6654864:A:C	1.12296e-09	-1.56485	-1.52648	7.51493e-10	-1.78407	-1.47561
6655056	chr12:6655056:T:A	5.3882e-09	-2.37928e-10	-1.52308	4.25488e-09	-2.37928e-10	-1.52592
6655192	chr12:6655192:C:T	1.82722e-09	-1.63939	-0.965108	1.01678e-09	-1.68947	-1.26788
6655326	chr12:6655326:A:G	8.73312e-10	-1.9245	-1.41825	6.59877e-10	-1.92913	-1.46055
6655333	chr12:6655333:C:T	4.31347e-09	-1.76266	0.0171055	3.39806e-09	-1.61675	-0.134036
6655334	chr12:6655334:G:A	6.58904e-09	-2.37928e-10	-1.32188	4.99315e-09	-2.37928e-10	-1.36592
6655665	chr12:6655665:G:A	1.0691e-09	-1.79538	-1.3451	6.76903e-10	-1.90434	-1.45987
6655713	chr12:6655713:GTAAC:G	5.38518e-09	-2.37928e-10	-1.52364	4.30782e-09	-2.37928e-10	-1.51355
6656823	chr12:6656823:C:T	4.66196e-09	-1.66786	-5.0546e-10	3.3693e-09	-1.75928	-5.0546e-10
6657031	chr12:6657031:C:T	1.55386e-09	-1.52214	-1.24441	9.5954e-10	-1.58217	-1.43312
6657404	chr12:6657404:G:A	5.76319e-09	-2.37928e-10	-1.4558	4.30502e-09	-2.37928e-10	-1.5142
6657480	chr12:6657480:T:C	9.93468e-10	-1.87458	-1.33926	6.60535e-10	-1.93251	-1.45618
6657801	chr12:6657801:G:A	5.40169e-09	-2.37928e-10	-1.52058	4.27052e-09	-2.37928e-10	-1.52225
6658962	chr12:6658962:C:T	1.25775e-08	-2.37928e-10	-0.675379	1.09185e-08	-2.37928e-10	-0.583531
6659179	chr12:6659179:C:T	5.39226e-09	-2.37928e-10	-1.52233	4.2927e-09	-2.37928e-10	-1.51707
6659293	chr12:6659293:T:C	5.42318e-09	-2.37928e-10	-1.51661	4.26916e-09	-2.37928e-10	-1.52257
6659437	chr12:6659437:G:T	5.93706e-09	-2.37928e-10	-1.42608	4.36746e-09	-2.37928e-10	-1.4998
6659608	chr12:6659608:T:C	5.38932e-09	-2.37928e-10	-1.52287	4.29663e-09	-2.37928e-10	-1.51615
6659791	chr12:6659791:C:T	4.91015e-09	-1.61599	-5.0546e-10	4.5449e-09	-1.45998	-5.0546e-10
6660233	chr12:6660233:G:A	5.41113e-09	-2.37928e-10	-1.51883	4.26525e-09	-2.37928e-10	-1.52348
6660315	chr12:6660315:T:TA	2.77645e-08	-2.37928e-10	0.116467	2.82169e-08	-2.37928e-10	0.365938
6660478	chr12:6660478:G:A	4.9389e-09	-1.61015	-5.0546e-10	3.68364e-09	-1.67008	-5.0546e-10
6660513	chr12:6660513:C:A	3.11494e-08	-2.37928e-10	0.231504	3.19059e-08	-2.37928e-10	0.488806
6660621	chr12:6660621:C:G	9.06459e-09	-2.37928e-10	-1.00292	6.96584e-09	-2.37928e-10	-1.03297
6660921	chr12:6660921:T:C	5.83187e-09	-2.37928e-10	-1.44395	4.8096e-09	-2.37928e-10	-1.40337
6661032	chr12:6661032:G:A	1.70445e-08	-2.37928e-10	-0.371462	1.18559e-08	-2.37928e-10	-0.501163
6662321	chr12:6662321:T:A	8.28807e-09	-2.37928e-10	-1.09247	6.41543e-09	-2.37928e-10	-1.11528
6662332	chr12:6662332:T:C	5.38215e-09	-2.37928e-10	-1.5242	4.30686e-09	-2.37928e-10	-1.51377
6663743	chr12:6663743:AT:A	6.0396e-09	-2.37928e-10	-1.40895	4.66944e-09	-2.37928e-10	-1.43295
6663746	chr12:6663746:AAG:A	6.02634e-09	-2.37928e-10	-1.41115	4.66035e-09	-2.37928e-10	-1.43489
6663748	chr12:6663748:G:A	5.38775e-09	-2.37928e-10	-1.52316	4.47376e-09	-2.37928e-10	-1.47576
6664435	chr12:6664435:T:C	1.55902e-09	-1.89108	-0.872153	1.11283e-09	-1.93237	-0.934713
6664541	chr12:6664541:A:G	9.07492e-07	3.60339	-5.0546e-10	9.47966e-07	3.88033	-5.0546e-10
6665008	chr12:6665008:G:T	7.73353e-09	-2.37928e-10	-1.16173	6.50016e-09	-2.37928e-10	-1.10216
6665706	chr12:6665706:G:A	1.40077e-08	-2.37928e-10	-0.567688	1.0953e-08	-2.37928e-10	-0.580368
6665807	chr12:6665807:G:A	1.41755e-08	-2.37928e-10	-0.555779	1.11612e-08	-2.37928e-10	-0.561543
6665854	chr12:6665854:G:A	5.65e-09	-2.37928e-10	-1.47564	4.38145e-09	-2.37928e-10	-1.49661
6666142	chr12:6666142:G:A	2.14345e-08	-2.37928e-10	-0.142288	1.50313e-08	-2.37928e-10	-0.263851
6666337	chr12:6666337:T:C	4.24918e-09	-1.76057	-5.0546e-10	3.63707e-09	-1.68281	-5.0546e-10
6666889	chr12:6666889:C:A	5.41789e-09	-2.37928e-10	-1.51759	4.26082e-09	-2.37928e-10	-1.52452
6668986	chr12:6668986:C:T	6.83612e-09	-2.37928e-10	-1.28507	5.22248e-09	-2.37928e-10	-1.32101
6669514	chr12:6669514:C:T	5.38018e-09	-2.37928e-10	-1.52457	4.44081e-09	-2.37928e-10	-1.48315
6669787	chr12:6669787:C:T	1.24188e-09	-1.50747	-1.4832	8.52404e-10	-1.68204	-1.45164
6669855	chr12:6669855:G:C	7.70244e-09	-2.37928e-10	-1.16575	6.46667e-09	-2.37928e-10	-1.10732
6669944	chr12:6669944:A:G	1.10761e-09	-1.70031	-1.40478	8.19751e-10	-1.64912	-1.52362
6670167	chr12:6670167:C:T	9.5444e-09	-2.37928e-10	-0.951337	8.10723e-09	-2.37928e-10	-0.881229
6670376	chr12:6670376:CATG:C	5.37163e-09	-2.37928e-10	-1.52616	4.30946e-09	-2.37928e-10	-1.51317
6670713	chr12:6670713:C:T	1.41818e-08	-2.37928e-10	-0.55533	1.10792e-08	-2.37928e-10	-0.568913
6670718	chr12:6670718:T:A	9.29702e-09	-2.37928e-10	-0.977597	6.80721e-09	-2.37928e-10	-1.056
6670857	chr12:6670857:A:G	9.2597e-09	-2.37928e-10	-0.98162	6.78142e-09	-2.37928e-10	-1.0598
6671400	chr12:6671400:T:C	1.25555e-08	-2.37928e-10	-0.677136	9.7742e-09	-2.37928e-10	-0.694239
6671726	chr12:6671726:T:C	5.53428e-09	-2.37928e-10	-1.49633	4.27719e-09	-2.37928e-10	-1.52069
6671767	chr12:6671767:G:A	7.78298e-09	-2.37928e-10	-1.15535	6.53543e-09	-2.37928e-10	-1.09675
6672082	chr12:6672082:T:C	1.06222e-08	-2.37928e-10	-0.844345	7.69164e-09	-2.37928e-10	-0.933851
6672136	chr12:6672136:C:T	6.63613e-09	-2.37928e-10	-1.31476	5.07003e-09	-2.37928e-10	-1.35064
6672808	chr12:6672808:C:T	5.41457e-09	-2.37928e-10	-1.5182	4.2513e-09	-2.37928e-10	-1.52676
6673147	chr12:6673147:G:A	5.37178e-09	-2.37928e-10	-1.52613	4.25362e-09	-2.37928e-10	-1.52621
6673434	chr12:6673434:C:T	5.66084e-09	-2.37928e-10	-1.47372	4.4477e-09	-2.37928e-10	-1.4816
6673600	chr12:6673600:C:T	2.78665e-08	-2.37928e-10	0.120134	1.89009e-08	-2.37928e-10	-0.0347764
6674166	chr12:6674166:A:T	9.79845e-09	-2.37928e-10	-0.925068	7.14141e-09	-2.37928e-10	-1.00807
6674644	chr12:6674644:T:G	9.409e-09	-2.37928e-10	-0.965625	6.6875e-09	-2.37928e-10	-1.07375
6674933	chr12:6674933:C:A	1.73393e-09	-1.69579	-0.961117	1.07665e-09	-1.64189	-1.25825
6675050	chr12:6675050:G:A	1.00814e-08	-2.37928e-10	-0.896599	7.33355e-09	-2.37928e-10	-0.981526
6675332	chr12:6675332:T:C	1.00685e-08	-2.37928e-10	-0.897879	7.32414e-09	-2.37928e-10	-0.982809
6675639	chr12:6675639:G:A	5.36876e-09	-2.37928e-10	-1.52669	4.26318e-09	-2.37928e-10	-1.52397
6676012	chr12:6676012:T:G	1.00432e-08	-2.37928e-10	-0.900392	7.30692e-09	-2.37928e-10	-0.985164
6676066	chr12:6676066:G:A	3.66528e-09	-1.90839	-5.0546e-10	3.14607e-09	-1.82783	-5.0546e-10
6676161	chr12:6676161:G:A	1.75529e-07	-2.37928e-10	1.96051	1.71966e-07	-2.37928e-10	2.17331
6676177	chr12:6676177:A:G	1.73019e-09	-1.71415	-0.94491	1.03088e-09	-1.67021	-1.27337
6676296	chr12:6676296:G:A	6.62621e-09	-2.37928e-10	-1.31626	5.06933e-09	-2.37928e-10	-1.35078
6676381	chr12:6676381:C:T	5.43187e-09	-2.37928e-10	-1.51501	4.26694e-09	-2.37928e-10	-1.52309
6676428	chr12:6676428:C:A	5.43239e-09	-2.37928e-10	-1.51491	4.25627e-09	-2.37928e-10	-1.52559
6676450	chr12:6676450:T:A	5.63714e-09	-2.37928e-10	-1.47791	4.40453e-09	-2.37928e-10	-1.49135
6676779	chr12:6676779:T:C	4.45308e-09	-1.7137	-5.0546e-10	3.49557e-09	-1.72249	-5.0546e-10
6677802	chr12:6677802:G:C	5.46082e-09	-2.37928e-10	-1.50969	4.25172e-09	-2.37928e-10	-1.52666
6679442	chr12:6679442:C:T	1.48309e-08	-2.37928e-10	-0.510576	1.15423e-08	-2.37928e-10	-0.527969
6679916	chr12:6679916:C:A	1.2666e-08	-2.37928e-10	-0.668371	1.09959e-08	-2.37928e-10	-0.576461
6679983	chr12:6679983:G:T	1.03161e-08	-2.37928e-10	-0.873588	7.43735e-09	-2.37928e-10	-0.96747
6680217	chr12:6680217:A:G	9.24392e-09	-2.37928e-10	-0.983326	6.72233e-09	-2.37928e-10	-1.06855
6680635	chr12:6680635:A:G	1.0441e-08	-2.37928e-10	-0.861555	7.52106e-09	-2.37928e-10	-0.956278
6681065	chr12:6681065:G:A	1.02412e-08	-2.37928e-10	-0.880873	7.38649e-09	-2.37928e-10	-0.974332
6681111	chr12:6681111:T:C	1.16964e-08	-2.37928e-10	-0.748006	8.35652e-09	-2.37928e-10	-0.850943
6681312	chr12:6681312:C:T	1.04114e-08	-2.37928e-10	-0.864386	8.92477e-09	-2.37928e-10	-0.785155
6681606	chr12:6681606:G:A	5.65649e-09	-2.37928e-10	-1.47449	4.44455e-09	-2.37928e-10	-1.48231
6681621	chr12:6681621:G:A	5.3993e-09	-2.37928e-10	-1.52102	4.27016e-09	-2.37928e-10	-1.52233
6681911	chr12:6681911:A:G	7.95949e-10	-1.91857	-1.51694	6.68408e-10	-1.85207	-1.52477
6682182	chr12:6682182:C:T	1.3069e-09	-1.59911	-1.34052	9.19593e-10	-1.55321	-1.5046
6682493	chr12:6682493:C:T	1.04276e-08	-2.37928e-10	-0.862837	7.51185e-09	-2.37928e-10	-0.957504
6682712	chr12:6682712:T:C	9.97203e-09	-2.37928e-10	-0.907507	8.52681e-09	-2.37928e-10	-0.830769
6682773	chr12:6682773:T:C	1.0324e-08	-2.37928e-10	-0.872823	7.44334e-09	-2.37928e-10	-0.966665
6683240	chr12:6683240:G:A	1.85366e-08	-2.37928e-10	-0.287546	1.27811e-08	-2.37928e-10	-0.426021
6683258	chr12:6683258:T:C	7.87186e-09	-2.37928e-10	-1.144	6.62752e-09	-2.37928e-10	-1.08275
6683658	chr12:6683658:T:C	3.7257e-09	-1.89204	-5.0546e-10	3.19579e-09	-1.81215	-5.0546e-10
6683736	chr12:6683736:A:C	5.59364e-09	-2.37928e-10	-1.48566	4.31713e-09	-2.37928e-10	-1.51139
6683832	chr12:6683832:G:A	9.44013e-09	-2.37928e-10	-0.962322	7.45818e-09	-2.37928e-10	-0.964673
6683925	chr12:6683925:G:A	1.7521e-07	-2.37928e-10	1.95869	1.71679e-07	-2.37928e-10	2.17164
6684079	chr12:6684079:A:C	1.00708e-08	-2.37928e-10	-0.897651	7.32632e-09	-2.37928e-10	-0.982511
6684129	chr12:6684129:G:A	8.17747e-09	-2.37928e-10	-1.10591	6.90441e-09	-2.37928e-10	-1.04182
6684355	chr12:6684355:C:CTATGT	1.18143e-09	-1.58358	-1.457	9.09585e-10	-1.54238	-1.52637
6684381	chr12:6684381:T:C	1.74894e-07	-2.37928e-10	1.95689	1.71342e-07	-2.37928e-10	2.16968
6684404	chr12:6684404:A:G	5.8889e-09	-2.37928e-10	-1.43422	4.55479e-09	-2.37928e-10	-1.4578
6684513	chr12:6684513:G:A	5.37219e-09	-2.37928e-10	-1.52606	4.36214e-09	-2.37928e-10	-1.50102
6684617	chr12:6684617:A:G	5.89041e-09	-2.37928e-10	-1.43397	4.55586e-09	-2.37928e-10	-1.45757
6684655	chr12:6684655:A:G	9.97203e-09	-2.37928e-10	-0.907508	8.52654e-09	-2.37928e-10	-0.830801
6684823	chr12:6684823:A:G	5.41659e-09	-2.37928e-10	-1.51782	4.26198e-09	-2.37928e-10	-1.52425
6685123	chr12:6685123:G:C	1.00685e-08	-2.37928e-10	-0.897879	7.32414e-09	-2.37928e-10	-0.982809
6685327	chr12:6685327:A:AGAAAAAAG	1.01152e-08	-2.37928e-10	-0.893256	7.35431e-09	-2.37928e-10	-0.978698
6686110	chr12:6686110:T:A	2.15758e-08	-2.37928e-10	-0.135721	2.64058e-08	-2.37928e-10	0.2996
6686155	chr12:6686155:C:G	1.24306e-08	-2.37928e-10	-0.687134	9.6823e-09	-2.37928e-10	-0.703685
6686246	chr12:6686246:T:C	6.30679e-09	-1.36567	-5.0546e-10	7.78736e-09	-0.921482	-5.0546e-10
6686270	chr12:6686270:A:T	1.01886e-08	-2.37928e-10	-0.886026	7.40229e-09	-2.37928e-10	-0.972195
6686442	chr12:6686442:C:T	9.58025e-09	-2.37928e-10	-0.947588	6.9991e-09	-2.37928e-10	-1.0282
6686594	chr12:6686594:T:A	2.47205e-09	-0.797007	-1.50524	2.76693e-09	-0.434071	-1.52218
6686714	chr12:6686714:G:A	1.64258e-08	-2.37928e-10	-0.408436	1.16565e-08	-2.37928e-10	-0.518121
6687128	chr12:6687128:T:C	1.76405e-07	-2.37928e-10	1.96549	1.7289e-07	-2.37928e-10	2.17867
6687139	chr12:6687139:G:A	1.75093e-07	-2.37928e-10	1.95803	1.7156e-07	-2.37928e-10	2.17095
6687599	chr12:6687599:C:T	6.62359e-09	-2.37928e-10	-1.31665	5.06772e-09	-2.37928e-10	-1.35109
6688306	chr12:6688306:T:G	3.78363e-09	-1.87661	-5.0546e-10	2.97457e-09	-1.88389	-5.0546e-10
6688473	chr12:6688473:T:C	2.62294e-06	4.66476	-5.0546e-10	2.70956e-06	4.93056	-5.0546e-10
6688548	chr12:6688548:G:A	5.38803e-09	-2.37928e-10	-1.52311	4.26601e-09	-2.37928e-10	-1.5233
6688560	chr12:6688560:G:C	1.54406e-08	-2.37928e-10	-0.470291	1.08524e-08	-2.37928e-10	-0.589601
6689188	chr12:6689188:G:A	2.05246e-08	-2.37928e-10	-0.185668	1.41913e-08	-2.37928e-10	-0.321356
6689749	chr12:6689749:A:G	1.75459e-08	-2.37928e-10	-0.342474	1.2132e-08	-2.37928e-10	-0.478141
6689986	chr12:6689986:G:T	1.99105e-08	-2.37928e-10	-0.216044	1.37809e-08	-2.37928e-10	-0.350699
6690947	chr12:6690947:A:G	1.98398e-08	-2.37928e-10	-0.219603	1.37355e-08	-2.37928e-10	-0.354
6691343	chr12:6691343:G:C	7.94872e-09	-1.13428	-5.0546e-10	1.05336e-08	-0.619417	-5.0546e-10
6691406	chr12:6691406:T:A	1.98821e-08	-2.37928e-10	-0.217471	1.37645e-08	-2.37928e-10	-0.351889
6691751	chr12:6691751:G:A	8.46773e-09	-2.37928e-10	-1.07103	7.12705e-09	-2.37928e-10	-1.01009
6691835	chr12:6691835:T:C	3.71009e-09	-1.89624	-5.0546e-10	3.17217e-09	-1.81957	-5.0546e-10
6691930	chr12:6691930:G:A	8.46773e-09	-2.37928e-10	-1.07103	7.12705e-09	-2.37928e-10	-1.01009
6691963	chr12:6691963:A:T	1.09707e-08	-2.37928e-10	-0.812067	7.5672e-09	-2.37928e-10	-0.950162
6692044	chr12:6692044:C:T	1.15767e-08	-2.37928e-10	-0.758301	1.00395e-08	-2.37928e-10	-0.667459
6692085	chr12:6692085:G:A	5.50563e-09	-2.37928e-10	-1.50152	4.65915e-09	-2.37928e-10	-1.43515
6692223	chr12:6692223:T:G	8.63608e-09	-2.37928e-10	-1.05134	7.27805e-09	-2.37928e-10	-0.989122
6692737	chr12:6692737:C:T	4.01992e-08	-2.37928e-10	0.486556	3.62888e-08	-2.37928e-10	0.617525
6692828	chr12:6692828:C:T	1.09921e-08	-2.37928e-10	-0.810117	7.58975e-09	-2.37928e-10	-0.947187
6692934	chr12:6692934:A:G	2.12915e-08	-2.37928e-10	-0.148982	1.46959e-08	-2.37928e-10	-0.286414
6693262	chr12:6693262:C:T	9.37283e-09	-1.21554	0.246062	3.25898e-09	-1.42662	-0.365946
6693371	chr12:6693371:G:A	6.46054e-09	-2.37928e-10	-1.34158	5.35722e-09	-2.37928e-10	-1.29554
6693607	chr12:6693607:G:A	1.53187e-08	-1.93027	1.45205	8.49138e-09	-1.88105	1.04611
6693611	chr12:6693611:G:A	3.72312e-09	-1.89273	-5.0546e-10	3.16062e-09	-1.82322	-5.0546e-10
6693747	chr12:6693747:C:T	8.10669e-09	-2.37928e-10	-1.1146	6.85052e-09	-2.37928e-10	-1.04966
6694084	chr12:6694084:C:T	3.58054e-09	-1.93178	-5.0546e-10	2.88496e-09	-1.91447	-5.0546e-10
6694515	chr12:6694515:C:T	1.11199e-08	-2.37928e-10	-0.798558	9.57743e-09	-2.37928e-10	-0.714575
6694631	chr12:6694631:C:T	5.5351e-09	-2.37928e-10	-1.49618	4.55368e-09	-2.37928e-10	-1.45805
6694730	chr12:6694730:G:A	1.07803e-08	-2.37928e-10	-0.829571	7.45539e-09	-2.37928e-10	-0.965047
6695249	chr12:6695249:A:G	6.20743e-09	-2.37928e-10	-1.38155	4.54305e-09	-2.37928e-10	-1.46039
6695667	chr12:6695667:A:G	5.62225e-09	-2.37928e-10	-1.48056	4.3116e-09	-2.37928e-10	-1.51268
6695686	chr12:6695686:A:G	5.66578e-09	-2.37928e-10	-1.47285	4.33432e-09	-2.37928e-10	-1.50742
6695759	chr12:6695759:T:C	4.4681e-09	-1.71033	-5.0546e-10	3.89255e-09	-1.61492	-5.0546e-10
6695837	chr12:6695837:C:T	1.1901e-08	-2.37928e-10	-0.730666	8.56105e-09	-2.37928e-10	-0.826762
6696040	chr12:6696040:C:G	1.09247e-08	-0.352567	-0.463697	6.11013e-09	-0.483774	-0.680263
6696107	chr12:6696107:T:C	4.22599e-09	-1.76604	-5.0546e-10	3.51072e-09	-1.71816	-5.0546e-10
6696631	chr12:6696631:G:A	1.43837e-08	-2.37928e-10	-0.541196	1.20289e-08	-2.37928e-10	-0.48667
6698370	chr12:6698370:T:G	5.1243e-09	-1.5733	-5.0546e-10	5.89172e-09	-1.20044	-5.0546e-10
6698732	chr12:6698732:C:G	2.2001e-08	-2.37928e-10	-0.116203	1.53627e-08	-2.37928e-10	-0.242045
6700023	chr12:6700023:C:T	5.62409e-09	-2.37928e-10	-1.48023	4.42102e-09	-2.37928e-10	-1.48761
6700310	chr12:6700310:C:T	8.45429e-10	-1.8577	-1.5175	7.92145e-10	-1.70613	-1.50087
6700374	chr12:6700374:G:A	1.69262e-08	-2.37928e-10	-0.378428	1.47053e-08	-2.37928e-10	-0.28578
6700730	chr12:6700730:G:C	9.83053e-10	-1.75621	-1.46817	6.47189e-10	-1.92319	-1.48591
6700965	chr12:6700965:A:G	1.05167e-09	-1.85866	-1.29826	9.29397e-10	-1.74633	-1.30087
6701334	chr12:6701334:A:G	6.04148e-09	-2.37928e-10	-1.40864	4.75672e-09	-2.37928e-10	-1.41443
6702165	chr12:6702165:T:C	4.58669e-09	-1.68413	-5.0546e-10	4.15026e-09	-1.55082	-5.0546e-10
6702267	chr12:6702267:C:T	8.05802e-09	-1.12062	-5.0546e-10	6.74833e-09	-1.06469	-5.0546e-10
6702427	chr12:6702427:T:C	5.49288e-09	-2.37928e-10	-1.50384	4.38778e-09	-2.37928e-10	-1.49516
6702445	chr12:6702445:T:G	1.35047e-09	-1.89628	-1.01056	1.16351e-09	-1.80592	-1.01662
6702552	chr12:6702552:C:G	5.37678e-09	-2.37928e-10	-1.5252	4.25129e-09	-2.37928e-10	-1.52676
6702916	chr12:6702916:A:C	1.0736e-08	-2.37928e-10	-0.833693	9.16078e-09	-2.37928e-10	-0.759053
6703136	chr12:6703136:G:A	1.14646e-09	-1.87436	-1.19625	1.00888e-09	-1.76815	-1.19699
6704355	chr12:6704355:TTTTTTG:T	6.3414e-09	-2.37928e-10	-1.36019	5.32318e-09	-2.37928e-10	-1.30191
6704358	chr12:6704358:TTTG:T	1.97828e-08	-2.37928e-10	-0.22248	1.74602e-08	-2.37928e-10	-0.114062
6704828	chr12:6704828:C:T	5.72832e-09	-2.37928e-10	-1.46187	4.49665e-09	-2.37928e-10	-1.47065
6705130	chr12:6705130:C:T	1.09551e-09	-1.90248	-1.2136	9.44007e-10	-1.81765	-1.21396
6705231	chr12:6705231:G:A	5.92828e-09	-2.37928e-10	-1.42756	4.80994e-09	-2.37928e-10	-1.4033
6705302	chr12:6705302:C:T	5.39469e-09	-2.37928e-10	-1.52188	4.2564e-09	-2.37928e-10	-1.52556
6705423	chr12:6705423:C:T	1.57788e-08	-2.37928e-10	-0.448625	1.31945e-08	-2.37928e-10	-0.394185
6705662	chr12:6705662:C:G	1.53816e-08	-2.37928e-10	-0.474123	1.28581e-08	-2.37928e-10	-0.420014
6705883	chr12:6705883:G:A	9.67038e-10	-1.913	-1.32781	8.20961e-10	-1.83335	-1.33791
6706017	chr12:6706017:A:T	9.05536e-09	-2.37928e-10	-1.00393	7.80562e-09	-2.37928e-10	-0.919141
6706922	chr12:6706922:C:T	3.98255e-09	-1.82537	-5.0546e-10	2.9907e-09	-1.87848	-5.0546e-10
6707305	chr12:6707305:G:A	5.52688e-09	-2.37928e-10	-1.49767	4.4559e-09	-2.37928e-10	-1.47976
6707388	chr12:6707388:AT:A	5.37364e-09	-2.37928e-10	-1.52579	4.27717e-09	-2.37928e-10	-1.52069
6707518	chr12:6707518:G:A	9.84357e-10	-1.70755	-1.51551	7.41547e-10	-1.75728	-1.51572
6708098	chr12:6708098:G:A	2.02002e-09	-1.8011	-0.703088	1.73206e-09	-1.65498	-0.769699
6708182	chr12:6708182:TG:T	8.16806e-10	-1.91188	-1.49777	6.49062e-10	-1.9272	-1.47901
6708513	chr12:6708513:T:C	1.00544e-08	-0.899283	-5.0546e-10	7.00405e-09	-1.0275	-5.0546e-10
6709042	chr12:6709042:A:G	7.9412e-08	-2.37928e-10	1.16736	5.75879e-08	-2.37928e-10	1.07933
6709086	chr12:6709086:C:T	1.38316e-09	-1.36514	-1.51778	1.00668e-09	-1.53965	-1.42767
6709349	chr12:6709349:A:T	1.01574e-07	-2.37928e-10	1.4135	7.34768e-08	-2.37928e-10	1.32298
6709534	chr12:6709534:T:C	3.28917e-09	-1.93008	-0.0865758	2.23596e-09	-1.93536	-0.233949
6709785	chr12:6709785:A:C	5.38041e-09	-2.37928e-10	-1.52453	4.2574e-09	-2.37928e-10	-1.52533
6709827	chr12:6709827:T:C	8.57885e-10	-1.881	-1.47958	8.12853e-10	-1.79155	-1.38964
6710039	chr12:6710039:G:A	1.33777e-09	-1.41819	-1.4981	1.37825e-09	-1.20744	-1.44574
6710076	chr12:6710076:T:C	5.38304e-09	-2.37928e-10	-1.52404	4.40661e-09	-2.37928e-10	-1.49088
6710106	chr12:6710106:C:G	4.72558e-09	-1.6543	-5.0546e-10	5.09903e-09	-1.34493	-5.0546e-10
6710247	chr12:6710247:A:G	5.771e-09	-2.37928e-10	-1.45445	4.51669e-09	-2.37928e-10	-1.46621
6711004	chr12:6711004:T:G	7.76831e-10	-1.93432	-1.5255	6.2409e-10	-1.9235	-1.52194
6711185	chr12:6711185:G:A	7.14092e-08	-2.37928e-10	1.06113	5.2183e-08	-2.37928e-10	0.980772
6711301	chr12:6711301:G:A	9.0397e-08	-2.37928e-10	1.29692	6.59146e-08	-2.37928e-10	1.21437
6711898	chr12:6711898:C:T	1.12858e-08	-0.783748	-5.0546e-10	7.89976e-09	-0.907152	-5.0546e-10
6711957	chr12:6711957:G:A	5.94893e-09	-2.37928e-10	-1.42408	4.89242e-09	-2.37928e-10	-1.3863
6712145	chr12:6712145:C:T	5.50024e-09	-2.37928e-10	-1.5025	4.33752e-09	-2.37928e-10	-1.50668
6712324	chr12:6712324:A:C	6.29895e-09	-2.37928e-10	-1.36691	5.23326e-09	-2.37928e-10	-1.31895
6712619	chr12:6712619:G:A	6.08118e-09	-2.37928e-10	-1.40209	4.73614e-09	-2.37928e-10	-1.41876
6712929	chr12:6712929:G:A	1.01948e-09	-1.93075	-1.25725	7.66171e-10	-1.91617	-1.32417
6712945	chr12:6712945:C:T	7.78924e-09	-2.37928e-10	-1.15455	6.38559e-09	-2.37928e-10	-1.11994
6713109	chr12:6713109:G:A	8.8105e-10	-1.81538	-1.51855	6.82447e-10	-1.83831	-1.51775
6713147	chr12:6713147:A:G	1.08657e-09	-1.7436	-1.38066	8.14916e-10	-1.72729	-1.45136
6713241	chr12:6713241:C:A	6.90749e-08	1.0279	-5.0546e-10	2.41941e-08	0.212123	-5.0546e-10
6713378	chr12:6713378:G:A	2.9716e-09	-1.92797	-0.190218	2.33811e-09	-1.9222	-0.20244
6713492	chr12:6713492:T:C	5.61721e-09	-2.37928e-10	-1.48146	4.34476e-09	-2.37928e-10	-1.50501
6713517	chr12:6713517:A:G	5.59152e-09	-2.37928e-10	-1.48604	4.33803e-09	-2.37928e-10	-1.50656
6713624	chr12:6713624:A:G	5.43579e-09	-2.37928e-10	-1.51429	4.52413e-09	-2.37928e-10	-1.46456
6713681	chr12:6713681:G:A	1.55674e-09	-1.92943	-0.835265	1.24289e-09	-1.8571	-0.899442
6713917	chr12:6713917:T:A	1.91294e-09	-1.91501	-0.643637	1.21922e-09	-1.92885	-0.846923
6714036	chr12:6714036:T:C	9.6575e-10	-1.88709	-1.35505	8.9953e-10	-1.75803	-1.32184
6714045	chr12:6714045:G:A	6.58689e-09	-1.32221	-5.0546e-10	6.38075e-09	-1.1207	-5.0546e-10
6714107	chr12:6714107:T:C	5.40315e-09	-2.37928e-10	-1.52031	4.45901e-09	-2.37928e-10	-1.47906
6714301	chr12:6714301:T:G	5.90706e-09	-2.37928e-10	-1.43114	4.57141e-09	-2.37928e-10	-1.45416
6714610	chr12:6714610:C:T	5.39746e-09	-2.37928e-10	-1.52136	4.44574e-09	-2.37928e-10	-1.48204
6715016	chr12:6715016:G:A	5.46531e-09	-2.37928e-10	-1.50887	4.40067e-09	-2.37928e-10	-1.49223
6715540	chr12:6715540:T:C	1.19881e-09	-1.88052	-1.14544	1.18644e-09	-1.76851	-1.03452
6715762	chr12:6715762:G:A	3.84932e-08	-2.37928e-10	0.44319	2.48879e-08	-2.37928e-10	0.240395
6716085	chr12:6716085:C:G	5.41159e-09	-2.37928e-10	-1.51875	4.47696e-09	-2.37928e-10	-1.47504
6716087	chr12:6716087:G:A	5.58551e-09	-2.37928e-10	-1.48712	4.69915e-09	-2.37928e-10	-1.4266
6716191	chr12:6716191:C:T	3.85451e-09	-1.85805	-5.0546e-10	3.75732e-09	-1.65028	-5.0546e-10
6716299	chr12:6716299:C:T	4.36094e-08	-2.37928e-10	0.567981	2.94724e-08	-2.37928e-10	0.409469
6716333	chr12:6716333:T:A	9.2945e-09	-0.977869	-5.0546e-10	7.60452e-09	-0.945242	-5.0546e-10
6716449	chr12:6716449:C:T	1.37331e-09	-1.3635	-1.52657	9.57683e-10	-1.51237	-1.50486
6716551	chr12:6716551:T:C	1.9903e-08	-2.37928e-10	-0.216422	1.3269e-08	-2.37928e-10	-0.388551
6716613	chr12:6716613:T:TC	5.75436e-09	-1.84081	0.38348	3.15057e-09	-1.44451	-0.381895
6716979	chr12:6716979:G:A	7.79058e-10	-1.93301	-1.52395	6.44474e-10	-1.9197	-1.49361
6717098	chr12:6717098:C:T	8.61876e-10	-1.9244	-1.43154	6.77547e-10	-1.89817	-1.46509
6717101	chr12:6717101:TCC:T	6.80848e-09	-1.74595	0.45683	4.08975e-09	-1.24431	-0.321192
6717170	chr12:6717170:A:G	9.24922e-09	-0.982753	-5.0546e-10	4.67031e-09	-1.43276	-5.0546e-10
6717524	chr12:6717524:C:T	5.39225e-09	-2.37928e-10	-1.52233	4.4317e-09	-2.37928e-10	-1.4852
6717619	chr12:6717619:C:T	9.96382e-09	-2.37928e-10	-0.908331	8.47387e-09	-2.37928e-10	-0.836997
6718064	chr12:6718064:A:G	7.90316e-10	-1.93202	-1.51059	6.89019e-10	-1.88432	-1.46215
6718080	chr12:6718080:T:C	6.13792e-09	-2.37928e-10	-1.39281	4.42011e-09	-2.37928e-10	-1.48782
6718838	chr12:6718838:C:T	5.96705e-09	-2.37928e-10	-1.42104	4.34613e-09	-2.37928e-10	-1.5047
6719415	chr12:6719415:TATG:T	7.62968e-09	-2.37928e-10	-1.17525	6.47934e-09	-2.37928e-10	-1.10537
6719539	chr12:6719539:C:T	5.57045e-09	-2.37928e-10	-1.48982	4.35305e-09	-2.37928e-10	-1.50311
6719569	chr12:6719569:C:T	7.66575e-09	-2.37928e-10	-1.17053	5.50232e-09	-2.37928e-10	-1.26882
6719573	chr12:6719573:G:T	9.85146e-10	-1.69964	-1.52261	1.34588e-09	-1.15261	-1.52433
6719809	chr12:6719809:A:G	7.86594e-10	-1.92088	-1.52645	6.1573e-10	-1.93269	-1.52624
6719828	chr12:6719828:A:ATCCAGC	8.14786e-09	-2.37928e-10	-1.10954	6.96686e-09	-2.37928e-10	-1.03282
6720306	chr12:6720306:C:T	2.12988e-09	-0.9444	-1.50683	1.76569e-09	-0.902596	-1.50285
6720435	chr12:6720435:A:AATAG	1.63585e-08	1.11036	-1.5229	5.87458e-09	0.305316	-1.50867
6720743	chr12:6720743:T:A	6.1373e-09	-2.37928e-10	-1.39291	4.4781e-09	-2.37928e-10	-1.47479
6720748	chr12:6720748:T:C	5.94258e-09	-2.37928e-10	-1.42515	4.34951e-09	-2.37928e-10	-1.50392
6720761	chr12:6720761:A:G	4.72279e-08	-2.37928e-10	0.647693	4.28181e-08	-2.37928e-10	0.782976
6720803	chr12:6720803:C:CT	9.67255e-10	-1.78161	-1.45897	6.32834e-10	-1.91134	-1.5202
6721281	chr12:6721281:T:C	9.76496e-10	-1.89349	-1.33758	6.90839e-10	-1.93363	-1.4102
6721621	chr12:6721621:C:T	5.44282e-09	-2.37928e-10	-1.51299	4.40507e-09	-2.37928e-10	-1.49123
6721719	chr12:6721719:G:A	1.81318e-09	-1.79176	-0.820452	1.61367e-09	-1.8994	-0.596079
6721756	chr12:6721756:C:G	5.46721e-09	-2.37928e-10	-1.50852	4.41328e-09	-2.37928e-10	-1.48937
6721859	chr12:6721859:A:C	5.40721e-09	-2.37928e-10	-1.51956	4.33985e-09	-2.37928e-10	-1.50615
6721911	chr12:6721911:G:A	5.40468e-09	-2.37928e-10	-1.52003	4.33325e-09	-2.37928e-10	-1.50767
6721920	chr12:6721920:G:A	1.63407e-09	-1.70148	-1.01474	1.30979e-09	-1.84495	-0.859165
6721939	chr12:6721939:A:T	5.42058e-09	-2.37928e-10	-1.51709	4.35417e-09	-2.37928e-10	-1.50285
6722301	chr12:6722301:A:T	5.47043e-09	-2.37928e-10	-1.50793	4.40612e-09	-2.37928e-10	-1.49099
6722306	chr12:6722306:A:T	5.52167e-09	-2.37928e-10	-1.49861	4.44893e-09	-2.37928e-10	-1.48132
6722437	chr12:6722437:A:G	5.37543e-09	-2.37928e-10	-1.52545	4.28539e-09	-2.37928e-10	-1.51877
6722442	chr12:6722442:T:C	5.42067e-09	-2.37928e-10	-1.51707	4.34813e-09	-2.37928e-10	-1.50424
6722444	chr12:6722444:T:C	5.39007e-09	-2.37928e-10	-1.52273	4.30808e-09	-2.37928e-10	-1.51349
6722535	chr12:6722535:C:T	2.12503e-09	-0.98536	-1.46814	1.68671e-09	-1.09826	-1.35295
6722584	chr12:6722584:G:A	5.37147e-09	-2.37928e-10	-1.52619	4.28039e-09	-2.37928e-10	-1.51994
6722640	chr12:6722640:A:G	2.19666e-09	-0.931497	-1.48886	1.69787e-09	-1.05924	-1.38537
6722810	chr12:6722810:C:T	1.98141e-09	-1.13206	-1.39142	9.76684e-10	-1.52434	-1.47324
6722930	chr12:6722930:C:T	1.60428e-09	-1.69355	-1.04107	1.1376e-09	-1.55982	-1.28524
6723013	chr12:6723013:TTC:T	7.54592e-09	-2.37928e-10	-1.18629	5.38561e-09	-2.37928e-10	-1.29025
6723492	chr12:6723492:C:G	5.9886e-09	-1.41743	-5.0546e-10	3.66995e-09	-1.67381	-5.0546e-10
6724297	chr12:6724297:G:A	3.131e-08	0.75346	-0.516813	1.16294e-08	0.133653	-0.654098
6724490	chr12:6724490:G:A	6.0224e-09	-2.37928e-10	-1.41181	4.43039e-09	-2.37928e-10	-1.4855
6724836	chr12:6724836:A:G	5.39636e-09	-2.37928e-10	-1.52157	4.32495e-09	-2.37928e-10	-1.50958
6725047	chr12:6725047:C:G	4.68313e-08	1.50663	-0.867368	1.98102e-08	0.956579	-0.944365
6725347	chr12:6725347:T:C	4.7972e-09	-1.63926	-5.0546e-10	3.3408e-09	-1.76777	-5.0546e-10
6725351	chr12:6725351:A:G	9.70163e-10	-1.73187	-1.50572	6.82728e-10	-1.83274	-1.5229
6725482	chr12:6725482:A:G	1.24419e-08	-2.37928e-10	-0.686221	1.10756e-08	-2.37928e-10	-0.569242
6725915	chr12:6725915:G:A	1.39812e-09	-1.36846	-1.5037	8.49024e-10	-1.61772	-1.51994
6726096	chr12:6726096:T:C	2.26786e-08	-2.37928e-10	-0.0858689	1.6432e-08	-2.37928e-10	-0.174753
6726170	chr12:6726170:C:T	5.95233e-09	-2.37928e-10	-1.42351	4.46746e-09	-2.37928e-10	-1.47716
6726370	chr12:6726370:G:A	4.87738e-08	1.76805	-1.08815	2.18619e-08	1.28334	-1.17258
6726885	chr12:6726885:G:T	1.6772e-09	-1.50285	-1.18732	1.04246e-09	-1.70909	-1.22331
6726939	chr12:6726939:C:T	9.14458e-10	-1.79931	-1.4974	7.00392e-10	-1.85737	-1.47273
6727376	chr12:6727376:A:G	1.49431e-09	-1.49244	-1.31319	9.33469e-10	-1.70236	-1.34047
6727428	chr12:6727428:T:C	7.10157e-09	-2.37928e-10	-1.24698	5.89207e-09	-2.37928e-10	-1.20038
6727671	chr12:6727671:G:T	8.24583e-10	-1.91258	-1.48759	6.50761e-10	-1.91068	-1.49292
6727686	chr12:6727686:A:G	1.1873e-09	-1.509	-1.52661	1.10975e-09	-1.34497	-1.52488
6727747	chr12:6727747:G:T	1.666e-09	-1.50926	-1.18761	1.03574e-09	-1.71565	-1.22322
6727813	chr12:6727813:A:T	9.13053e-10	-1.79186	-1.50639	6.95286e-10	-1.85187	-1.48555
6728432	chr12:6728432:C:T	7.45721e-09	-2.37928e-10	-1.19811	6.21396e-09	-2.37928e-10	-1.14719
6728584	chr12:6728584:C:A	5.93834e-09	-2.37928e-10	-1.42586	4.42194e-09	-2.37928e-10	-1.48741
6728839	chr12:6728839:G:T	9.75838e-09	-2.37928e-10	-0.929166	7.71844e-09	-2.37928e-10	-0.930373
6728888	chr12:6728888:C:T	6.24918e-08	1.50205	-0.574306	3.36487e-08	0.970686	-0.428696
6728990	chr12:6728990:T:C	1.66054e-09	-1.52207	-1.17808	1.0381e-09	-1.72255	-1.21404
6728994	chr12:6728994:G:C	9.7063e-09	-2.37928e-10	-0.934516	8.41347e-09	-2.37928e-10	-0.844151
6729112	chr12:6729112:C:T	2.15781e-08	-2.37928e-10	-0.135611	1.50392e-08	-2.37928e-10	-0.263325
6729630	chr12:6729630:C:T	3.85567e-09	-1.85775	-5.0546e-10	2.86471e-09	-1.92152	-5.0546e-10
6729670	chr12:6729670:A:G	5.46583e-09	-2.37928e-10	-1.50878	4.25136e-09	-2.37928e-10	-1.52675
6729712	chr12:6729712:C:T	1.09936e-09	-1.93379	-1.17877	7.26106e-10	-1.92823	-1.36582
6729737	chr12:6729737:T:C	1.05126e-09	-1.86391	-1.29339	8.28038e-10	-1.78461	-1.37807
6730222	chr12:6730222:G:A	4.33138e-08	1.85828	-1.2971	2.36425e-08	1.27791	-1.08885
6730234	chr12:6730234:C:T	1.54418e-08	-2.37928e-10	-0.470214	1.12638e-08	-2.37928e-10	-0.552392
6730287	chr12:6730287:G:A	1.24524e-09	-1.48956	-1.49841	8.29988e-10	-1.67852	-1.48181
6730747	chr12:6730747:C:T	1.9121e-08	0.894174	-1.15068	8.83602e-09	0.505695	-1.30084
6730891	chr12:6730891:C:T	1.01526e-08	-0.306	-0.583558	4.09582e-09	-0.837047	-0.72697
6730955	chr12:6730955:C:T	2.46562e-09	-0.787053	-1.51779	1.66764e-09	-0.985726	-1.47685
6731205	chr12:6731205:G:T	1.30314e-09	-1.46034	-1.48218	8.04706e-10	-1.68427	-1.50699
6731308	chr12:6731308:C:T	5.78074e-09	-2.37928e-10	-1.45276	4.41168e-09	-2.37928e-10	-1.48973
6731367	chr12:6731367:G:A	5.47429e-09	-2.37928e-10	-1.50723	4.42131e-09	-2.37928e-10	-1.48755
6731485	chr12:6731485:C:T	6.22892e-09	-2.37928e-10	-1.37809	4.56792e-09	-2.37928e-10	-1.45493
6731522	chr12:6731522:C:T	1.37527e-08	0.377282	-0.963339	6.39178e-09	0.0431294	-1.1621
6731780	chr12:6731780:A:G	5.93253e-09	-2.37928e-10	-1.42684	4.58751e-09	-2.37928e-10	-1.45065
6732009	chr12:6732009:T:C	4.49253e-09	-1.70488	-5.0546e-10	3.93681e-09	-1.60361	-5.0546e-10
6732389	chr12:6732389:G:A	1.38865e-07	1.35536	0.370852	8.27226e-08	0.833263	0.608245
6732598	chr12:6732598:A:G	5.79117e-08	0.851628	-5.0546e-10	2.40354e-08	0.205544	-5.0546e-10
6732599	chr12:6732599:T:C	5.83946e-08	0.859932	-5.0546e-10	2.41905e-08	0.211974	-5.0546e-10
6732613	chr12:6732613:T:G	5.38759e-09	-2.37928e-10	-1.52319	4.31104e-09	-2.37928e-10	-1.51281
6732647	chr12:6732647:A:G	1.49181e-08	0.158767	-0.663481	7.08851e-09	-0.105104	-0.910405
6732716	chr12:6732716:CTA:C	2.29453e-08	0.606617	-0.680794	1.0482e-08	0.297629	-0.921958
6733184	chr12:6733184:T:C	2.33484e-09	-1.89323	-0.466115	1.50183e-09	-1.80434	-0.762965
6733503	chr12:6733503:A:G	1.04128e-09	-1.64039	-1.52645	6.89567e-10	-1.81918	-1.52649
6733705	chr12:6733705:C:T	6.46408e-09	-2.37928e-10	-1.34103	5.337e-09	-2.37928e-10	-1.29932
6733952	chr12:6733952:C:T	5.74785e-09	-2.37928e-10	-1.45847	4.3066e-09	-2.37928e-10	-1.51384
6734113	chr12:6734113:C:T	5.92492e-09	-2.37928e-10	-1.42812	4.87693e-09	-2.37928e-10	-1.38947
6734681	chr12:6734681:A:G	1.86233e-09	-1.06392	-1.52154	1.04765e-09	-1.42201	-1.50543
6734712	chr12:6734712:C:T	5.73754e-09	-2.37928e-10	-1.46026	4.30306e-09	-2.37928e-10	-1.51466
6735466	chr12:6735466:A:G	6.14964e-09	-2.37928e-10	-1.3909	4.46156e-09	-2.37928e-10	-1.47849
6735655	chr12:6735655:C:T	6.01938e-09	-2.37928e-10	-1.41231	4.43192e-09	-2.37928e-10	-1.48515
6736128	chr12:6736128:C:T	3.64078e-08	1.33821	-0.950717	1.48828e-08	0.827439	-1.10122
6736153	chr12:6736153:G:T	6.20169e-09	-2.37928e-10	-1.38247	4.48361e-09	-2.37928e-10	-1.47356
6736192	chr12:6736192:G:A	5.64466e-09	-2.37928e-10	-1.47658	4.48577e-09	-2.37928e-10	-1.47308
6736728	chr12:6736728:A:G	7.2278e-09	-2.37928e-10	-1.22936	5.02768e-09	-2.37928e-10	-1.35903
6736735	chr12:6736735:C:T	5.60522e-09	-2.37928e-10	-1.48359	4.31868e-09	-2.37928e-10	-1.51103
6736879	chr12:6736879:C:T	1.93855e-08	0.601547	-0.844315	9.31062e-09	0.198703	-0.941532
6736974	chr12:6736974:C:T	7.07691e-09	-2.37928e-10	-1.25045	4.95196e-09	-2.37928e-10	-1.3742
6737142	chr12:6737142:A:AAAAT	5.94027e-09	-2.37928e-10	-1.42554	4.38264e-09	-2.37928e-10	-1.49633
6737311	chr12:6737311:T:TCTC	2.4623e-08	0.787587	-0.791199	1.10569e-08	0.447722	-1.01865
6737936	chr12:6737936:A:G	1.85976e-09	-1.89058	-0.696269	1.14247e-09	-1.79966	-1.04113
6738031	chr12:6738031:T:G	5.39809e-09	-2.37928e-10	-1.52125	4.32667e-09	-2.37928e-10	-1.50919
6738139	chr12:6738139:G:A	5.52626e-09	-2.37928e-10	-1.49778	4.28622e-09	-2.37928e-10	-1.51858
6738231	chr12:6738231:C:T	9.44381e-10	-1.74223	-1.52229	6.82759e-10	-1.82939	-1.52621
6738252	chr12:6738252:G:A	2.52691e-08	0.623693	-0.601404	9.83192e-09	0.215282	-0.903633
6738515	chr12:6738515:G:A	2.96356e-08	0.773753	-0.592068	1.14035e-08	0.354911	-0.894976
6738643	chr12:6738643:A:G	1.66496e-08	-2.37928e-10	-0.394904	9.52491e-09	-2.37928e-10	-0.720075
6738666	chr12:6738666:CA:C	7.51156e-09	-2.37928e-10	-1.19085	6.40693e-09	-2.37928e-10	-1.1166
6738729	chr12:6738729:A:G	1.3599e-08	-2.37928e-10	-0.597292	8.04113e-09	-2.37928e-10	-0.889415
6739046	chr12:6739046:G:A	1.60179e-08	-2.37928e-10	-0.433587	9.23576e-09	-2.37928e-10	-0.750901
6739584	chr12:6739584:G:A	5.19314e-08	0.742632	-5.0546e-10	2.21029e-08	0.121726	-5.0546e-10
6739726	chr12:6739726:G:A	5.73278e-09	-0.178752	-1.28234	2.53711e-09	-0.712091	-1.33087
6739781	chr12:6739781:T:C	1.34085e-09	-1.39468	-1.51931	9.50611e-10	-1.50311	-1.52153
6739790	chr12:6739790:G:A	3.81727e-09	-0.341766	-1.52599	1.53572e-09	-1.02623	-1.51875
6739933	chr12:6739933:G:A	1.73523e-08	-2.37928e-10	-0.353569	1.259e-08	-2.37928e-10	-0.441083
6740189	chr12:6740189:C:T	1.98847e-08	0.380061	-0.5974	7.80495e-09	-0.0195804	-0.899647
6740262	chr12:6740262:G:A	2.23778e-08	0.604707	-0.703929	1.07592e-08	0.212045	-0.81027
6740477	chr12:6740477:G:A	1.53654e-08	0.0355602	-0.510732	6.57972e-09	-0.259976	-0.830016
6740545	chr12:6740545:C:G	2.95051e-08	0.784683	-0.607412	1.11594e-08	0.346566	-0.908272
6740713	chr12:6740713:A:G	3.49774e-08	0.732442	-0.385033	1.28143e-08	0.298866	-0.722286
6740878	chr12:6740878:C:T	6.2853e-09	-2.37928e-10	-1.36908	5.20545e-09	-2.37928e-10	-1.32428
6740883	chr12:6740883:C:T	5.37611e-09	-2.37928e-10	-1.52533	4.29177e-09	-2.37928e-10	-1.51729
6740935	chr12:6740935:A:G	1.13567e-09	-1.5569	-1.52318	8.05714e-10	-1.66559	-1.52442
6741071	chr12:6741071:C:T	5.67708e-09	-2.37928e-10	-1.47085	4.35727e-09	-2.37928e-10	-1.50214
6741190	chr12:6741190:A:G	1.18558e-09	-1.52067	-1.51639	8.34576e-10	-1.63623	-1.51859
6741293	chr12:6741293:T:G	1.24471e-09	-1.47889	-1.5095	8.89775e-10	-1.57801	-1.51276
6741472	chr12:6741472:G:T	8.06509e-09	-2.37928e-10	-1.11975	6.84624e-09	-2.37928e-10	-1.05029
6741539	chr12:6741539:C:T	1.32131e-09	-1.42132	-1.50734	9.37359e-10	-1.52789	-1.51079
6741547	chr12:6741547:T:C	2.81408e-08	0.585989	-0.456059	1.02422e-08	0.139793	-0.787266
6741559	chr12:6741559:A:C	3.5403e-08	0.643221	-0.283715	1.24515e-08	0.188345	-0.640485
6741745	chr12:6741745:G:A	1.12756e-08	-0.179276	-0.605378	4.96235e-09	-0.462672	-0.909433
6741750	chr12:6741750:T:C	2.27942e-08	0.4955	-0.576286	8.55564e-09	0.0554466	-0.882841
6741917	chr12:6741917:C:A	4.07397e-09	-1.80267	-5.0546e-10	3.50898e-09	-1.71866	-5.0546e-10
6742022	chr12:6742022:A:AGGCT	5.55412e-09	-2.37928e-10	-1.49275	4.32702e-09	-2.37928e-10	-1.50911
6742262	chr12:6742262:C:T	1.21647e-09	-1.79371	-1.21763	8.84029e-10	-1.85455	-1.2427
6742396	chr12:6742396:T:C	1.6598e-08	-0.16802	-0.229988	6.65465e-09	-0.481939	-0.59673
6742421	chr12:6742421:G:A	5.42577e-09	-2.37928e-10	-1.51613	4.25723e-09	-2.37928e-10	-1.52537
6742463	chr12:6742463:T:C	6.46544e-09	-2.37928e-10	-1.34082	5.13295e-09	-2.37928e-10	-1.3383
6742472	chr12:6742472:G:A	8.16629e-09	-0.559753	-0.547525	3.89585e-09	-0.751123	-0.862951
6742483	chr12:6742483:A:G	1.7571e-08	-0.125365	-0.215678	7.0094e-09	-0.441942	-0.584791
6742570	chr12:6742570:G:A	1.09099e-08	-0.163166	-0.654457	5.92692e-09	-0.426422	-0.768058
6742592	chr12:6742592:G:A	7.8472e-09	-0.542857	-0.604279	3.77601e-09	-0.734914	-0.910404
6742647	chr12:6742647:G:A	7.19959e-09	-0.668489	-0.564779	3.47707e-09	-0.850343	-0.877452
6742675	chr12:6742675:G:A	1.25695e-09	-1.93517	-1.04343	8.60541e-10	-1.85025	-1.27393
6742738	chr12:6742738:T:C	4.71996e-09	-0.129729	-1.52576	1.81326e-09	-0.854761	-1.5241
6742746	chr12:6742746:G:A	3.56826e-08	0.405314	-0.0379436	1.49396e-08	0.022032	-0.292
6742881	chr12:6742881:A:G	5.72127e-09	-2.37928e-10	-1.4631	4.37495e-09	-2.37928e-10	-1.49809
6743179	chr12:6743179:G:A	7.61221e-09	-0.155588	-1.02195	3.74557e-09	-0.461675	-1.19174
6743281	chr12:6743281:C:T	1.12813e-08	0.023048	-0.807192	5.61796e-09	-0.259166	-0.988851
6743376	chr12:6743376:T:C	8.85086e-10	-1.80259	-1.52677	6.81378e-10	-1.83111	-1.52651
6743408	chr12:6743408:C:T	6.18339e-09	-0.0789668	-1.30646	3.67987e-09	-0.32769	-1.34342
6743430	chr12:6743430:A:C	6.29817e-09	-2.37928e-10	-1.36703	5.3833e-09	-2.37928e-10	-1.29068
6743550	chr12:6743550:A:C	3.93942e-09	-0.930377	-0.90588	1.92956e-09	-1.25128	-1.06541
6743738	chr12:6743738:TC:T	6.06998e-09	-2.37928e-10	-1.40394	4.42899e-09	-2.37928e-10	-1.48581
6743765	chr12:6743765:C:G	7.82414e-10	-1.92944	-1.52322	6.20756e-10	-1.93517	-1.51563
6743818	chr12:6743818:C:G	2.0281e-08	-2.37928e-10	-0.197606	1.55559e-08	-2.37928e-10	-0.229545
6743897	chr12:6743897:ATT:A	6.39333e-07	4.77729	-1.52416	1.40397e-07	3.48618	-1.51569
6743898	chr12:6743898:T:TG	7.45623e-09	-2.37928e-10	-1.19824	6.23567e-09	-2.37928e-10	-1.1437
6743926	chr12:6743926:G:A	5.37172e-09	-2.37928e-10	-1.52614	4.37862e-09	-2.37928e-10	-1.49725
6743941	chr12:6743941:G:A	1.10211e-09	-1.85994	-1.25013	7.8885e-10	-1.816	-1.39516
6744175	chr12:6744175:C:T	1.19053e-08	-2.37928e-10	-0.730305	7.89498e-09	-2.37928e-10	-0.907758
6744308	chr12:6744308:A:G	1.39218e-08	0.884338	-1.45817	4.42699e-09	0.0120931	-1.49836
6744449	chr12:6744449:C:T	2.22213e-09	-1.86826	-0.540568	1.19934e-09	-1.91563	-0.876585
6744577	chr12:6744577:A:G	6.88342e-09	-2.37928e-10	-1.27818	5.66889e-09	-2.37928e-10	-1.23899
6744600	chr12:6744600:G:A	5.73812e-07	4.25004	-1.10503	1.51677e-07	3.05864	-1.01087
6744610	chr12:6744610:G:A	2.42841e-08	-2.37928e-10	-0.0174689	1.84618e-08	-2.37928e-10	-0.0582789
6745046	chr12:6745046:AC:A	9.08201e-09	-2.37928e-10	-1.001	6.51292e-09	-2.37928e-10	-1.1002
6745204	chr12:6745204:C:G	3.02659e-08	1.65221	-1.44948	8.95752e-09	0.682768	-1.46426
6745231	chr12:6745231:T:G	5.46511e-09	-2.37928e-10	-1.50891	4.40691e-09	-2.37928e-10	-1.49081
6745359	chr12:6745359:G:C	5.38234e-09	-2.37928e-10	-1.52417	4.29138e-09	-2.37928e-10	-1.51738
6745677	chr12:6745677:A:G	4.79527e-08	1.59463	-0.93171	1.44554e-08	0.646041	-0.948957
6746069	chr12:6746069:A:G	6.10142e-09	-1.8512	0.452428	2.76221e-09	-1.91389	-0.0440621
6746074	chr12:6746074:T:C	4.63361e-07	4.15611	-1.2249	1.21929e-07	3.02775	-1.1983
6746394	chr12:6746394:C:T	6.05259e-09	-2.37928e-10	-1.40681	4.40407e-09	-2.37928e-10	-1.49146
6746666	chr12:6746666:G:T	5.3762e-09	-2.37928e-10	-1.52531	4.25131e-09	-2.37928e-10	-1.52676
6746883	chr12:6746883:A:G	2.57584e-08	0.0414695	-5.0546e-10	1.19608e-08	-0.492347	-5.0546e-10
6747038	chr12:6747038:G:A	7.68172e-09	-2.37928e-10	-1.16845	5.63045e-09	-2.37928e-10	-1.2458
6747179	chr12:6747179:CCTGGTTGTTGAGCTCAACTTCATCTCT:C	5.45321e-09	-2.37928e-10	-1.51109	4.30986e-09	-2.37928e-10	-1.51308
6747467	chr12:6747467:G:A	5.79318e-09	-2.37928e-10	-1.45061	4.33476e-09	-2.37928e-10	-1.50732
6747530	chr12:6747530:G:T	5.73041e-09	-2.37928e-10	-1.4615	4.31185e-09	-2.37928e-10	-1.51262
6747629	chr12:6747629:T:C	8.73611e-09	-2.37928e-10	-1.03983	6.81675e-09	-2.37928e-10	-1.0546
6747834	chr12:6747834:G:C	4.06794e-08	1.96929	-1.47086	1.18797e-08	1.01065	-1.5098
6748215	chr12:6748215:G:A	6.51821e-09	-2.37928e-10	-1.33269	5.19232e-09	-2.37928e-10	-1.3268
6748358	chr12:6748358:G:A	1.53488e-08	0.861053	-1.33731	1.66464e-08	1.27466	-1.43645
6748491	chr12:6748491:G:A	3.60073e-08	-2.37928e-10	0.376431	3.36095e-08	-2.37928e-10	0.540824
6748708	chr12:6748708:C:A	6.94673e-09	-2.37928e-10	-1.26902	6.01253e-09	-2.37928e-10	-1.18014
6748732	chr12:6748732:C:A	1.74742e-09	-1.67371	-0.975446	9.62447e-10	-1.80203	-1.21023
6748870	chr12:6748870:C:T	5.68983e-09	-2.37928e-10	-1.46861	4.34804e-09	-2.37928e-10	-1.50426
6748960	chr12:6748960:G:A	5.08938e-07	4.40113	-1.3761	1.33405e-07	3.17562	-1.25621
6749073	chr12:6749073:G:A	5.59692e-09	-2.37928e-10	-1.48508	4.27208e-09	-2.37928e-10	-1.52188
6749199	chr12:6749199:G:A	3.4762e-07	3.85614	-1.21232	9.32053e-08	2.74003	-1.17921
6749302	chr12:6749302:TGGA:T	3.79216e-07	3.93755	-1.20674	1.01051e-07	2.81482	-1.17318
6749392	chr12:6749392:G:A	4.20994e-08	-2.37928e-10	0.532742	3.93383e-08	-2.37928e-10	0.698215
6749661	chr12:6749661:G:C	4.29042e-09	-1.75091	-5.0546e-10	3.96098e-09	-1.59749	-5.0546e-10
6749670	chr12:6749670:G:A	5.70572e-09	-2.37928e-10	-1.46582	4.66178e-09	-2.37928e-10	-1.43459
6749805	chr12:6749805:C:T	1.86346e-07	3.19943	-1.17912	5.32843e-08	2.25096	-1.2493
6750025	chr12:6750025:G:A	2.21808e-07	3.33682	-1.1423	6.24634e-08	2.37735	-1.21675
6750133	chr12:6750133:G:A	5.89359e-09	-2.37928e-10	-1.43343	4.37442e-09	-2.37928e-10	-1.49821
6750142	chr12:6750142:T:C	1.80468e-08	1.15991	-1.47423	5.64661e-09	0.184878	-1.42781
6750563	chr12:6750563:G:A	2.01494e-07	3.26411	-1.16564	5.72008e-08	2.30973	-1.23714
6750631	chr12:6750631:T:C	1.71578e-08	1.11583	-1.48067	5.3857e-09	0.146291	-1.43653
6750864	chr12:6750864:C:T	2.81288e-07	3.6638	-1.23171	7.69217e-08	2.5706	-1.2018
6751073	chr12:6751073:G:A	6.24116e-09	-2.37928e-10	-1.37613	4.68232e-09	-2.37928e-10	-1.43019
6751175	chr12:6751175:T:C	5.72363e-09	-2.37928e-10	-1.46269	4.31129e-09	-2.37928e-10	-1.51275
6751255	chr12:6751255:T:C	9.22108e-10	-1.84725	-1.44113	8.00676e-10	-1.75128	-1.445
6751349	chr12:6751349:A:G	2.80774e-07	3.65423	-1.22397	7.68221e-08	2.56278	-1.19527
6751396	chr12:6751396:T:C	9.91968e-08	1.38981	-5.0546e-10	3.9132e-08	0.692955	-5.0546e-10
6751480	chr12:6751480:G:A	1.95338e-08	-2.37928e-10	-0.235147	1.65717e-08	-2.37928e-10	-0.166291
6751599	chr12:6751599:A:T	4.20994e-08	-2.37928e-10	0.532742	3.93383e-08	-2.37928e-10	0.698215
6751824	chr12:6751824:C:T	1.06736e-08	-2.37928e-10	-0.839515	7.55161e-09	-2.37928e-10	-0.952224
6752081	chr12:6752081:G:A	5.74561e-09	-2.37928e-10	-1.45886	4.328e-09	-2.37928e-10	-1.50888
6752180	chr12:6752180:G:T	5.6516e-09	-2.37928e-10	-1.47535	4.29394e-09	-2.37928e-10	-1.51678
6752573	chr12:6752573:C:G	7.08292e-09	-2.37928e-10	-1.24961	6.10118e-09	-2.37928e-10	-1.1655
6752762	chr12:6752762:G:T	1.31432e-09	-1.54175	-1.39223	1.00896e-09	-1.60382	-1.36124
6753035	chr12:6753035:G:A	5.67049e-09	-2.37928e-10	-1.47202	4.33936e-09	-2.37928e-10	-1.50626
6753126	chr12:6753126:A:G	1.50938e-09	-1.73723	-1.05837	1.02907e-09	-1.76989	-1.17544
6753493	chr12:6753493:C:A	1.32036e-08	-0.626802	-5.0546e-10	1.25024e-08	-0.448064	-5.0546e-10
6753512	chr12:6753512:G:T	3.93013e-08	1.33962	-0.875652	1.63438e-08	0.896253	-1.07639
6753709	chr12:6753709:C:T	5.40955e-09	-2.37928e-10	-1.51913	4.2815e-09	-2.37928e-10	-1.51968
6753870	chr12:6753870:T:A	2.09076e-08	-2.37928e-10	-0.16718	1.77053e-08	-2.37928e-10	-0.100121
6754168	chr12:6754168:T:C	6.14983e-09	-2.37928e-10	-1.39087	4.47889e-09	-2.37928e-10	-1.47461
6754966	chr12:6754966:C:T	5.99558e-09	-2.37928e-10	-1.41627	4.4122e-09	-2.37928e-10	-1.48961
6755204	chr12:6755204:G:A	6.09307e-09	-2.37928e-10	-1.40014	4.45795e-09	-2.37928e-10	-1.4793
6755273	chr12:6755273:T:C	6.1579e-09	-2.37928e-10	-1.38956	4.60601e-09	-2.37928e-10	-1.44662
6755290	chr12:6755290:A:G	1.26709e-08	-2.37928e-10	-0.667981	9.8372e-09	-2.37928e-10	-0.687814
6755456	chr12:6755456:A:C	9.315e-09	-2.37928e-10	-0.975665	7.33012e-09	-2.37928e-10	-0.981993
6755574	chr12:6755574:T:G	5.91583e-09	-2.37928e-10	-1.42966	4.38222e-09	-2.37928e-10	-1.49643
6755724	chr12:6755724:A:G	5.7049e-09	0.0519251	-1.51789	2.57612e-09	-0.505653	-1.52205
6756050	chr12:6756050:T:C	3.74377e-08	-2.37928e-10	0.415386	3.42672e-08	-2.37928e-10	0.560204
6756392	chr12:6756392:C:G	5.75389e-09	-2.37928e-10	-1.45742	4.31855e-09	-2.37928e-10	-1.51107
6756532	chr12:6756532:A:G	2.92722e-08	-2.37928e-10	0.169346	2.65046e-08	-2.37928e-10	0.303333
6756620	chr12:6756620:G:A	7.68133e-09	-2.37928e-10	-1.1685	5.62557e-09	-2.37928e-10	-1.24666
6756702	chr12:6756702:C:T	6.12068e-09	-2.37928e-10	-1.39562	4.97461e-09	-2.37928e-10	-1.36964
6756703	chr12:6756703:G:A	7.77677e-09	-2.37928e-10	-1.15615	5.34032e-09	-2.37928e-10	-1.2987
6756947	chr12:6756947:A:G	5.18461e-09	-0.226583	-1.33501	2.14937e-09	-0.840419	-1.36839
6757094	chr12:6757094:G:A	1.92918e-07	3.1906	-1.13563	8.87712e-08	2.49085	-0.978768
6757189	chr12:6757189:C:T	1.19207e-07	2.55853	-0.984965	4.83948e-08	1.9527	-1.04729
6757305	chr12:6757305:G:C	3.69654e-08	-2.37928e-10	0.402692	3.38035e-08	-2.37928e-10	0.54658
6757661	chr12:6757661:T:G	6.92401e-09	-0.111849	-1.16045	2.80749e-09	-0.736693	-1.205
6757986	chr12:6757986:G:A	1.21377e-09	-1.86543	-1.14813	1.06918e-09	-1.8533	-1.05379
6759184	chr12:6759184:G:A	7.78687e-09	-2.37928e-10	-1.15485	6.78361e-09	-2.37928e-10	-1.05948
6759316	chr12:6759316:T:C	1.63034e-08	-0.566661	0.150743	5.22765e-09	-0.771056	-0.548967
6759334	chr12:6759334:T:C	1.36186e-08	-0.341228	-0.25463	5.09361e-09	-0.563292	-0.782707
6759416	chr12:6759416:GGC:G	8.0969e-10	-1.9207	-1.4977	6.50842e-10	-1.87998	-1.52349
6759424	chr12:6759424:C:G	3.29583e-08	-0.742685	1.03064	9.35282e-09	-0.957498	0.219191
6760323	chr12:6760323:T:C	7.23513e-09	-2.37928e-10	-1.22834	5.02745e-09	-2.37928e-10	-1.35907
6760337	chr12:6760337:C:T	9.28038e-09	-1.65787	0.678483	2.37521e-09	-1.77355	-0.335355
6760809	chr12:6760809:T:C	6.61611e-09	-2.37928e-10	-1.31778	5.62694e-09	-2.37928e-10	-1.24642
6760946	chr12:6760946:T:C	8.26881e-09	-2.37928e-10	-1.0948	5.9513e-09	-2.37928e-10	-1.19038
6760986	chr12:6760986:G:A	5.48582e-09	-0.998299	-0.506826	2.21072e-09	-1.16045	-1.02022
6760993	chr12:6760993:TA:T	7.87037e-09	-2.37928e-10	-1.14419	6.67938e-09	-2.37928e-10	-1.07496
6761118	chr12:6761118:A:G	9.62215e-10	-1.80265	-1.44316	6.70362e-10	-1.85841	-1.51551
6761276	chr12:6761276:T:C	1.58575e-08	-0.500286	0.0566384	5.11914e-09	-0.711406	-0.629591
6761383	chr12:6761383:A:G	1.17899e-08	-1.64241	0.902361	2.81457e-09	-1.76272	-0.176455
6761432	chr12:6761432:C:A	3.14319e-09	-1.33154	-0.730511	1.89724e-09	-1.38199	-0.951598
6761668	chr12:6761668:A:G	1.25862e-08	-0.615397	-0.0592923	4.29468e-09	-0.817759	-0.698849
6761704	chr12:6761704:G:T	8.57072e-09	-2.37928e-10	-1.05894	7.32721e-09	-2.37928e-10	-0.982389
6761711	chr12:6761711:A:G	1.21754e-08	-0.656286	-0.0515913	4.15997e-09	-0.855415	-0.693062
6761714	chr12:6761714:C:A	6.80024e-09	-2.37928e-10	-1.29033	5.35422e-09	-2.37928e-10	-1.2961
6761988	chr12:6761988:C:T	7.65574e-09	-2.37928e-10	-1.17184	6.48421e-09	-2.37928e-10	-1.10461
6762231	chr12:6762231:T:TC	1.03929e-09	-1.91967	-1.24908	7.67412e-10	-1.86794	-1.37077
6762333	chr12:6762333:A:G	5.15821e-09	-1.39956	-0.167139	2.25e-09	-1.46777	-0.695283
6762543	chr12:6762543:G:A	4.11245e-09	-0.351693	-1.44158	2.02177e-09	-0.748174	-1.52184
6762715	chr12:6762715:G:A	7.38176e-09	-2.37928e-10	-1.20828	6.22921e-09	-2.37928e-10	-1.14473
6762720	chr12:6762720:C:T	6.65415e-09	-1.31205	-5.0546e-10	4.59278e-09	-1.4495	-5.0546e-10
6762725	chr12:6762725:C:T	9.66866e-09	-0.804293	-0.134108	3.56192e-09	-1.0219	-0.681789
6762933	chr12:6762933:G:A	1.15381e-08	-0.660966	-0.100671	4.2405e-09	-0.865769	-0.663536
6764595	chr12:6764595:G:T	7.9417e-09	-2.37928e-10	-1.13516	6.77029e-09	-2.37928e-10	-1.06144
6765512	chr12:6765512:G:C	3.14711e-09	-0.964193	-1.09662	1.8319e-09	-1.1381	-1.23053
6765558	chr12:6765558:T:C	6.29342e-09	-2.37928e-10	-1.36779	5.09509e-09	-2.37928e-10	-1.34571
6765745	chr12:6765745:G:C	5.48055e-09	-2.37928e-10	-1.50609	4.43074e-09	-2.37928e-10	-1.48542
6766033	chr12:6766033:GC:G	3.85269e-09	-1.85852	-5.0546e-10	3.08842e-09	-1.84633	-5.0546e-10
6766182	chr12:6766182:TC:T	1.12581e-09	-1.93408	-1.15471	7.80289e-10	-1.9286	-1.29348
6767322	chr12:6767322:C:G	1.27826e-08	-2.37928e-10	-0.659206	8.13197e-09	-2.37928e-10	-0.878181
6768041	chr12:6768041:T:C	6.89092e-09	-2.37928e-10	-1.27709	5.67659e-09	-2.37928e-10	-1.23763
6768275	chr12:6768275:C:G	9.54177e-09	-2.37928e-10	-0.951612	8.12369e-09	-2.37928e-10	-0.8792
6768355	chr12:6768355:G:A	9.09333e-09	-2.37928e-10	-0.999751	8.08514e-09	-2.37928e-10	-0.883957
6768555	chr12:6768555:C:T	4.60721e-08	1.8727	-1.24979	1.28159e-08	1.06806	-1.49135
6768692	chr12:6768692:A:G	8.91359e-09	-1.47919	0.459472	3.46443e-09	-1.55399	-0.177451
6769024	chr12:6769024:G:A	2.38913e-09	-1.61634	-0.720019	1.21087e-09	-1.72078	-1.06186
6769091	chr12:6769091:G:C	1.41996e-09	-1.93472	-0.921948	9.3896e-10	-1.92552	-1.11144
6770036	chr12:6770036:T:C	4.68645e-09	-1.59379	-0.0688218	2.02455e-09	-1.59266	-0.675982
6770112	chr12:6770112:C:T	5.74186e-09	-2.37928e-10	-1.45951	4.39259e-09	-2.37928e-10	-1.49407
6770113	chr12:6770113:A:G	6.50442e-09	-1.63528	0.300472	2.53962e-09	-1.6808	-0.361172
6771308	chr12:6771308:T:G	3.59025e-09	-1.92907	-5.0546e-10	2.87535e-09	-1.91781	-5.0546e-10
6771327	chr12:6771327:G:A	5.61005e-09	-2.37928e-10	-1.48273	4.32592e-09	-2.37928e-10	-1.50936
6771493	chr12:6771493:C:T	4.94643e-09	-1.60863	-5.0546e-10	4.25445e-09	-1.52602	-5.0546e-10
6771830	chr12:6771830:G:A	6.78902e-08	1.0106	-5.0546e-10	3.65063e-08	0.623501	-5.0546e-10
6772573	chr12:6772573:C:G	7.44504e-09	-2.37928e-10	-1.19974	6.28329e-09	-2.37928e-10	-1.13609
6772669	chr12:6772669:G:A	8.48799e-09	-2.37928e-10	-1.06864	5.63712e-09	-2.37928e-10	-1.24461
6772954	chr12:6772954:AG:A	7.75368e-10	-1.93512	-1.52659	6.35415e-10	-1.93453	-1.49293
6774098	chr12:6774098:A:G	7.5774e-09	-2.37928e-10	-1.18212	5.39081e-09	-2.37928e-10	-1.28929
6774179	chr12:6774179:G:GT	6.18993e-09	-1.05132	-0.33305	4.69229e-09	-0.834436	-0.593629
6774336	chr12:6774336:A:G	6.12789e-09	-2.37928e-10	-1.39444	5.1306e-09	-2.37928e-10	-1.33876
6774354	chr12:6774354:G:A	6.93272e-09	-2.37928e-10	-1.27104	5.3093e-09	-2.37928e-10	-1.30453
6774398	chr12:6774398:T:C	9.9344e-09	-2.37928e-10	-0.911289	1.06397e-08	-2.37928e-10	-0.609396
6774504	chr12:6774504:G:C	9.12299e-10	-1.8171	-1.48198	6.41728e-10	-1.90393	-1.51364
6774524	chr12:6774524:G:A	1.19113e-08	-0.877617	0.147812	5.49731e-09	-1.15772	-0.112009
6774534	chr12:6774534:C:T	9.36707e-10	-1.80698	-1.4657	7.57336e-10	-1.84837	-1.40356
6775072	chr12:6775072:A:G	6.8162e-09	-2.37928e-10	-1.28799	5.60875e-09	-2.37928e-10	-1.24966
6775078	chr12:6775078:G:A	1.16596e-09	-1.5384	-1.51535	8.57165e-10	-1.60416	-1.52395
6775106	chr12:6775106:A:G	5.67816e-09	-2.37928e-10	-1.47066	4.42855e-09	-2.37928e-10	-1.48591
6775238	chr12:6775238:C:T	7.61262e-09	-2.37928e-10	-1.17748	5.89042e-09	-2.37928e-10	-1.20066
6775622	chr12:6775622:A:G	5.78334e-09	-2.37928e-10	-1.45231	4.7983e-09	-2.37928e-10	-1.40572
6775688	chr12:6775688:G:A	1.72305e-08	-0.360611	-5.0546e-10	1.43969e-08	-0.306971	-5.0546e-10
6776244	chr12:6776244:G:A	4.72754e-09	-0.729242	-0.924645	3.923e-09	-1.06449	-0.542638
6776361	chr12:6776361:C:T	7.07902e-08	-2.37928e-10	1.05243	5.1171e-08	-2.37928e-10	0.961189
6776843	chr12:6776843:A:G	6.98056e-09	-2.37928e-10	-1.26416	5.7897e-09	-2.37928e-10	-1.21791
6777193	chr12:6777193:T:G	1.26517e-08	-2.37928e-10	-0.669501	9.30617e-09	-2.37928e-10	-0.743307
6777714	chr12:6777714:A:G	6.12621e-09	-2.37928e-10	-1.39472	4.47794e-09	-2.37928e-10	-1.47482
6777811	chr12:6777811:G:A	1.2617e-08	-2.37928e-10	-0.67225	9.2473e-09	-2.37928e-10	-0.749654
6777854	chr12:6777854:T:C	1.19051e-09	-1.78738	-1.24554	9.58582e-10	-1.85462	-1.16167
6777945	chr12:6777945:C:T	5.44086e-09	-2.37928e-10	-1.51335	4.41946e-09	-2.37928e-10	-1.48797
6777952	chr12:6777952:C:A	6.79942e-09	-2.37928e-10	-1.29045	5.21034e-09	-2.37928e-10	-1.32334
6778020	chr12:6778020:G:A	8.55637e-09	-2.37928e-10	-1.06062	6.31202e-09	-2.37928e-10	-1.13153
6780329	chr12:6780329:G:A	3.57034e-09	-1.93463	-5.0546e-10	2.83874e-09	-1.93062	-5.0546e-10
6780390	chr12:6780390:C:G	5.40089e-09	-2.37928e-10	-1.52073	4.26486e-09	-2.37928e-10	-1.52357
6780504	chr12:6780504:A:G	1.95749e-09	-1.91109	-0.624537	1.74251e-09	-1.87302	-0.545637
6781276	chr12:6781276:A:G	7.5346e-09	-2.37928e-10	-1.18779	5.68485e-09	-2.37928e-10	-1.23618
6781356	chr12:6781356:G:A	1.51921e-09	-1.81243	-0.976668	1.06694e-09	-1.83723	-1.07196
6782029	chr12:6782029:G:A	1.37864e-09	-1.72121	-1.16499	1.16522e-09	-1.69572	-1.12536
6782061	chr12:6782061:T:G	9.20508e-09	-2.37928e-10	-0.987536	6.94663e-09	-2.37928e-10	-1.03573
6782577	chr12:6782577:C:T	1.21867e-08	-2.37928e-10	-0.706947	9.24471e-09	-2.37928e-10	-0.749933
6782685	chr12:6782685:T:C	6.784e-09	-2.37928e-10	-1.29272	6.09948e-09	-2.37928e-10	-1.16578
6783016	chr12:6783016:G:A	3.59027e-09	-1.92906	-5.0546e-10	2.87518e-09	-1.91787	-5.0546e-10
6783882	chr12:6783882:G:A	5.55473e-09	-2.37928e-10	-1.49264	4.25127e-09	-2.37928e-10	-1.52677
6784313	chr12:6784313:C:T	2.32782e-09	-0.863466	-1.49889	1.69913e-09	-0.930054	-1.51381
6784416	chr12:6784416:C:T	5.47158e-08	-2.37928e-10	0.79486	4.18028e-08	-2.37928e-10	0.758979
6784998	chr12:6784998:C:G	4.25921e-09	-1.79574	0.0375341	2.07687e-09	-1.82218	-0.420937
6785283	chr12:6785283:T:C	2.3469e-09	-1.064	-1.29019	1.99204e-09	-1.07455	-1.21027
6785346	chr12:6785346:G:A	8.51696e-09	-2.37928e-10	-1.06523	6.42671e-09	-2.37928e-10	-1.11352
6785620	chr12:6785620:G:A	9.23439e-09	-2.37928e-10	-0.984357	6.93606e-09	-2.37928e-10	-1.03725
6785668	chr12:6785668:A:T	1.32952e-08	-2.37928e-10	-0.619887	9.81602e-09	-2.37928e-10	-0.689969
6785940	chr12:6785940:G:A	1.22592e-08	-0.151074	-0.549941	7.13016e-09	-0.232084	-0.777567
6786026	chr12:6786026:C:T	4.89949e-09	-1.61816	-5.0546e-10	4.12078e-09	-1.55794	-5.0546e-10
6786395	chr12:6786395:G:C	1.25194e-09	-1.74139	-1.24121	8.90895e-10	-1.74774	-1.34178
6786889	chr12:6786889:C:A	9.10958e-10	-1.7788	-1.52175	7.11631e-10	-1.79189	-1.52229
6787152	chr12:6787152:T:C	7.95253e-10	-1.93346	-1.50292	6.42193e-10	-1.91835	-1.4985
6787392	chr12:6787392:C:A	5.38809e-09	-2.37928e-10	-1.5231	4.25281e-09	-2.37928e-10	-1.52641
6787826	chr12:6787826:G:A	2.61515e-09	-1.20071	-1.04526	2.94467e-09	-1.12299	-0.771003
6788073	chr12:6788073:A:G	1.22651e-09	-1.52534	-1.47777	1.08033e-09	-1.3734	-1.52332
6788486	chr12:6788486:C:T	1.56586e-09	-1.81106	-0.947795	1.0688e-09	-1.81499	-1.09246
6788918	chr12:6788918:T:C	5.39129e-09	-2.37928e-10	-1.52251	4.27272e-09	-2.37928e-10	-1.52173
6789051	chr12:6789051:C:T	5.61121e-09	-2.37928e-10	-1.48252	4.32255e-09	-2.37928e-10	-1.51014
6789226	chr12:6789226:A:G	8.23986e-10	-1.93311	-1.46778	6.5748e-10	-1.93348	-1.45985
6789294	chr12:6789294:G:A	2.92218e-09	-1.73888	-0.396081	1.54846e-09	-1.79961	-0.737111
6789862	chr12:6789862:C:T	5.70331e-09	-2.37928e-10	-1.46625	4.35352e-09	-2.37928e-10	-1.503
6789890	chr12:6789890:A:G	5.48875e-09	-2.37928e-10	-1.50459	4.53218e-09	-2.37928e-10	-1.46278
6790015	chr12:6790015:T:G	2.6472e-09	-1.7568	-0.476987	1.4241e-09	-1.8136	-0.806843
6790342	chr12:6790342:G:A	1.37488e-09	-1.71826	-1.17066	1.08094e-09	-1.73056	-1.1656
6790362	chr12:6790362:T:C	1.41892e-09	-1.71329	-1.1441	1.1154e-09	-1.72577	-1.13899
6790416	chr12:6790416:T:C	7.75617e-10	-1.93489	-1.5265	6.16286e-10	-1.93128	-1.52675
6790524	chr12:6790524:A:C	4.8923e-09	-1.61963	-5.0546e-10	3.67264e-09	-1.67308	-5.0546e-10
6790631	chr12:6790631:T:C	1.34428e-08	-2.37928e-10	-0.608846	9.91145e-09	-2.37928e-10	-0.680294
6790721	chr12:6790721:C:T	5.60248e-09	-2.37928e-10	-1.48408	4.47437e-09	-2.37928e-10	-1.47562
6791447	chr12:6791447:T:C	3.55265e-09	-1.34056	-0.599033	2.06471e-09	-1.38148	-0.867517
6791450	chr12:6791450:A:G	1.62734e-09	-1.20369	-1.51665	1.25193e-09	-1.23008	-1.51922
6791629	chr12:6791629:C:T	1.29277e-08	-2.37928e-10	-0.647918	9.94325e-09	-2.37928e-10	-0.677091
6791636	chr12:6791636:T:C	5.59121e-09	-2.37928e-10	-1.4861	4.35945e-09	-2.37928e-10	-1.50164
6791722	chr12:6791722:C:T	8.54946e-09	-2.37928e-10	-1.06142	6.08783e-09	-2.37928e-10	-1.16769
6791911	chr12:6791911:A:G	1.53742e-09	-1.31687	-1.46031	1.27023e-09	-1.39457	-1.34022
6791968	chr12:6791968:C:T	3.20864e-09	-1.4885	-0.552949	1.85667e-09	-1.52321	-0.831986
6792236	chr12:6792236:G:A	1.0753e-08	-2.37928e-10	-0.832108	7.25326e-09	-2.37928e-10	-0.992533
6792508	chr12:6792508:A:G	5.37122e-09	-2.37928e-10	-1.52624	4.27786e-09	-2.37928e-10	-1.52053
6792876	chr12:6792876:AG:A	3.94697e-09	-1.83434	-5.0546e-10	3.36737e-09	-1.75985	-5.0546e-10
6793758	chr12:6793758:G:A	8.36946e-09	-2.37928e-10	-1.0827	7.36018e-09	-2.37928e-10	-0.9779
6793798	chr12:6793798:C:T	5.79162e-09	-2.37928e-10	-1.45088	4.42144e-09	-2.37928e-10	-1.48752
6794030	chr12:6794030:ATCTG:A	1.54486e-09	-1.60097	-1.17139	9.4264e-10	-1.69127	-1.34179
6794088	chr12:6794088:T:TG	8.70901e-09	-2.37928e-10	-1.04293	6.9388e-09	-2.37928e-10	-1.03686
6794165	chr12:6794165:C:T	8.88658e-09	-2.37928e-10	-1.02275	7.07008e-09	-2.37928e-10	-1.01811
6794465	chr12:6794465:G:A	1.0108e-09	-1.80357	-1.39298	8.4431e-10	-1.79516	-1.34806
6794468	chr12:6794468:T:G	7.00995e-09	-2.37928e-10	-1.25996	5.25411e-09	-2.37928e-10	-1.31497
6794980	chr12:6794980:T:G	2.1566e-09	-1.70431	-0.734448	2.09259e-09	-1.68236	-0.553219
6795316	chr12:6795316:A:T	1.0273e-08	-2.37928e-10	-0.877774	7.66168e-09	-2.37928e-10	-0.937753
6795624	chr12:6795624:C:T	1.13705e-09	-1.767	-1.31185	7.55665e-10	-1.7451	-1.50904
6795962	chr12:6795962:C:T	1.70964e-08	-2.37928e-10	-0.368424	1.61165e-08	-2.37928e-10	-0.194141
6796015	chr12:6796015:T:C	2.1999e-09	-1.36002	-1.05887	1.74582e-09	-1.38261	-1.03415
6796098	chr12:6796098:C:T	1.83549e-09	-1.38419	-1.2158	1.48821e-09	-1.41202	-1.16439
6796118	chr12:6796118:A:G	5.54889e-09	-2.37928e-10	-1.49369	4.35293e-09	-2.37928e-10	-1.50314
6796251	chr12:6796251:T:C	1.61392e-09	-1.53463	-1.19399	1.16935e-09	-1.64891	-1.16863
6796384	chr12:6796384:C:G	2.2131e-09	-1.33222	-1.08068	1.75232e-09	-1.35631	-1.05674
6796442	chr12:6796442:A:C	1.64136e-09	-1.31784	-1.39393	1.27335e-09	-1.33289	-1.39945
6796524	chr12:6796524:T:A	5.56213e-09	-2.37928e-10	-1.49131	4.31907e-09	-2.37928e-10	-1.51095
6796549	chr12:6796549:T:C	1.70436e-09	-1.27201	-1.4021	1.31983e-09	-1.28922	-1.40726
6796945	chr12:6796945:C:T	5.3732e-09	-2.37928e-10	-1.52587	4.25838e-09	-2.37928e-10	-1.5251
6797133	chr12:6797133:A:G	5.37087e-09	-2.37928e-10	-1.5263	4.28761e-09	-2.37928e-10	-1.51825
6797502	chr12:6797502:A:G	5.68181e-09	-2.37928e-10	-1.47002	4.63821e-09	-2.37928e-10	-1.43966
6797527	chr12:6797527:C:T	6.36237e-09	-2.37928e-10	-1.35689	4.94537e-09	-2.37928e-10	-1.37553
6797643	chr12:6797643:G:C	6.65287e-09	-2.37928e-10	-1.31224	5.15565e-09	-2.37928e-10	-1.33389
6797668	chr12:6797668:C:T	8.67769e-10	-1.82729	-1.52183	7.47733e-10	-1.73812	-1.52657
6797769	chr12:6797769:A:G	9.31548e-09	-2.37928e-10	-0.975614	8.72223e-09	-2.37928e-10	-0.80811
6797838	chr12:6797838:G:A	5.6119e-09	-2.37928e-10	-1.4824	4.34247e-09	-2.37928e-10	-1.50554
6798098	chr12:6798098:T:C	1.73565e-09	-1.13162	-1.52429	1.41007e-09	-1.11153	-1.51881
6798123	chr12:6798123:C:T	1.18757e-09	-1.56276	-1.47262	1.11053e-09	-1.43819	-1.43097
6798480	chr12:6798480:C:T	5.36908e-09	-2.37928e-10	-1.52664	4.25472e-09	-2.37928e-10	-1.52596
6798805	chr12:6798805:C:G	5.00706e-09	-1.59644	-5.0546e-10	4.10126e-09	-1.56269	-5.0546e-10
6798951	chr12:6798951:A:G	5.36975e-09	-2.37928e-10	-1.52651	4.25741e-09	-2.37928e-10	-1.52532
6798980	chr12:6798980:G:A	6.49228e-09	-2.37928e-10	-1.33668	5.51184e-09	-2.37928e-10	-1.26709
6799049	chr12:6799049:T:G	5.6406e-09	-2.37928e-10	-1.4773	4.41762e-09	-2.37928e-10	-1.48838
6799059	chr12:6799059:A:G	6.95428e-09	-2.37928e-10	-1.26793	6.09728e-09	-2.37928e-10	-1.16614
6799357	chr12:6799357:G:A	1.32116e-09	-1.43083	-1.49795	9.91323e-10	-1.45914	-1.52356
6799626	chr12:6799626:G:A	5.19054e-09	-1.41266	-0.147798	2.92207e-09	-1.39901	-0.502682
6799641	chr12:6799641:C:T	1.04225e-08	-2.37928e-10	-0.863321	9.20563e-09	-2.37928e-10	-0.75417
6799713	chr12:6799713:G:A	3.6392e-09	-1.91553	-5.0546e-10	2.8961e-09	-1.91062	-5.0546e-10
6799770	chr12:6799770:C:T	1.53184e-09	-1.26103	-1.51979	1.20092e-09	-1.2702	-1.5207
6800214	chr12:6800214:TG:T	4.67522e-09	-1.16107	-0.503944	2.95395e-09	-1.15865	-0.732192
6800222	chr12:6800222:A:G	2.25109e-09	-1.27055	-1.12533	1.18885e-09	-1.44986	-1.35114
6800269	chr12:6800269:G:A	6.33017e-09	-2.37928e-10	-1.36196	4.86057e-09	-2.37928e-10	-1.39283
6800276	chr12:6800276:T:C	1.87594e-09	-1.06748	-1.5107	1.45925e-09	-1.08401	-1.51205
6800605	chr12:6800605:T:C	1.17873e-08	-2.37928e-10	-0.740272	1.07414e-08	-2.37928e-10	-0.599883
6800763	chr12:6800763:AC:A	5.3731e-09	-2.37928e-10	-1.52589	4.29506e-09	-2.37928e-10	-1.51652
6800778	chr12:6800778:A:G	7.03218e-09	-2.37928e-10	-1.2568	5.28212e-09	-2.37928e-10	-1.30966
6800807	chr12:6800807:C:T	4.5974e-09	-1.6818	-5.0546e-10	3.83821e-09	-1.62898	-5.0546e-10
6800812	chr12:6800812:A:G	6.53167e-09	-2.37928e-10	-1.33063	5.36419e-09	-2.37928e-10	-1.29424
6800904	chr12:6800904:AT:A	8.4073e-09	-2.37928e-10	-1.07819	6.29464e-09	-2.37928e-10	-1.13429
6800905	chr12:6800905:T:A	3.43335e-09	-0.460351	-1.5134	2.52578e-09	-0.526112	-1.52132
6800916	chr12:6800916:T:A	4.75602e-09	-1.64788	-5.0546e-10	3.51438e-09	-1.71712	-5.0546e-10
6800974	chr12:6800974:C:T	6.41383e-09	-2.37928e-10	-1.34884	4.95861e-09	-2.37928e-10	-1.37286
6801228	chr12:6801228:A:G	5.478e-09	-2.37928e-10	-1.50655	4.40031e-09	-2.37928e-10	-1.49231
6801264	chr12:6801264:T:C	6.92401e-09	-2.37928e-10	-1.2723	5.94779e-09	-2.37928e-10	-1.19096
6801300	chr12:6801300:G:A	5.05471e-09	-0.5488	-1.03817	6.21643e-09	-0.4356	-0.71119
6801382	chr12:6801382:G:T	1.44997e-09	-1.92516	-0.910592	9.60067e-10	-1.91954	-1.0952
6801399	chr12:6801399:T:C	8.90745e-10	-1.79777	-1.52521	6.79303e-10	-1.83481	-1.52586
6801605	chr12:6801605:G:C	8.09834e-08	-2.37928e-10	1.18695	5.2703e-08	-2.37928e-10	0.990687
6801616	chr12:6801616:G:A	2.54983e-09	-0.862268	-1.409	3.13758e-09	-0.525246	-1.30529
6801753	chr12:6801753:A:G	5.63216e-09	-2.37928e-10	-1.4788	4.33016e-09	-2.37928e-10	-1.50838
6801778	chr12:6801778:T:C	9.24896e-09	-2.37928e-10	-0.98278	7.34579e-09	-2.37928e-10	-0.979857
6801817	chr12:6801817:C:G	5.19122e-08	-2.37928e-10	0.742261	3.87961e-08	-2.37928e-10	0.684334
6802271	chr12:6802271:T:C	1.96306e-09	-1.12218	-1.4106	1.45107e-09	-1.30751	-1.29417
6802541	chr12:6802541:C:T	3.73548e-09	-1.89656	0.00714186	3.5144e-09	-1.89907	0.181958
6803016	chr12:6803016:A:G	8.60192e-10	-1.832	-1.52589	6.66333e-10	-1.85559	-1.52436
6803391	chr12:6803391:T:C	2.58773e-09	-1.77631	-0.480201	1.46806e-09	-1.80355	-0.786495
6803396	chr12:6803396:A:C	5.43758e-09	-2.37928e-10	-1.51396	4.37301e-09	-2.37928e-10	-1.49853
6803507	chr12:6803507:G:A	5.41659e-09	-2.37928e-10	-1.51783	4.36463e-09	-2.37928e-10	-1.50045
6803601	chr12:6803601:G:A	2.04597e-09	-1.66708	-0.824345	1.78462e-09	-1.52951	-0.865268
6803647	chr12:6803647:T:G	5.53744e-09	-2.37928e-10	-1.49576	4.3232e-09	-2.37928e-10	-1.50999
6803783	chr12:6803783:A:T	1.57751e-08	-2.37928e-10	-0.448862	1.39712e-08	-2.37928e-10	-0.33699
6803858	chr12:6803858:T:A	2.05662e-09	-1.93425	-0.551981	1.86846e-09	-1.93408	-0.414792
6803885	chr12:6803885:A:G	2.37989e-09	-0.81809	-1.52215	1.67173e-09	-0.938118	-1.52201
6803945	chr12:6803945:A:C	1.17725e-08	-2.37928e-10	-0.741523	8.43311e-09	-2.37928e-10	-0.841819
6804127	chr12:6804127:T:C	8.35053e-09	-2.37928e-10	-1.08497	7.52249e-09	-2.37928e-10	-0.956088
6804380	chr12:6804380:A:G	2.30242e-09	-0.847654	-1.52568	1.59026e-09	-1.00215	-1.50794
6804437	chr12:6804437:A:G	6.07458e-09	-2.37928e-10	-1.40318	4.95301e-09	-2.37928e-10	-1.37399
6804524	chr12:6804524:A:G	1.08065e-09	-1.6087	-1.52103	9.32266e-10	-1.5564	-1.48772
6804788	chr12:6804788:G:A	2.02601e-08	-2.37928e-10	-0.19864	1.81027e-08	-2.37928e-10	-0.077922
6804792	chr12:6804792:G:A	5.74e-09	-2.37928e-10	-1.45983	4.6369e-09	-2.37928e-10	-1.43994
6804948	chr12:6804948:G:A	1.89456e-08	-2.37928e-10	-0.265721	1.68409e-08	-2.37928e-10	-0.150176
6805166	chr12:6805166:G:C	1.86065e-09	-1.06752	-1.51884	1.36577e-09	-1.18839	-1.47388
6805285	chr12:6805285:A:G	7.88241e-09	-1.14266	-5.0546e-10	5.5131e-09	-1.26686	-5.0546e-10
6805994	chr12:6805994:T:A	2.03059e-09	-0.972752	-1.52622	1.42546e-09	-1.1143	-1.50519
6805996	chr12:6805996:C:T	6.14045e-09	-2.37928e-10	-1.39239	5.0121e-09	-2.37928e-10	-1.36213
6806072	chr12:6806072:G:C	1.95361e-09	-1.01323	-1.52438	1.37008e-09	-1.14275	-1.51636
6806242	chr12:6806242:T:C	5.71211e-09	-2.37928e-10	-1.4647	4.44468e-09	-2.37928e-10	-1.48228
6806269	chr12:6806269:C:T	6.26374e-09	-2.37928e-10	-1.37251	4.59652e-09	-2.37928e-10	-1.44869
6806286	chr12:6806286:A:C	2.03378e-09	-0.984523	-1.51287	1.49412e-09	-1.13084	-1.44161
6806420	chr12:6806420:G:T	5.97374e-09	-2.37928e-10	-1.41992	4.97747e-09	-2.37928e-10	-1.36906
6806740	chr12:6806740:G:A	3.09352e-09	-1.66893	-0.409046	1.74074e-09	-1.70913	-0.71055
6806797	chr12:6806797:T:C	1.18138e-07	-0.247005	1.81156	2.08433e-07	-0.102363	2.468
6806820	chr12:6806820:G:A	5.79068e-09	-2.37928e-10	-1.45104	4.49342e-09	-2.37928e-10	-1.47137
6806994	chr12:6806994:T:C	1.97263e-09	-1.03475	-1.49318	1.48448e-09	-1.17765	-1.40126
6807128	chr12:6807128:T:C	3.89882e-09	-1.19207	-0.654545	4.08077e-09	-1.32555	-0.242153
6807344	chr12:6807344:G:A	6.72076e-09	-2.37928e-10	-1.30209	5.07087e-09	-2.37928e-10	-1.35047
6807345	chr12:6807345:T:G	4.1263e-09	-1.25379	-0.53612	4.42022e-09	-1.37882	-0.108976
6807412	chr12:6807412:C:A	9.9793e-09	-2.37928e-10	-0.906778	7.85356e-09	-2.37928e-10	-0.913017
6807615	chr12:6807615:C:T	1.05751e-07	-2.37928e-10	1.4538	1.23005e-07	-2.37928e-10	1.83824
6807725	chr12:6807725:T:C	2.49294e-08	-2.37928e-10	0.00875611	1.81076e-08	-2.37928e-10	-0.077653
6808167	chr12:6808167:A:C	5.7289e-09	-2.37928e-10	-1.46177	4.63449e-09	-2.37928e-10	-1.44046
6808318	chr12:6808318:G:A	2.59406e-09	-0.98747	-1.2666	2.33084e-09	-0.995288	-1.13247
6808503	chr12:6808503:T:A	1.00581e-08	-2.37928e-10	-0.89891	7.00935e-09	-2.37928e-10	-1.02674
6808666	chr12:6808666:G:A	2.75756e-09	-0.981048	-1.2119	2.64122e-09	-0.980778	-1.02196
6808955	chr12:6808955:C:T	3.96032e-07	-2.37928e-10	2.7742	4.4466e-07	-2.37928e-10	3.12332
6809030	chr12:6809030:A:G	1.71082e-09	-1.40005	-1.27027	1.53515e-09	-1.51288	-1.03247
6809449	chr12:6809449:T:C	5.7068e-09	-2.37928e-10	-1.46563	4.58585e-09	-2.37928e-10	-1.45101
6809646	chr12:6809646:T:C	5.40525e-09	-2.37928e-10	-1.51992	4.26032e-09	-2.37928e-10	-1.52464
6809666	chr12:6809666:C:T	5.15304e-07	-2.37928e-10	3.03747	5.83717e-07	-2.37928e-10	3.39543
6810034	chr12:6810034:C:T	3.56979e-09	-1.93478	-5.0546e-10	2.8316e-09	-1.93314	-5.0546e-10
6810142	chr12:6810142:G:A	5.48467e-08	-2.37928e-10	0.79725	6.08688e-08	-2.37928e-10	1.13474
6810239	chr12:6810239:A:G	6.94798e-09	-2.37928e-10	-1.26884	5.74223e-09	-2.37928e-10	-1.22614
6810403	chr12:6810403:A:G	2.33585e-09	-1.36061	-0.998307	2.2464e-09	-1.47976	-0.684896
6810510	chr12:6810510:G:T	6.97489e-09	-2.37928e-10	-1.26498	5.92936e-09	-2.37928e-10	-1.19407
6810685	chr12:6810685:C:T	1.01685e-07	-2.37928e-10	1.41459	1.16671e-07	-2.37928e-10	1.78537
6811099	chr12:6811099:A:G	2.72708e-07	-2.37928e-10	2.40111	3.0146e-07	-2.37928e-10	2.73465
6811791	chr12:6811791:G:A	2.04777e-09	-1.26462	-1.22592	1.26601e-09	-1.37165	-1.36646
6812074	chr12:6812074:C:T	6.2615e-09	-2.37928e-10	-1.37287	4.96774e-09	-2.37928e-10	-1.37102
6812229	chr12:6812229:T:C	1.94076e-09	-1.42537	-1.11884	1.19121e-09	-1.51595	-1.28306
6812620	chr12:6812620:G:A	9.11127e-09	-2.37928e-10	-0.99778	8.11804e-09	-2.37928e-10	-0.879896
6812947	chr12:6812947:G:A	5.88295e-09	-2.37928e-10	-1.43523	4.77144e-09	-2.37928e-10	-1.41134
6813224	chr12:6813224:T:A	4.82391e-08	-2.37928e-10	0.668878	5.31195e-08	-2.37928e-10	0.998559
6813328	chr12:6813328:A:T	8.11724e-10	-1.89023	-1.52566	6.53265e-10	-1.90642	-1.49334
6813536	chr12:6813536:G:T	8.72016e-10	-1.82966	-1.51458	7.49147e-10	-1.79892	-1.46389
6813852	chr12:6813852:G:A	2.52692e-09	-1.14067	-1.13962	2.48281e-09	-1.13698	-0.927614
6813935	chr12:6813935:T:A	1.9622e-09	-1.36756	-1.16566	1.21051e-09	-1.46067	-1.32228
6814549	chr12:6814549:A:G	5.99633e-09	-2.37928e-10	-1.41614	4.77315e-09	-2.37928e-10	-1.41098
6814665	chr12:6814665:C:T	1.27988e-09	-1.44652	-1.514	9.17637e-10	-1.5357	-1.52424
6814943	chr12:6814943:C:T	3.09255e-08	-1.85883	2.08312	2.17066e-08	-1.8963	1.99993
6814956	chr12:6814956:A:G	2.11607e-07	-2.37928e-10	2.14744	2.16031e-07	-2.37928e-10	2.40144
6815131	chr12:6815131:C:T	1.1758e-09	-1.58191	-1.46343	1.00661e-09	-1.57663	-1.39077
6815320	chr12:6815320:C:T	5.63781e-09	-1.4778	-5.0546e-10	4.10336e-09	-1.56218	-5.0546e-10
6815495	chr12:6815495:G:A	9.76095e-08	-2.37928e-10	1.37368	1.1137e-07	-2.37928e-10	1.73887
6815983	chr12:6815983:C:T	8.00162e-10	-1.92371	-1.50653	6.19671e-10	-1.93101	-1.52154
6816052	chr12:6816052:C:G	7.11208e-09	-2.37928e-10	-1.2455	6.03484e-09	-2.37928e-10	-1.17644
6816241	chr12:6816241:C:T	9.5336e-09	-2.37928e-10	-0.95247	6.27425e-09	-2.37928e-10	-1.13753
6817197	chr12:6817197:T:C	1.60055e-09	-1.91366	-0.823286	1.58418e-09	-1.89752	-0.616401
6817505	chr12:6817505:A:G	8.04396e-09	-1.89293	0.770556	9.00112e-09	-1.90089	1.12425
6817731	chr12:6817731:ACT:A	1.62105e-08	-0.421634	-5.0546e-10	1.59654e-08	-0.203561	-5.0546e-10
6817778	chr12:6817778:ACT:A	1.23243e-08	-2.37928e-10	-0.695719	7.91904e-09	-2.37928e-10	-0.904715
6817796	chr12:6817796:AC:A	1.55833e-09	-1.57462	-1.18906	1.23802e-09	-1.57191	-1.18855
6817824	chr12:6817824:C:T	7.68631e-09	-2.37928e-10	-1.16785	5.70166e-09	-2.37928e-10	-1.23323
6817872	chr12:6817872:C:T	1.1991e-08	-2.37928e-10	-0.723133	8.33804e-09	-2.37928e-10	-0.853157
6817980	chr12:6817980:A:G	8.94671e-09	-2.37928e-10	-1.01601	6.13537e-09	-2.37928e-10	-1.15991
6818110	chr12:6818110:A:G	5.97851e-09	-2.37928e-10	-1.41912	4.5863e-09	-2.37928e-10	-1.45091
6818119	chr12:6818119:C:T	1.25857e-08	-2.37928e-10	-0.674727	8.91868e-09	-2.37928e-10	-0.785837
6818304	chr12:6818304:C:T	9.49351e-10	-1.74775	-1.51152	8.20004e-10	-1.74763	-1.4248
6818374	chr12:6818374:G:A	5.74324e-09	-2.37928e-10	-1.45927	4.45834e-09	-2.37928e-10	-1.47921
6818499	chr12:6818499:T:C	2.33719e-08	-2.37928e-10	-0.0557553	2.07085e-08	-2.37928e-10	0.0565607
6818762	chr12:6818762:C:T	1.58148e-08	-2.37928e-10	-0.446344	1.39051e-08	-2.37928e-10	-0.341732
6818909	chr12:6818909:T:C	7.90163e-10	-1.91737	-1.52544	6.55515e-10	-1.90143	-1.49489
6818964	chr12:6818964:G:T	5.38059e-09	-2.37928e-10	-1.52449	4.3091e-09	-2.37928e-10	-1.51326
6819403	chr12:6819403:T:A	2.1131e-09	-1.9221	-0.537037	2.32383e-09	-1.93191	-0.198861
6819670	chr12:6819670:G:T	1.75351e-08	-2.37928e-10	-0.34309	1.54921e-08	-2.37928e-10	-0.233656
6819747	chr12:6819747:A:G	1.86504e-09	-1.92747	-0.656534	1.37479e-09	-1.913	-0.742684
6819852	chr12:6819852:A:G	2.15053e-09	-1.90399	-0.537594	1.70083e-09	-1.90715	-0.535718
6820060	chr12:6820060:G:A	5.49473e-09	-2.37928e-10	-1.5035	4.45129e-09	-2.37928e-10	-1.48079
6820313	chr12:6820313:C:G	5.39665e-09	-2.37928e-10	-1.52151	4.30503e-09	-2.37928e-10	-1.5142
6820471	chr12:6820471:T:C	3.20926e-09	-1.90069	-0.140563	2.38291e-09	-1.87737	-0.228293
6820494	chr12:6820494:G:A	5.46426e-09	-2.37928e-10	-1.50906	4.37993e-09	-2.37928e-10	-1.49695
6820746	chr12:6820746:G:A	5.37422e-09	-2.37928e-10	-1.52568	4.27228e-09	-2.37928e-10	-1.52184
6820944	chr12:6820944:G:A	1.21511e-09	-1.56651	-1.44595	9.32508e-10	-1.57365	-1.47021
6821013	chr12:6821013:A:G	5.40975e-09	-2.37928e-10	-1.51909	4.26159e-09	-2.37928e-10	-1.52434
6821103	chr12:6821103:A:G	3.61535e-09	-1.58136	-0.340739	2.98439e-09	-1.4651	-0.415494
6822257	chr12:6822257:G:A	6.50987e-09	-2.37928e-10	-1.33397	5.17592e-09	-2.37928e-10	-1.32997
6822486	chr12:6822486:T:C	8.26264e-09	-1.59894	0.503391	3.76479e-09	-1.43946	-0.208832
6822507	chr12:6822507:A:G	5.24327e-09	-0.951414	-0.598932	3.73209e-09	-0.901695	-0.755322
6822592	chr12:6822592:T:C	5.42219e-09	-2.37928e-10	-1.51679	4.34416e-09	-2.37928e-10	-1.50515
6823081	chr12:6823081:T:C	6.78515e-09	-1.24241	-0.0501441	6.66198e-09	-1.26636	0.188792
6823281	chr12:6823281:C:T	3.82074e-09	-1.93159	0.0647484	3.53958e-09	-1.93498	0.225005
6824057	chr12:6824057:C:T	5.33986e-08	-1.61429	2.38479	4.04394e-08	-1.47896	2.20478
6824423	chr12:6824423:C:T	9.70771e-09	-0.934372	-5.0546e-10	8.81414e-09	-0.797628	-5.0546e-10
6824621	chr12:6824621:A:G	1.03925e-09	-1.76579	-1.403	8.51613e-10	-1.72076	-1.41385
6824948	chr12:6824948:T:C	6.12841e-09	-2.37928e-10	-1.39436	5.16892e-09	-2.37928e-10	-1.33132
6825297	chr12:6825297:C:T	3.58654e-09	-1.9301	-5.0546e-10	2.87713e-09	-1.91719	-5.0546e-10
6825415	chr12:6825415:C:G	9.41967e-09	-2.37928e-10	-0.964492	8.17059e-09	-2.37928e-10	-0.873444
6825824	chr12:6825824:C:T	1.16454e-09	-1.70946	-1.3455	9.1106e-10	-1.76293	-1.3042
6826284	chr12:6826284:C:T	1.02487e-08	-2.37928e-10	-0.880144	8.48496e-09	-2.37928e-10	-0.83569
6826622	chr12:6826622:A:T	1.43073e-09	-1.66633	-1.18278	1.07246e-09	-1.68902	-1.21501
6826790	chr12:6826790:T:C	3.5457e-09	-1.06143	-0.88013	2.10452e-09	-1.06913	-1.16077
6826812	chr12:6826812:A:G	1.19573e-09	-1.93526	-1.09328	6.71863e-10	-1.93529	-1.4364
6827315	chr12:6827315:T:C	5.65763e-09	-2.37928e-10	-1.47429	4.34796e-09	-2.37928e-10	-1.50428
6827772	chr12:6827772:T:C	1.90752e-08	-2.37928e-10	-0.258904	1.71388e-08	-2.37928e-10	-0.132642
6829708	chr12:6829708:C:T	8.53582e-10	-1.92437	-1.44123	6.22281e-10	-1.93163	-1.51672
6830615	chr12:6830615:A:T	9.08247e-09	-2.37928e-10	-1.00095	7.8392e-09	-2.37928e-10	-0.914848
6830686	chr12:6830686:A:G	1.34102e-09	-1.93332	-0.980536	8.62558e-10	-1.93114	-1.1907
6830776	chr12:6830776:T:C	1.14343e-08	-2.37928e-10	-0.77067	9.88527e-09	-2.37928e-10	-0.682939
6831267	chr12:6831267:A:G	1.50112e-07	-2.37928e-10	1.80409	9.35768e-08	-2.37928e-10	1.5648
6831328	chr12:6831328:G:A	5.45531e-09	-1.5107	-5.0546e-10	4.08145e-09	-1.56753	-5.0546e-10
6831857	chr12:6831857:G:A	9.94932e-10	-1.69228	-1.52009	7.63922e-10	-1.71882	-1.52445
6832317	chr12:6832317:T:C	1.08274e-09	-1.71893	-1.40887	9.36306e-10	-1.6071	-1.4327
6832490	chr12:6832490:T:C	8.13174e-10	-1.8905	-1.5236	6.5156e-10	-1.91109	-1.49128
6832497	chr12:6832497:T:C	9.24037e-10	-1.93531	-1.35098	6.92712e-10	-1.93372	-1.40741
6832628	chr12:6832628:G:A	9.49751e-10	-1.9351	-1.32375	7.08166e-10	-1.93292	-1.38614
6833355	chr12:6833355:TGAATAAAGCTCTTA:T	6.77119e-09	-2.37928e-10	-1.29462	5.06788e-09	-2.37928e-10	-1.35106
6833508	chr12:6833508:A:C	1.26363e-08	-1.89459	1.22387	4.15349e-09	-1.92448	0.374447
6833659	chr12:6833659:A:G	1.23595e-08	-1.90212	1.20926	4.09552e-09	-1.92805	0.363961
6833849	chr12:6833849:C:T	3.62206e-09	-1.92025	-5.0546e-10	2.83379e-09	-1.93237	-5.0546e-10
6834079	chr12:6834079:T:C	5.21941e-09	-1.55491	-5.0546e-10	3.95535e-09	-1.59892	-5.0546e-10
6834206	chr12:6834206:G:A	5.79002e-09	-1.18502	-0.266141	4.94228e-09	-1.23679	-0.139366
6835020	chr12:6835020:T:A	1.93462e-08	-2.37928e-10	-0.244795	2.17051e-08	-2.37928e-10	0.103562
6835105	chr12:6835105:G:C	4.06086e-09	-0.436132	-1.36976	3.02002e-09	-0.542309	-1.32641
6835114	chr12:6835114:A:G	5.90158e-09	-2.37928e-10	-1.43207	4.99863e-09	-2.37928e-10	-1.36482
6835498	chr12:6835498:C:T	5.17987e-09	-0.530342	-1.03217	4.27216e-09	-0.65473	-0.867135
6835601	chr12:6835601:T:A	1.6811e-08	-0.38526	-5.0546e-10	1.26515e-08	-0.436207	-5.0546e-10
6835682	chr12:6835682:A:G	1.0375e-08	-1.90222	1.03433	3.53156e-09	-1.92897	0.216723
6835717	chr12:6835717:A:T	2.76251e-08	-2.37928e-10	0.111434	2.92447e-08	-2.37928e-10	0.401712
6835867	chr12:6835867:G:A	2.40439e-08	-2.37928e-10	-0.0274109	1.71865e-08	-2.37928e-10	-0.129859
6835870	chr12:6835870:C:T	7.8661e-09	-2.37928e-10	-1.14473	6.88918e-09	-2.37928e-10	-1.04403
6836616	chr12:6836616:C:T	5.49066e-09	-2.37928e-10	-1.50424	4.43472e-09	-2.37928e-10	-1.48452
6836875	chr12:6836875:G:C	5.73226e-09	-2.37928e-10	-1.46118	4.7048e-09	-2.37928e-10	-1.4254
6836972	chr12:6836972:C:T	5.9365e-09	-2.37928e-10	-1.42617	4.49793e-09	-2.37928e-10	-1.47037
6837068	chr12:6837068:G:A	5.86163e-09	-2.37928e-10	-1.43886	4.45897e-09	-2.37928e-10	-1.47907
6837153	chr12:6837153:G:A	7.14442e-09	-2.37928e-10	-1.24096	5.25819e-09	-2.37928e-10	-1.3142
6837196	chr12:6837196:C:T	1.11973e-09	-1.74815	-1.34605	8.27351e-10	-1.78083	-1.38268
6837340	chr12:6837340:C:T	1.64437e-09	-1.18391	-1.52602	1.2962e-09	-1.20881	-1.50574
6837381	chr12:6837381:C:A	9.48982e-10	-1.91952	-1.34014	7.58233e-10	-1.90159	-1.34916
6837554	chr12:6837554:G:A	3.58054e-09	-1.93178	-5.0546e-10	2.82533e-09	-1.93536	-5.0546e-10
6838032	chr12:6838032:C:T	3.57304e-09	-1.93387	-5.0546e-10	2.82642e-09	-1.93497	-5.0546e-10
6838475	chr12:6838475:A:G	8.19993e-09	-2.37928e-10	-1.10317	6.45139e-09	-2.37928e-10	-1.10969
6838516	chr12:6838516:G:A	1.30642e-09	-1.42389	-1.51612	9.65359e-10	-1.5071	-1.50214
6838636	chr12:6838636:T:C	2.23426e-09	-1.86744	-0.53594	1.49175e-09	-1.82874	-0.745299
6839528	chr12:6839528:A:G	2.72092e-09	-1.67284	-0.533476	1.94984e-09	-1.64733	-0.658908
6839663	chr12:6839663:G:C	6.45859e-09	-2.37928e-10	-1.34188	4.63526e-09	-2.37928e-10	-1.44029
6839718	chr12:6839718:A:C	1.09282e-09	-1.61638	-1.50215	9.44986e-10	-1.50436	-1.52621
6839735	chr12:6839735:A:G	3.86598e-09	-1.13873	-0.716344	2.39565e-09	-1.16951	-0.93082
6839847	chr12:6839847:A:C	6.22008e-09	-2.37928e-10	-1.37951	4.51966e-09	-2.37928e-10	-1.46555
6840209	chr12:6840209:G:A	5.43947e-09	-2.37928e-10	-1.51361	4.27713e-09	-2.37928e-10	-1.5207
6840251	chr12:6840251:C:G	6.33094e-09	-2.37928e-10	-1.36184	4.79305e-09	-2.37928e-10	-1.40682
6840466	chr12:6840466:G:T	2.39277e-08	-2.37928e-10	-0.0322557	2.038e-08	-2.37928e-10	0.040568
6840944	chr12:6840944:A:G	7.94348e-09	-2.37928e-10	-1.13494	6.51216e-09	-2.37928e-10	-1.10031
6841239	chr12:6841239:G:A	1.43666e-09	-1.35398	-1.49098	9.95011e-10	-1.45222	-1.52676
6841766	chr12:6841766:AT:A	8.60906e-09	-2.37928e-10	-1.05448	5.46735e-09	-2.37928e-10	-1.27519
6841809	chr12:6841809:G:A	5.37199e-09	-2.37928e-10	-1.52609	4.2516e-09	-2.37928e-10	-1.52669
6842149	chr12:6842149:C:A	8.32873e-08	-2.37928e-10	1.215	6.09874e-08	-2.37928e-10	1.13668
6842370	chr12:6842370:G:A	1.04876e-08	-2.37928e-10	-0.857101	8.99072e-09	-2.37928e-10	-0.777792
6842469	chr12:6842469:G:A	1.27636e-08	-2.37928e-10	-0.660698	1.08549e-08	-2.37928e-10	-0.589366
6842650	chr12:6842650:C:T	2.46713e-09	-1.86285	-0.441391	1.58185e-09	-1.75808	-0.757305
6843117	chr12:6843117:G:A	4.35438e-09	-1.73611	-5.0546e-10	3.18012e-09	-1.81707	-5.0546e-10
6844654	chr12:6844654:C:A	9.17131e-09	-2.37928e-10	-0.991212	6.54502e-09	-2.37928e-10	-1.09528
6845388	chr12:6845388:G:A	9.53046e-09	-0.769418	-0.183381	3.7559e-09	-1.25556	-0.395095
6845648	chr12:6845648:C:T	2.49184e-08	0.00831515	-5.0546e-10	2.61846e-08	0.291187	-5.0546e-10
6845700	chr12:6845700:G:A	1.59163e-09	-1.92817	-0.814357	1.05894e-09	-1.92701	-0.989701
6845711	chr12:6845711:C:T	2.51763e-08	-1.54689	1.5655	7.29258e-09	-1.63123	0.644107
6846024	chr12:6846024:T:G	3.65931e-09	-1.91002	-5.0546e-10	2.86845e-09	-1.92021	-5.0546e-10
6847016	chr12:6847016:C:T	6.56589e-09	-2.37928e-10	-1.3254	4.64909e-09	-2.37928e-10	-1.43731
6847298	chr12:6847298:C:T	9.70874e-10	-1.7437	-1.49315	7.60377e-10	-1.72924	-1.51868
6847353	chr12:6847353:T:A	8.40701e-09	-2.37928e-10	-1.07823	6.05014e-09	-2.37928e-10	-1.1739
6847559	chr12:6847559:G:A	1.86473e-08	-2.37928e-10	-0.281588	1.30624e-08	-2.37928e-10	-0.404248
6848940	chr12:6848940:C:CT	1.18438e-08	-2.37928e-10	-0.73549	9.17253e-09	-2.37928e-10	-0.757772
6850008	chr12:6850008:T:C	1.10881e-08	-2.37928e-10	-0.801418	8.57371e-09	-2.37928e-10	-0.825285
6850271	chr12:6850271:GC:G	2.64718e-08	-2.37928e-10	0.0687901	2.60425e-08	-2.37928e-10	0.285745
6850368	chr12:6850368:A:G	5.98553e-09	-2.37928e-10	-1.41795	4.68216e-09	-2.37928e-10	-1.43022
6851517	chr12:6851517:TGAG:T	6.3924e-09	-2.37928e-10	-1.35218	4.8388e-09	-2.37928e-10	-1.39732
6851832	chr12:6851832:A:G	2.1344e-08	-2.37928e-10	-0.14652	1.91441e-08	-2.37928e-10	-0.0219888
6851860	chr12:6851860:G:A	2.45112e-08	-2.37928e-10	-0.00816282	2.44798e-08	-2.37928e-10	0.223864
6852474	chr12:6852474:G:T	1.08373e-08	-2.37928e-10	-0.824297	8.37039e-09	-2.37928e-10	-0.849284
6853136	chr12:6853136:G:C	5.93542e-09	-2.37928e-10	-1.42635	4.39645e-09	-2.37928e-10	-1.49319
6853814	chr12:6853814:G:A	5.39055e-09	-0.601272	-0.921373	2.18725e-09	-1.13954	-1.05179
6853933	chr12:6853933:C:A	8.5953e-09	-2.37928e-10	-1.05608	7.36958e-09	-2.37928e-10	-0.976624
6853980	chr12:6853980:G:A	5.93625e-09	-2.37928e-10	-1.42621	4.96248e-09	-2.37928e-10	-1.37208
6854049	chr12:6854049:CTCCA:C	7.97308e-09	-2.37928e-10	-1.13122	7.10893e-09	-2.37928e-10	-1.01263
6854960	chr12:6854960:G:A	5.95884e-09	-2.37928e-10	-1.42242	4.72644e-09	-2.37928e-10	-1.42081
6855049	chr12:6855049:T:C	1.23857e-09	-1.89931	-1.09403	7.72124e-10	-1.85588	-1.37671
6855562	chr12:6855562:G:T	9.3615e-08	-2.37928e-10	1.3319	6.71506e-08	-2.37928e-10	1.23295
6855910	chr12:6855910:T:C	6.24223e-09	-2.37928e-10	-1.37595	4.78314e-09	-2.37928e-10	-1.40889
6856030	chr12:6856030:A:G	2.12217e-09	-1.76326	-0.69159	9.55889e-10	-1.83678	-1.18232
6856268	chr12:6856268:G:A	5.83289e-09	-2.37928e-10	-1.44378	4.77712e-09	-2.37928e-10	-1.41015
6856983	chr12:6856983:A:G	2.86009e-08	-2.37928e-10	0.146148	2.54227e-08	-2.37928e-10	0.261659
6857393	chr12:6857393:T:C	1.09002e-08	-2.37928e-10	-0.818506	7.51414e-09	-2.37928e-10	-0.957199
6857467	chr12:6857467:G:A	6.24766e-09	-2.37928e-10	-1.37509	4.86068e-09	-2.37928e-10	-1.39281
6857601	chr12:6857601:C:A	9.01079e-09	-2.37928e-10	-1.00887	6.66007e-09	-2.37928e-10	-1.07786
6858346	chr12:6858346:C:T	5.36989e-09	-2.37928e-10	-1.52648	4.25141e-09	-2.37928e-10	-1.52673
6858737	chr12:6858737:G:A	1.02237e-08	-1.40251	0.51993	8.16539e-09	-1.23659	0.362507
6859101	chr12:6859101:C:T	8.46139e-09	-2.37928e-10	-1.07178	6.19287e-09	-2.37928e-10	-1.15059
6859221	chr12:6859221:A:G	6.37125e-09	-2.37928e-10	-1.3555	4.75763e-09	-2.37928e-10	-1.41424
6859610	chr12:6859610:C:T	5.37203e-09	-2.37928e-10	-1.52609	4.25463e-09	-2.37928e-10	-1.52598
6859677	chr12:6859677:G:A	9.03514e-09	-2.37928e-10	-1.00617	7.07317e-09	-2.37928e-10	-1.01768
6859743	chr12:6859743:C:G	4.27207e-08	-2.37928e-10	0.547392	4.36476e-08	-2.37928e-10	0.802163
6859786	chr12:6859786:A:G	1.42368e-08	-2.37928e-10	-0.551458	1.31139e-08	-2.37928e-10	-0.400313
6859789	chr12:6859789:A:G	7.09335e-08	-0.356073	1.41052	3.19228e-08	-0.610362	1.0997
6859945	chr12:6859945:G:A	1.64296e-08	-2.37928e-10	-0.408207	1.38172e-08	-2.37928e-10	-0.348072
6860079	chr12:6860079:A:G	3.11013e-08	-2.37928e-10	0.229959	2.1061e-08	-2.37928e-10	0.0734358
6860158	chr12:6860158:C:T	7.07995e-09	-2.37928e-10	-1.25003	5.29559e-09	-2.37928e-10	-1.30711
6860308	chr12:6860308:A:G	2.09748e-08	-0.788719	0.624751	1.79663e-08	-0.54482	0.459333
6860824	chr12:6860824:T:C	1.04658e-08	-0.140707	-0.718474	1.08863e-08	0.146899	-0.733382
6862254	chr12:6862254:T:C	5.68101e-09	-2.37928e-10	-1.47016	4.38808e-09	-2.37928e-10	-1.49509
6862653	chr12:6862653:G:C	1.01859e-08	-2.37928e-10	-0.886289	9.17011e-09	-2.37928e-10	-0.758035
6863250	chr12:6863250:C:T	7.05573e-09	-2.37928e-10	-1.25345	5.28511e-09	-2.37928e-10	-1.30909
6863439	chr12:6863439:A:G	1.88557e-08	-2.37928e-10	-0.270476	1.74501e-08	-2.37928e-10	-0.114639
6863800	chr12:6863800:C:T	1.06978e-08	-2.37928e-10	-0.837253	8.27848e-09	-2.37928e-10	-0.860326
6863924	chr12:6863924:C:T	5.9714e-09	-1.42031	-5.0546e-10	4.12871e-09	-1.55602	-5.0546e-10
6864487	chr12:6864487:A:G	7.43046e-09	-2.37928e-10	-1.2017	5.38123e-09	-2.37928e-10	-1.29107
6864557	chr12:6864557:T:C	1.31822e-08	-2.37928e-10	-0.628422	9.39821e-09	-2.37928e-10	-0.733466
6864602	chr12:6864602:A:T	2.19037e-07	-2.37928e-10	2.18195	9.96048e-08	-2.37928e-10	1.62723
6865441	chr12:6865441:T:A	5.395e-09	-2.37928e-10	-1.52182	4.26156e-09	-2.37928e-10	-1.52435
6865809	chr12:6865809:C:T	6.88896e-09	-2.37928e-10	-1.27737	5.17014e-09	-2.37928e-10	-1.33108
6866337	chr12:6866337:G:A	1.1664e-09	-1.75449	-1.29888	9.75406e-10	-1.68445	-1.31443
6866342	chr12:6866342:C:T	8.9322e-10	-1.9318	-1.38841	7.31304e-10	-1.91695	-1.36997
6866420	chr12:6866420:G:C	9.95412e-09	-2.37928e-10	-0.909305	7.69815e-09	-2.37928e-10	-0.933005
6866740	chr12:6866740:T:C	7.36863e-09	-2.37928e-10	-1.21006	5.4639e-09	-2.37928e-10	-1.27582
6866863	chr12:6866863:T:G	5.77981e-09	-2.37928e-10	-1.45292	4.38914e-09	-2.37928e-10	-1.49485
6866919	chr12:6866919:C:G	6.56918e-09	-2.37928e-10	-1.3249	4.85707e-09	-2.37928e-10	-1.39355
6867132	chr12:6867132:C:T	1.19435e-09	-1.50897	-1.52072	9.88811e-10	-1.48376	-1.50148
6867524	chr12:6867524:A:G	1.48286e-08	-2.37928e-10	-0.510732	8.70951e-09	-2.37928e-10	-0.80957
6867833	chr12:6867833:A:G	1.02025e-08	-2.37928e-10	-0.884662	7.65434e-09	-2.37928e-10	-0.938713
6867946	chr12:6867946:G:A	6.10423e-09	-2.37928e-10	-1.39831	5.19307e-09	-2.37928e-10	-1.32666
6867981	chr12:6867981:C:T	5.61801e-09	-2.37928e-10	-1.48131	4.41071e-09	-2.37928e-10	-1.48995
6868081	chr12:6868081:G:A	5.97022e-09	-2.37928e-10	-1.42051	4.55799e-09	-2.37928e-10	-1.4571
6868195	chr12:6868195:A:G	1.86466e-08	-1.4486	1.16697	5.9524e-09	-1.56755	0.377364
6868468	chr12:6868468:C:T	5.46192e-09	-2.37928e-10	-1.50949	4.35803e-09	-2.37928e-10	-1.50197
6868531	chr12:6868531:A:G	7.48488e-09	-2.37928e-10	-1.19441	6.5658e-09	-2.37928e-10	-1.09211
6869539	chr12:6869539:G:C	1.16527e-07	-2.37928e-10	1.55083	5.73489e-08	-2.37928e-10	1.07517
6869846	chr12:6869846:G:A	1.3497e-09	-1.39709	-1.51032	1.06054e-09	-1.39096	-1.52425
6869970	chr12:6869970:C:G	3.80155e-09	-1.87188	-5.0546e-10	3.01742e-09	-1.86958	-5.0546e-10
6870035	chr12:6870035:G:A	5.8899e-09	-0.224043	-1.21001	6.13416e-09	0.057978	-1.21809
6870039	chr12:6870039:C:G	4.04237e-08	-2.37928e-10	0.492124	2.62468e-08	-2.37928e-10	0.293558
6870105	chr12:6870105:G:A	3.48301e-08	-2.37928e-10	0.343191	2.74802e-08	-2.37928e-10	0.339482
6870149	chr12:6870149:G:A	6.37815e-09	-2.37928e-10	-1.35441	4.83655e-09	-2.37928e-10	-1.39778
6870803	chr12:6870803:T:C	8.50317e-08	-2.37928e-10	1.23573	4.24481e-08	-2.37928e-10	0.774297
6871073	chr12:6871073:G:T	2.08253e-08	-2.37928e-10	-0.171123	1.69338e-08	-2.37928e-10	-0.144672
6871085	chr12:6871085:C:T	3.91293e-09	-1.843	-5.0546e-10	2.93427e-09	-1.89753	-5.0546e-10
6871318	chr12:6871318:C:T	5.78797e-09	-0.199282	-1.25223	6.0256e-09	0.0833024	-1.26127
6871328	chr12:6871328:GAGA:G	4.95971e-08	-2.37928e-10	0.69664	3.18559e-08	-2.37928e-10	0.487239
6871787	chr12:6871787:A:T	3.5631e-09	-1.76186	-0.174796	1.45207e-09	-1.83539	-0.76561
6871809	chr12:6871809:G:A	1.30023e-09	-1.418	-1.52674	1.16496e-09	-1.33164	-1.48966
6872827	chr12:6872827:A:G	6.30377e-09	-2.37928e-10	-1.36614	5.37953e-09	-2.37928e-10	-1.29138
6872998	chr12:6872998:C:T	1.35284e-07	-2.37928e-10	1.70008	6.32498e-08	-2.37928e-10	1.17311
6873013	chr12:6873013:C:T	1.26703e-07	-2.37928e-10	1.63456	5.9533e-08	-2.37928e-10	1.11255
6873246	chr12:6873246:C:A	1.3732e-08	-2.37928e-10	-0.587561	9.81004e-09	-2.37928e-10	-0.690579
6873288	chr12:6873288:G:A	1.5078e-09	-1.34361	-1.45303	1.16495e-09	-1.33211	-1.4892
6873358	chr12:6873358:C:G	1.33774e-09	-1.38956	-1.52675	1.19123e-09	-1.30692	-1.49208
6873595	chr12:6873595:C:T	2.40878e-08	-2.37928e-10	-0.0255863	1.93222e-08	-2.37928e-10	-0.0127301
6873670	chr12:6873670:T:G	1.41168e-08	-2.37928e-10	-0.559927	1.0082e-08	-2.37928e-10	-0.66323
6873962	chr12:6873962:C:T	1.29666e-08	-2.37928e-10	-0.644915	9.28116e-09	-2.37928e-10	-0.745999
6874275	chr12:6874275:A:T	5.39368e-09	-2.37928e-10	-1.52206	4.29375e-09	-2.37928e-10	-1.51682
6874356	chr12:6874356:G:A	1.00619e-08	-0.525706	-0.372832	1.03168e-08	-0.271188	-0.369025
6874600	chr12:6874600:T:A	1.23393e-09	-1.5198	-1.47729	8.53062e-10	-1.61418	-1.51873
6874807	chr12:6874807:C:T	1.19854e-08	-0.349295	-0.37431	1.24987e-08	-0.0779106	-0.370453
6874876	chr12:6874876:G:A	5.3761e-09	-2.37928e-10	-1.52533	4.25138e-09	-2.37928e-10	-1.52674
6874908	chr12:6874908:C:G	9.4727e-08	-2.37928e-10	1.34371	5.63064e-08	-2.37928e-10	1.05682
6875100	chr12:6875100:A:T	1.53551e-09	-1.2629	-1.51553	1.44489e-09	-1.16589	-1.44006
6875388	chr12:6875388:G:A	5.37842e-09	-2.37928e-10	-1.5249	4.25174e-09	-2.37928e-10	-1.52666
6875554	chr12:6875554:C:T	6.893e-09	-2.37928e-10	-1.27679	5.29611e-09	-2.37928e-10	-1.30701
6875870	chr12:6875870:G:A	4.15804e-09	-1.78225	-5.0546e-10	3.05457e-09	-1.85735	-5.0546e-10
6875911	chr12:6875911:G:A	4.24209e-09	-1.76224	-5.0546e-10	3.4606e-09	-1.73254	-5.0546e-10
6876026	chr12:6876026:C:T	3.52303e-08	-2.37928e-10	0.354615	2.78513e-08	-2.37928e-10	0.352895
6876181	chr12:6876181:CAG:C	5.51508e-09	-2.37928e-10	-1.4998	4.29976e-09	-2.37928e-10	-1.51542
6876259	chr12:6876259:T:C	6.16509e-09	-2.37928e-10	-1.38839	5.26543e-09	-2.37928e-10	-1.31282
6876604	chr12:6876604:A:T	4.99e-09	-1.59986	-5.0546e-10	3.61779e-09	-1.68812	-5.0546e-10
6876796	chr12:6876796:A:G	5.60125e-09	-2.37928e-10	-1.4843	4.39699e-09	-2.37928e-10	-1.49307
6877825	chr12:6877825:G:A	5.55041e-09	-2.37928e-10	-1.49342	4.36362e-09	-2.37928e-10	-1.50068
6877830	chr12:6877830:C:T	5.52095e-09	-2.37928e-10	-1.49874	4.34144e-09	-2.37928e-10	-1.50578
6877873	chr12:6877873:C:T	1.05725e-08	-2.37928e-10	-0.849031	9.60087e-09	-2.37928e-10	-0.712131
6877932	chr12:6877932:G:A	1.84228e-08	-0.80506	0.511359	8.69535e-09	-0.840765	0.0295686
6878008	chr12:6878008:T:C	1.6692e-08	-0.891845	0.499484	7.88819e-09	-0.927608	0.01899
6878068	chr12:6878068:A:C	9.84594e-09	-0.924066	0.00383423	3.96866e-09	-1.05303	-0.542525
6878401	chr12:6878401:G:A	5.47644e-09	-2.37928e-10	-1.50684	4.31083e-09	-2.37928e-10	-1.51285
6878427	chr12:6878427:A:T	1.62976e-08	-0.662778	0.246505	7.91076e-09	-0.706187	-0.199573
6878432	chr12:6878432:G:A	1.82695e-08	-2.37928e-10	-0.302057	1.24415e-08	-2.37928e-10	-0.452946
6878464	chr12:6878464:T:TA	2.39687e-08	-0.597173	0.56663	1.06807e-08	-0.647201	0.0416527
6879112	chr12:6879112:G:A	3.08664e-08	-2.37928e-10	0.222376	2.47176e-08	-2.37928e-10	0.233532
6879114	chr12:6879114:G:A	6.08916e-09	-1.40078	-5.0546e-10	5.1507e-09	-1.33485	-5.0546e-10
6879185	chr12:6879185:T:C	6.693e-09	-2.37928e-10	-1.30623	4.92978e-09	-2.37928e-10	-1.37869
6879567	chr12:6879567:C:T	1.50118e-08	-2.37928e-10	-0.498454	1.32167e-08	-2.37928e-10	-0.392502
6879619	chr12:6879619:C:T	5.57778e-09	-2.37928e-10	-1.4885	4.51783e-09	-2.37928e-10	-1.46595
6879989	chr12:6879989:A:T	5.40156e-09	-2.37928e-10	-1.5206	4.37303e-09	-2.37928e-10	-1.49853
6880115	chr12:6880115:A:G	4.41638e-09	-0.503114	-1.21886	4.41748e-09	-0.240823	-1.24759
6880329	chr12:6880329:G:A	5.37366e-09	-2.37928e-10	-1.52578	4.27043e-09	-2.37928e-10	-1.52227
6880543	chr12:6880543:T:C	1.75707e-08	-0.748708	0.40765	8.15177e-09	-0.803384	-0.0723655
6881157	chr12:6881157:A:G	1.6188e-08	-0.717351	0.294327	5.68067e-09	-0.881897	-0.355019
6882089	chr12:6882089:A:C	8.96832e-10	-1.9275	-1.38868	6.32005e-10	-1.93509	-1.49775
6882958	chr12:6882958:C:T	1.18272e-08	-0.761526	0.0246399	4.43315e-09	-0.917762	-0.567112
6883038	chr12:6883038:G:A	1.59381e-08	-1.32418	0.885599	4.85834e-09	-1.47997	0.086678
6883489	chr12:6883489:A:G	1.51487e-08	-0.792809	0.303434	5.36127e-09	-0.947213	-0.347571
6883808	chr12:6883808:A:G	1.81824e-08	-0.786736	0.4799	6.24077e-09	-0.941526	-0.201356
6883819	chr12:6883819:G:A	2.02718e-09	-0.97396	-1.52669	2.03597e-09	-0.737413	-1.5256
6883904	chr12:6883904:C:T	2.46075e-08	-2.37928e-10	-0.00424076	1.63322e-08	-2.37928e-10	-0.180844
6884378	chr12:6884378:T:C	6.1792e-09	-2.37928e-10	-1.3861	4.9081e-09	-2.37928e-10	-1.3831
6884489	chr12:6884489:G:A	1.93178e-08	-0.927044	0.680777	8.83347e-09	-0.971553	0.176117
6884494	chr12:6884494:C:G	1.9794e-09	-1.00153	-1.52297	2.0337e-09	-0.81347	-1.45066
6885141	chr12:6885141:T:G	5.7739e-09	-2.37928e-10	-1.45394	4.35626e-09	-2.37928e-10	-1.50237
6885258	chr12:6885258:A:G	7.10993e-09	-2.37928e-10	-1.2458	5.20516e-09	-2.37928e-10	-1.32434
6885444	chr12:6885444:C:T	8.42357e-09	-2.37928e-10	-1.07626	7.50792e-09	-2.37928e-10	-0.958026
6886080	chr12:6886080:C:A	3.70774e-09	-1.89687	-5.0546e-10	2.904e-09	-1.9079	-5.0546e-10
6886366	chr12:6886366:T:C	1.48401e-08	-2.37928e-10	-0.509959	1.30451e-08	-2.37928e-10	-0.405572
6886522	chr12:6886522:A:C	1.31338e-09	-1.85461	-1.08008	6.90333e-10	-1.90354	-1.44103
6887519	chr12:6887519:C:T	5.7115e-09	-2.37928e-10	-1.46481	4.41703e-09	-2.37928e-10	-1.48852
6887579	chr12:6887579:A:G	5.60005e-09	-0.226168	-1.25835	5.98843e-09	0.0886902	-1.27285
6888106	chr12:6888106:A:G	3.70936e-09	-1.89643	-5.0546e-10	2.92341e-09	-1.90123	-5.0546e-10
6888865	chr12:6888865:C:A	7.18563e-09	-2.37928e-10	-1.23521	6.13009e-09	-2.37928e-10	-1.16077
6889104	chr12:6889104:T:TG	1.15213e-08	-2.37928e-10	-0.763093	8.85216e-09	-2.37928e-10	-0.793324
6889105	chr12:6889105:T:G	3.81155e-09	-1.86925	-5.0546e-10	2.88773e-09	-1.91352	-5.0546e-10
6889207	chr12:6889207:G:C	3.35627e-09	-1.77719	-0.219271	1.13092e-09	-1.8529	-0.998057
6889249	chr12:6889249:G:T	6.6267e-09	-0.196704	-1.11948	7.00698e-09	0.109789	-1.13687
6889498	chr12:6889498:G:A	6.18052e-09	-2.37928e-10	-1.38589	4.55001e-09	-2.37928e-10	-1.45886
6889557	chr12:6889557:G:A	1.27817e-08	-2.37928e-10	-0.659273	1.01744e-08	-2.37928e-10	-0.654112
6889751	chr12:6889751:A:G	3.81321e-09	-1.86882	-5.0546e-10	3.05537e-09	-1.85708	-5.0546e-10
6890100	chr12:6890100:G:A	1.58651e-09	-1.81387	-0.931886	7.503e-10	-1.87798	-1.38329
6890350	chr12:6890350:T:C	1.65195e-09	-1.75133	-0.954002	7.76499e-10	-1.83242	-1.39453
6891104	chr12:6891104:C:T	6.68786e-09	-2.37928e-10	-1.307	5.07457e-09	-2.37928e-10	-1.34974
6891407	chr12:6891407:A:G	8.24571e-09	-2.37928e-10	-1.0976	6.02467e-09	-2.37928e-10	-1.17812
6891825	chr12:6891825:C:T	5.5125e-09	-2.37928e-10	-1.50027	4.46755e-09	-2.37928e-10	-1.47714
6891856	chr12:6891856:A:G	1.11918e-09	-1.83551	-1.25918	7.00868e-10	-1.86911	-1.46031
6892567	chr12:6892567:A:G	1.16684e-09	-1.84305	-1.20995	7.14375e-10	-1.87511	-1.43522
6892617	chr12:6892617:G:A	1.04716e-09	-1.68806	-1.47315	8.94207e-10	-1.6922	-1.39361
```
