## Supplementary material for "Characterization of shared and ancestry-specific signals driving complex traits using multi-ancestry fine-mapping": susiex_nc3.cs80.cs

```
CS_ID	SNP	BP	REF_ALLELE	ALT_ALLELE	REF_FRQ	BETA	SE	-LOG10P	CS_PIP	OVRL_PIP
1	chr12:6393576:G:A	6393576	A,A	G,G	1,1	inf,-inf	inf,inf	11.1376,0.392571	0.8282	0.8282
2	chr12:6338356:G:A	6338356	A,A	G,G	1,1	inf,inf	inf,inf	8.67713,1.06261	0.9942	0.9942
3	chr12:6176652:T:C	6176652	C,C	T,T	1,1	inf,inf	inf,inf	7.93142,3.27865	0.216881	0.216881
3	chr12:6176680:A:G	6176680	G,G	A,A	1,1	inf,inf	inf,inf	7.80435,3.16203	0.121635	0.121635
3	chr12:6176508:G:A	6176508	A,A	G,G	1,1	inf,inf	inf,inf	7.8436,3.08201	0.109909	0.109909
3	chr12:6181927:G:A	6181927	A,A	G,G	1,1	inf,inf	inf,inf	7.75663,3.14858	0.0969256	0.0969257
3	chr12:6185368:G:A	6185368	A,A	G,G	1,1	inf,inf	inf,inf	4.84242,5.1512	0.0388221	0.0388222
3	chr12:6182726:A:G	6182726	G,G	A,A	1,1	inf,inf	inf,inf	5.25431,4.79103	0.0334721	0.0334722
3	chr12:6182141:A:G	6182141	G,G	A,A	1,1	inf,inf	inf,inf	5.37461,4.6528	0.0317294	0.0317295
3	chr12:6184753:G:A	6184753	A,A	G,G	1,1	inf,inf	inf,inf	5.63197,4.395	0.0298599	0.02986
3	chr12:6183295:G:A	6183295	A,A	G,G	1,1	inf,inf	inf,inf	5.14273,4.81471	0.0279875	0.0279875
3	chr12:6183546:C:T	6183546	T,T	C,C	1,1	inf,inf	inf,inf	5.16867,4.78979	0.0276672	0.0276673
3	chr12:6184156:T:C	6184156	C,C	T,T	1,1	inf,inf	inf,inf	5.15739,4.76615	0.0259977	0.0259977
3	chr12:6183607:T:C	6183607	C,C	T,T	1,1	inf,inf	inf,inf	5.11455,4.74482	0.0228418	0.0228418
3	chr12:6183258:GCT:G	6183258	G,G	GCT,GCT	1,1	inf,inf	inf,inf	5.11843,4.67545	0.0212973	0.0212973
```
