## Supplementary material for "Characterization of shared and ancestry-specific signals driving complex traits using multi-ancestry fine-mapping": susiex_nc3.cs80.snp

```
BP	SNP	PIP(CS1)	LogBF(CS1,Pop1)	LogBF(CS1,Pop2)	PIP(CS2)	LogBF(CS2,Pop1)	LogBF(CS2,Pop2)	PIP(CS3)	LogBF(CS3,Pop1)	LogBF(CS3,Pop2)
5679169	chr12:5679169:CA:C	3.36148e-08	-0.266997	-0.707928	1.8809e-07	0.160381	-0.898714	1.63233e-08	-0.181326	-0.242339
5679182	chr12:5679182:C:A	6.90321e-09	-1.05393	-1.50397	3.74373e-08	-0.849485	-1.5031	2.1019e-09	-0.973393	-1.50003
5679334	chr12:5679334:A:G	7.92262e-09	-1.03302	-1.38715	4.33299e-08	-0.821995	-1.38442	2.4427e-09	-0.951333	-1.37182
5679416	chr12:5679416:A:G	3.83298e-08	-0.243702	-0.59996	2.1232e-07	0.187537	-0.804694	1.91208e-08	-0.158163	-0.107319
5679603	chr12:5679603:C:T	5.38063e-08	-1.33695	0.832447	2.38991e-07	-1.33669	0.837866	1.63574e-08	-1.31034	0.888761
5679707	chr12:5679707:G:A	3.47399e-08	-0.32663	-0.615373	1.90777e-07	0.0939272	-0.818077	1.72132e-08	-0.244218	-0.126363
5680022	chr12:5680022:C:G	1.4164e-07	-2.37928e-10	0.463397	6.77073e-07	-2.37928e-10	0.542525	3.53098e-08	-2.37928e-10	0.347902
5680053	chr12:5680053:G:A	3.72337e-08	-0.391541	-0.481137	2.00651e-07	0.0242369	-0.697924	1.9023e-08	-0.310443	0.0398308
5680371	chr12:5680371:G:A	1.24979e-07	-2.37928e-10	0.338256	5.28596e-07	-2.37928e-10	0.29497	3.58482e-08	-2.37928e-10	0.363034
5680581	chr12:5680581:T:C	6.61672e-09	-1.10027	-1.50002	3.56927e-08	-0.901557	-1.49875	2.01398e-09	-1.02033	-1.49581
5680641	chr12:5680641:C:T	2.90317e-07	-2.37928e-10	1.18108	1.19241e-06	-2.37928e-10	1.10848	9.03814e-08	-2.37928e-10	1.28778
5680696	chr12:5680696:T:A	7.19488e-09	-1.02093	-1.49559	3.91973e-08	-0.812453	-1.49419	2.19244e-09	-0.940174	-1.49107
5680946	chr12:5680946:T:C	1.34449e-08	-0.501234	-1.39006	7.83431e-08	-0.16541	-1.44875	4.66207e-09	-0.443017	-1.23378
5680953	chr12:5680953:G:A	3.75355e-08	-0.354124	-0.51048	2.03239e-07	0.0646718	-0.725543	1.90171e-08	-0.273806	0.00288378
5680998	chr12:5680998:A:G	8.47285e-09	-1.04858	-1.30444	4.62575e-08	-0.840247	-1.30078	2.61678e-09	-0.968605	-1.28571
5681019	chr12:5681019:T:C	4.0156e-08	-0.244618	-0.552503	2.21268e-07	0.1857	-0.76158	2.01818e-08	-0.162365	-0.0491147
5681029	chr12:5681029:T:C	3.98932e-08	-0.290057	-0.513628	2.17824e-07	0.135511	-0.727078	2.01879e-08	-0.209775	-0.00140089
5681429	chr12:5681429:C:T	8.17695e-09	-1.04832	-1.34025	4.61891e-08	-0.719247	-1.42326	3.18486e-09	-0.946227	-1.11162
5681440	chr12:5681440:C:T	2.42146e-08	-2.37928e-10	-1.30294	1.04197e-07	-2.37928e-10	-1.32897	6.91764e-09	-2.37928e-10	-1.28218
5681823	chr12:5681823:C:G	1.60231e-08	-1.71586	-5.0546e-10	7.27933e-08	-1.68763	-5.0546e-10	4.18274e-09	-1.78529	-5.0546e-10
5681877	chr12:5681877:C:T	1.26083e-08	-1.78569	-0.169847	4.61296e-08	-1.72538	-0.418424	6.43907e-09	-1.77892	0.425041
5682376	chr12:5682376:C:T	8.89436e-09	-1.91921	-0.385264	3.26026e-08	-1.87113	-0.619735	4.44691e-09	-1.91154	0.187494
5682527	chr12:5682527:C:G	2.83948e-09	-1.923	-1.52327	1.24158e-08	-1.93554	-1.52075	7.89825e-10	-1.92579	-1.52641
5682605	chr12:5682605:C:T	2.68762e-08	-2.37928e-10	-1.19865	1.14903e-07	-2.37928e-10	-1.23117	7.57605e-09	-2.37928e-10	-1.19127
5682729	chr12:5682729:A:T	9.99593e-09	-1.9203	-0.267408	3.61468e-08	-1.87343	-0.514236	5.12627e-09	-1.91277	0.330884
5682983	chr12:5682983:G:T	1.94815e-08	-2.37928e-10	-1.52043	8.5641e-08	-2.37928e-10	-1.52509	5.62985e-09	-2.37928e-10	-1.48818
5683169	chr12:5683169:TATC:T	2.32273e-08	-2.37928e-10	-1.34456	1.02239e-07	-2.37928e-10	-1.34794	6.69881e-09	-2.37928e-10	-1.31433
5683280	chr12:5683280:TC:T	2.02922e-08	-2.37928e-10	-1.47966	8.99026e-08	-2.37928e-10	-1.47653	5.52271e-09	-2.37928e-10	-1.50739
5683602	chr12:5683602:A:T	9.82921e-09	-1.91799	-0.286547	3.57079e-08	-1.86888	-0.531004	5.01749e-09	-1.90993	0.306596
5683903	chr12:5683903:A:G	2.04364e-08	-2.37928e-10	-1.47258	9.05622e-08	-2.37928e-10	-1.46922	5.54617e-09	-2.37928e-10	-1.50315
5683945	chr12:5683945:C:T	1.03941e-08	-1.91769	-0.230963	3.75442e-08	-1.86835	-0.481385	5.37248e-09	-1.9096	0.374631
5684152	chr12:5684152:A:G	1.03025e-08	-1.91383	-0.243681	3.73855e-08	-1.86109	-0.492885	5.3129e-09	-1.90492	0.358797
5684174	chr12:5684174:G:A	9.88517e-09	-1.91597	-0.282886	3.59462e-08	-1.86503	-0.528204	5.05441e-09	-1.90754	0.311538
5684404	chr12:5684404:G:A	2.89621e-09	-1.91166	-1.51482	1.26302e-08	-1.93032	-1.50884	8.05302e-10	-1.91598	-1.51682
5684419	chr12:5684419:G:C	2.00866e-08	-2.37928e-10	-1.48984	8.9031e-08	-2.37928e-10	-1.48627	5.48374e-09	-2.37928e-10	-1.51447
5684514	chr12:5684514:T:C	3.06528e-09	-1.8866	-1.48315	1.41073e-08	-1.85712	-1.47144	8.76542e-10	-1.84956	-1.49847
5684515	chr12:5684515:G:A	9.99979e-09	-1.92734	-0.259986	3.58727e-08	-1.88867	-0.506606	5.12359e-09	-1.92117	0.338766
5684535	chr12:5684535:C:G	8.67662e-08	-2.37928e-10	-0.0266738	3.65539e-07	-2.37928e-10	-0.0738812	2.87239e-08	-2.37928e-10	0.141472
5684852	chr12:5684852:A:G	3.37958e-08	-1.9209	0.951343	1.62817e-07	-1.79438	0.911751	1.09669e-08	-1.88188	1.06051
5685053	chr12:5685053:T:C	4.34616e-09	-1.92581	-1.09479	2.12761e-08	-1.83426	-1.08341	1.277e-09	-1.89596	-1.07579
5685444	chr12:5685444:C:T	9.97077e-09	-1.92888	-0.261355	3.56842e-08	-1.89255	-0.507993	5.10469e-09	-1.9232	0.337104
5685489	chr12:5685489:C:T	2.44878e-08	-2.37928e-10	-1.29172	1.08187e-07	-2.37928e-10	-1.2914	7.1246e-09	-2.37928e-10	-1.25271
5685527	chr12:5685527:A:G	6.90518e-09	-1.93463	-0.62299	2.83267e-08	-1.90506	-0.726383	2.54169e-09	-1.93544	-0.34799
5685568	chr12:5685568:G:C	2.68845e-08	-2.37928e-10	-1.19834	1.14935e-07	-2.37928e-10	-1.23089	7.57863e-09	-2.37928e-10	-1.19093
5685574	chr12:5685574:A:G	3.59082e-07	-2.37928e-10	1.39366	1.41233e-06	-2.37928e-10	1.27774	1.14538e-07	-2.37928e-10	1.52465
5685944	chr12:5685944:C:T	9.79688e-09	-1.92793	-0.279892	3.51792e-08	-1.8903	-0.524503	4.99916e-09	-1.92196	0.314973
5686048	chr12:5686048:G:A	2.00144e-08	-2.37928e-10	-1.49344	8.86309e-08	-2.37928e-10	-1.49077	5.4758e-09	-2.37928e-10	-1.51592
5686109	chr12:5686109:C:A	9.82294e-09	-1.92528	-0.279892	3.54036e-08	-1.88394	-0.524503	5.01672e-09	-1.91846	0.314973
5686116	chr12:5686116:G:A	9.80021e-09	-1.92642	-0.28107	3.52701e-08	-1.88652	-0.525696	5.00126e-09	-1.91992	0.313351
5686265	chr12:5686265:A:G	9.61607e-09	-1.92563	-0.30083	3.47235e-08	-1.88483	-0.543007	4.88651e-09	-1.91892	0.289135
5686285	chr12:5686285:T:A	2.91715e-09	-1.9351	-1.48418	1.28007e-08	-1.93164	-1.49411	8.29996e-10	-1.93406	-1.46853
5686546	chr12:5686546:T:C	9.66663e-09	-1.92724	-0.293969	3.47937e-08	-1.88858	-0.537234	4.91772e-09	-1.92104	0.29762
5686569	chr12:5686569:C:T	3.41647e-09	-1.75183	-1.50945	1.58862e-08	-1.70785	-1.50195	8.85249e-10	-1.8174	-1.52074
5686577	chr12:5686577:C:T	9.84221e-09	-1.92332	-0.279892	3.55496e-08	-1.87982	-0.524503	5.02921e-09	-1.91597	0.314973
5686623	chr12:5686623:A:G	9.84535e-09	-1.92485	-0.278044	3.54918e-08	-1.88324	-0.522713	5.03108e-09	-1.91791	0.31728
5686768	chr12:5686768:C:T	1.24217e-08	-1.29985	-0.670596	6.6711e-08	-1.07863	-0.696251	4.33601e-09	-1.19186	-0.557448
5686769	chr12:5686769:G:A	3.51922e-08	-0.929068	-5.0546e-10	2.06752e-07	-0.643734	-5.0546e-10	9.59602e-09	-0.954911	-5.0546e-10
5686787	chr12:5686787:G:A	1.02545e-08	-1.92881	-0.233364	3.65915e-08	-1.89258	-0.482862	5.28198e-09	-1.92315	0.371191
5686788	chr12:5686788:C:T	1.95977e-08	-2.37928e-10	-1.51448	8.67567e-08	-2.37928e-10	-1.51215	5.42072e-09	-2.37928e-10	-1.52603
5686883	chr12:5686883:T:C	6.77268e-09	-1.93459	-0.642403	2.78087e-08	-1.90541	-0.744498	2.48676e-09	-1.93546	-0.369818
5687410	chr12:5687410:T:C	9.96521e-09	-1.92832	-0.262472	3.57091e-08	-1.89112	-0.508731	5.09734e-09	-1.92247	0.334933
5687453	chr12:5687453:C:T	5.85326e-09	-1.93428	-0.78861	2.48948e-08	-1.87468	-0.885915	2.2258e-09	-1.92936	-0.486787
5687571	chr12:5687571:G:A	2.00144e-08	-2.37928e-10	-1.49344	8.86309e-08	-2.37928e-10	-1.49077	5.4758e-09	-2.37928e-10	-1.51592
5687589	chr12:5687589:C:G	1.00025e-08	-1.92495	-0.262105	3.59883e-08	-1.88309	-0.508969	5.11895e-09	-1.91796	0.334646
5687803	chr12:5687803:G:C	9.92958e-09	-1.92845	-0.265923	3.55865e-08	-1.89133	-0.511954	5.08299e-09	-1.92259	0.332229
5687935	chr12:5687935:G:A	1.45458e-08	-0.743205	-1.06938	6.64571e-08	-0.656163	-1.12254	5.11579e-09	-0.598993	-0.984935
5688286	chr12:5688286:G:A	2.419e-08	-2.37928e-10	-1.30395	1.02739e-07	-2.37928e-10	-1.34307	7.36082e-09	-2.37928e-10	-1.22009
5688323	chr12:5688323:T:C	6.18105e-09	-1.93491	-0.733494	2.60841e-08	-1.87911	-0.834819	2.36513e-09	-1.93081	-0.424617
5688382	chr12:5688382:TCTCTA:T	6.93622e-08	-2.37928e-10	-0.250549	3.2999e-07	-2.37928e-10	-0.176191	1.74117e-08	-2.37928e-10	-0.359119
5688887	chr12:5688887:G:A	2.13153e-08	-2.37928e-10	-1.43047	9.18455e-08	-2.37928e-10	-1.45515	6.30009e-09	-2.37928e-10	-1.3757
5689173	chr12:5689173:T:C	1.29157e-08	-0.825615	-1.10583	5.91028e-08	-0.739339	-1.15664	4.51045e-09	-0.686488	-1.02337
5689320	chr12:5689320:T:C	1.12948e-07	-2.37928e-10	0.237032	4.81741e-07	-2.37928e-10	0.202153	2.99483e-08	-2.37928e-10	0.183213
5689399	chr12:5689399:C:T	2.12136e-08	-2.37928e-10	-1.43525	9.14677e-08	-2.37928e-10	-1.45927	6.26236e-09	-2.37928e-10	-1.3817
5689510	chr12:5689510:C:T	1.16204e-08	-1.3376	-0.69953	6.21327e-08	-1.1209	-0.725085	4.01534e-09	-1.23231	-0.593832
5689589	chr12:5689589:C:T	1.4233e-08	-1.83433	-5.0546e-10	6.7523e-08	-1.76279	-5.0546e-10	4.24927e-09	-1.76951	-5.0546e-10
5689630	chr12:5689630:T:A	9.52092e-09	-1.93088	-0.305518	3.41547e-08	-1.89735	-0.547008	4.8223e-09	-1.92569	0.282685
5689803	chr12:5689803:C:T	1.96334e-08	-2.37928e-10	-1.51266	8.71391e-08	-2.37928e-10	-1.50775	5.44673e-09	-2.37928e-10	-1.52124
5689823	chr12:5689823:T:C	4.4977e-09	-1.82962	-1.15671	2.17813e-08	-1.66494	-1.22926	1.54296e-09	-1.79003	-0.992529
5690048	chr12:5690048:C:T	9.15497e-09	-1.93553	-0.340066	3.22056e-08	-1.92226	-0.58085	4.58229e-09	-1.93517	0.241108
5690218	chr12:5690218:T:G	1.06535e-08	-1.93503	-0.188972	3.67733e-08	-1.92584	-0.444641	5.48982e-09	-1.93556	0.422191
5691058	chr12:5691058:G:A	4.46011e-09	-1.92571	-1.06901	2.18397e-08	-1.83383	-1.0577	1.31378e-09	-1.89547	-1.04788
5691078	chr12:5691078:C:T	1.28657e-08	-1.93533	-5.0546e-10	5.68101e-08	-1.93554	-5.0546e-10	3.60141e-09	-1.93493	-5.0546e-10
5691162	chr12:5691162:T:A	4.47296e-09	-1.84711	-1.14473	2.14096e-08	-1.69293	-1.21849	1.53276e-09	-1.81108	-0.978108
5691443	chr12:5691443:G:A	9.67873e-09	-1.92776	-0.292202	3.48027e-08	-1.88966	-0.535897	4.92571e-09	-1.92153	0.299739
5691482	chr12:5691482:A:G	2.23014e-08	-2.37928e-10	-1.38524	9.90606e-08	-2.37928e-10	-1.37952	5.92011e-09	-2.37928e-10	-1.4379
5691653	chr12:5691653:T:C	1.21043e-08	-0.833304	-1.16303	5.55242e-08	-0.74757	-1.21087	4.19245e-09	-0.6947	-1.08827
5691843	chr12:5691843:G:A	3.39378e-08	-0.965361	-5.0546e-10	9.09007e-08	-1.46549	-5.0546e-10	7.5817e-09	-1.19052	-5.0546e-10
5691967	chr12:5691967:T:C	1.18445e-08	-1.78469	-0.233343	5.80211e-08	-1.70451	-0.20994	3.00244e-09	-1.76902	-0.347813
5692119	chr12:5692119:T:C	2.0389e-08	-2.37928e-10	-1.47489	9.04458e-08	-2.37928e-10	-1.4705	5.53097e-09	-2.37928e-10	-1.5059
5692182	chr12:5692182:C:T	2.9143e-09	-1.93385	-1.48641	1.28104e-08	-1.92884	-1.49616	8.27105e-10	-1.93521	-1.47088
5692239	chr12:5692239:T:C	9.71706e-09	-1.92991	-0.286094	3.4817e-08	-1.89509	-0.530064	4.94364e-09	-1.92453	0.306369
5692259	chr12:5692259:T:C	2.60728e-08	-2.37928e-10	-1.229	1.11628e-07	-2.37928e-10	-1.26008	7.36464e-09	-2.37928e-10	-1.21957
5692685	chr12:5692685:A:G	4.58605e-09	-1.44901	-1.51786	2.29581e-08	-1.32205	-1.51953	1.38341e-09	-1.37495	-1.51676
5692771	chr12:5692771:C:T	3.0294e-09	-1.89935	-1.48218	1.52418e-08	-1.78279	-1.46843	8.97859e-10	-1.85419	-1.46981
5693394	chr12:5693394:G:A	1.32102e-08	-0.761395	-1.1475	6.03362e-08	-0.678155	-1.19717	4.58622e-09	-0.625073	-1.06813
5693427	chr12:5693427:G:A	2.02516e-08	-2.37928e-10	-1.48166	9.01958e-08	-2.37928e-10	-1.47327	5.56608e-09	-2.37928e-10	-1.49957
5693574	chr12:5693574:T:C	1.74115e-08	-1.63276	-5.0546e-10	8.70192e-08	-1.50913	-5.0546e-10	5.29652e-09	-1.54921	-5.0546e-10
5693758	chr12:5693758:G:A	9.56612e-09	-1.7821	-0.449566	4.70371e-08	-1.69972	-0.424597	2.43722e-09	-1.7654	-0.560001
5694293	chr12:5694293:G:C	1.98543e-08	-2.37928e-10	-1.50147	8.83223e-08	-2.37928e-10	-1.49426	5.51796e-09	-2.37928e-10	-1.50825
5694372	chr12:5694372:A:C	1.35968e-08	-1.88006	-5.0546e-10	5.88099e-08	-1.90094	-5.0546e-10	3.76885e-09	-1.88949	-5.0546e-10
5694455	chr12:5694455:A:G	1.33425e-08	-1.9287	0.0297636	4.47387e-08	-1.88949	-0.284929	7.61116e-09	-1.92235	0.735705
5694978	chr12:5694978:C:A	4.20901e-09	-1.53671	-1.51596	2.18862e-08	-1.36876	-1.52064	1.28167e-09	-1.47509	-1.49301
5695056	chr12:5695056:C:T	2.59011e-08	-2.37928e-10	-1.23561	1.14393e-07	-2.37928e-10	-1.23562	7.54629e-09	-2.37928e-10	-1.1952
5695165	chr12:5695165:T:G	2.7555e-08	-2.37928e-10	-1.17371	1.21676e-07	-2.37928e-10	-1.17389	8.06678e-09	-2.37928e-10	-1.12851
5695255	chr12:5695255:T:C	1.72245e-08	-0.558523	-1.08504	7.88864e-08	-0.470609	-1.13664	6.11642e-09	-0.406173	-0.999109
5695330	chr12:5695330:CT:C	5.12326e-09	-1.92344	-0.932666	2.39795e-08	-1.91884	-0.879211	1.26399e-09	-1.90607	-1.07591
5695337	chr12:5695337:A:G	3.68694e-07	-2.37928e-10	1.42008	1.44926e-06	-2.37928e-10	1.30355	1.17831e-07	-2.37928e-10	1.55299
5695494	chr12:5695494:G:A	1.29621e-08	-1.92786	-5.0546e-10	5.68488e-08	-1.93486	-5.0546e-10	3.5992e-09	-1.93555	-5.0546e-10
5695639	chr12:5695639:G:A	2.86377e-08	-2.37928e-10	-1.13517	1.22089e-07	-2.37928e-10	-1.17051	8.11035e-09	-2.37928e-10	-1.12312
5695670	chr12:5695670:A:G	2.79513e-09	-1.93536	-1.52666	1.23873e-08	-1.93197	-1.52661	7.85597e-10	-1.93326	-1.52431
5695744	chr12:5695744:G:A	1.10183e-08	-1.93364	-0.156692	3.67559e-08	-1.92365	-0.447302	5.99554e-09	-1.93536	0.51012
5696104	chr12:5696104:A:G	3.70076e-09	-1.93442	-1.24693	1.53004e-08	-1.93348	-1.31389	1.17739e-09	-1.93527	-1.11769
5696319	chr12:5696319:T:C	4.74618e-08	-2.37928e-10	-0.629966	2.06513e-07	-2.37928e-10	-0.644889	1.15566e-08	-2.37928e-10	-0.769004
5696414	chr12:5696414:A:C	4.56806e-09	-1.82287	-1.14793	2.22316e-08	-1.65278	-1.22096	1.56339e-09	-1.78259	-0.986819
5696451	chr12:5696451:T:C	2.32909e-08	-2.37928e-10	-1.34183	1.0045e-07	-2.37928e-10	-1.36559	6.57174e-09	-2.37928e-10	-1.33348
5696514	chr12:5696514:C:T	2.7557e-08	-2.37928e-10	-1.17364	1.17681e-07	-2.37928e-10	-1.20727	7.76252e-09	-2.37928e-10	-1.16695
5697419	chr12:5697419:A:G	1.35179e-08	-1.29542	-0.590452	7.26873e-08	-1.07123	-0.617858	4.72301e-09	-1.19163	-0.472182
5697615	chr12:5697615:G:A	1.61974e-08	-0.623186	-1.08186	7.39005e-08	-0.538575	-1.13396	5.67671e-09	-0.479916	-0.999972
5697668	chr12:5697668:C:T	9.54769e-09	-1.75993	-0.473666	4.71399e-08	-1.67369	-0.448442	2.43329e-09	-1.74216	-0.584854
5697824	chr12:5697824:G:A	2.81224e-09	-1.92996	-1.52595	1.25488e-08	-1.92171	-1.52392	7.81919e-10	-1.93544	-1.52683
5697836	chr12:5697836:G:A	6.09322e-09	-1.92407	-0.758644	3.0504e-08	-1.83418	-0.723216	1.76789e-09	-1.89396	-0.752515
5697931	chr12:5697931:C:T	1.94794e-08	-2.37928e-10	-1.52053	8.56945e-08	-2.37928e-10	-1.52447	5.52855e-09	-2.37928e-10	-1.50633
5698011	chr12:5698011:T:G	6.2845e-09	-1.92264	-0.729162	3.15487e-08	-1.83038	-0.693342	1.82564e-09	-1.89134	-0.722993
5698426	chr12:5698426:C:T	6.23894e-09	-1.92237	-0.736712	3.1329e-08	-1.82924	-0.701467	1.81247e-09	-1.89077	-0.730795
5698448	chr12:5698448:G:A	2.21074e-08	-2.37928e-10	-1.39398	9.47986e-08	-2.37928e-10	-1.4235	6.59496e-09	-2.37928e-10	-1.32995
5698454	chr12:5698454:A:G	1.48639e-08	-0.656947	-1.13401	6.80291e-08	-0.57221	-1.18311	5.18232e-09	-0.514356	-1.05665
5698474	chr12:5698474:G:T	1.98177e-08	-2.37928e-10	-1.50331	8.77566e-08	-2.37928e-10	-1.50069	5.44414e-09	-2.37928e-10	-1.52172
5698877	chr12:5698877:G:A	6.48256e-09	-1.92911	-0.691665	3.21144e-08	-1.85026	-0.655686	1.87126e-09	-1.90401	-0.685637
5699010	chr12:5699010:A:G	2.13472e-08	-2.37928e-10	-1.42897	9.56329e-08	-2.37928e-10	-1.41474	5.79377e-09	-2.37928e-10	-1.45948
5699288	chr12:5699288:T:C	1.18756e-08	-1.31682	-0.698588	6.35791e-08	-1.09717	-0.725796	4.12463e-09	-1.21292	-0.586358
5699746	chr12:5699746:T:C	4.04013e-08	-0.791029	-5.0546e-10	2.13439e-07	-0.611905	-5.0546e-10	1.2436e-08	-0.695664	-5.0546e-10
5699784	chr12:5699784:G:T	2.20968e-08	-2.37928e-10	-1.39446	1.0019e-07	-2.37928e-10	-1.36819	5.94191e-09	-2.37928e-10	-1.43423
5700155	chr12:5700155:T:C	2.26388e-08	-2.37928e-10	-1.37023	9.80916e-08	-2.37928e-10	-1.38935	6.6989e-09	-2.37928e-10	-1.31432
5700536	chr12:5700536:G:A	2.05857e-08	-1.4653	-5.0546e-10	6.80192e-08	-1.75546	-5.0546e-10	4.91289e-09	-1.6244	-5.0546e-10
5701199	chr12:5701199:G:A	2.92129e-07	-2.37928e-10	1.1873	1.15088e-06	-2.37928e-10	1.07303	9.3026e-08	-2.37928e-10	1.31662
5701326	chr12:5701326:C:A	2.44944e-08	-2.37928e-10	-1.29145	1.08217e-07	-2.37928e-10	-1.29112	7.12637e-09	-2.37928e-10	-1.25246
5701712	chr12:5701712:A:T	2.14477e-08	-2.37928e-10	-1.42428	9.23844e-08	-2.37928e-10	-1.4493	6.35779e-09	-2.37928e-10	-1.36658
5702303	chr12:5702303:G:T	1.39568e-08	-1.93445	0.0805238	5.63785e-08	-1.90005	-0.0431122	4.89662e-09	-1.93107	0.303355
5702623	chr12:5702623:C:T	1.38321e-08	-1.21527	-0.647626	7.54812e-08	-0.977887	-0.673484	4.83702e-09	-1.10594	-0.534016
5702916	chr12:5702916:G:A	1.28136e-08	-1.30376	-0.635624	6.89488e-08	-1.07996	-0.661927	4.45917e-09	-1.20054	-0.52076
5703003	chr12:5703003:A:G	5.65242e-08	-0.455222	-5.0546e-10	2.52935e-07	-0.44212	-5.0546e-10	1.93504e-08	-0.253545	-5.0546e-10
5703034	chr12:5703034:A:T	2.21172e-08	-2.37928e-10	-1.39354	1.00296e-07	-2.37928e-10	-1.36713	5.94601e-09	-2.37928e-10	-1.43354
5703092	chr12:5703092:ATGC:A	2.2769e-08	-2.37928e-10	-1.36449	1.01167e-07	-2.37928e-10	-1.35848	6.01675e-09	-2.37928e-10	-1.42171
5703307	chr12:5703307:G:C	3.3083e-07	-1.05904	2.37075	2.2307e-06	-0.482979	2.21779	1.65808e-07	-0.8003	2.69487
5704125	chr12:5704125:T:C	2.55229e-08	-2.37928e-10	-1.25032	1.1275e-07	-2.37928e-10	-1.25008	6.62058e-09	-2.37928e-10	-1.32608
5704236	chr12:5704236:A:C	6.90585e-09	-1.39334	-1.16418	3.56257e-08	-1.24254	-1.15965	2.15033e-09	-1.31121	-1.13942
5704302	chr12:5704302:A:G	3.49467e-07	-2.37928e-10	1.36652	1.3756e-06	-2.37928e-10	1.25139	1.11278e-07	-2.37928e-10	1.49577
5704323	chr12:5704323:T:C	2.82599e-09	-1.93319	-1.51785	1.23953e-08	-1.93553	-1.52241	8.05297e-10	-1.92339	-1.50942
5704368	chr12:5704368:C:A	2.35269e-07	-1.04505	2.01588	1.4525e-06	-0.568896	1.87468	1.11935e-07	-0.783238	2.2849
5704381	chr12:5704381:A:G	1.08911e-08	-1.79571	-0.30623	5.33703e-08	-1.717	-0.280999	2.73953e-09	-1.78073	-0.42774
5705234	chr12:5705234:C:T	2.80739e-09	-1.93136	-1.52628	1.25512e-08	-1.92154	-1.5239	7.83427e-10	-1.93552	-1.52481
5705304	chr12:5705304:G:T	9.23185e-09	-1.47876	-0.788476	4.71089e-08	-1.34085	-0.781942	2.87244e-09	-1.40378	-0.757316
5705327	chr12:5705327:G:GAGC	1.07146e-08	-1.43633	-0.68196	5.48583e-08	-1.29478	-0.675724	3.35568e-09	-1.35932	-0.646283
5705348	chr12:5705348:G:T	5.99092e-08	-2.37928e-10	-0.397062	2.84867e-07	-2.37928e-10	-0.323231	1.50963e-08	-2.37928e-10	-0.501812
5705360	chr12:5705360:T:C	1.7926e-08	-0.484167	-1.11947	8.14997e-08	-0.404492	-1.17016	6.28951e-09	-0.339796	-1.03758
5705362	chr12:5705362:C:T	1.66116e-08	-0.550589	-1.1292	7.49648e-08	-0.478661	-1.17957	5.79176e-09	-0.40995	-1.04987
5705984	chr12:5705984:T:C	1.42767e-08	-1.83126	-5.0546e-10	6.38239e-08	-1.81913	-5.0546e-10	4.04455e-09	-1.81889	-5.0546e-10
5706007	chr12:5706007:G:A	7.5229e-09	-1.93155	-0.540394	3.4894e-08	-1.91563	-0.507312	2.11816e-09	-1.93478	-0.53093
5706080	chr12:5706080:G:A	2.45673e-08	-2.37928e-10	-1.28847	1.08513e-07	-2.37928e-10	-1.28839	6.40772e-09	-2.37928e-10	-1.35876
5706350	chr12:5706350:A:G	7.3991e-09	-1.83745	-0.651078	3.58334e-08	-1.76921	-0.627169	1.87855e-09	-1.82421	-0.761555
5706673	chr12:5706673:G:C	2.67653e-08	-2.37928e-10	-1.20278	1.14751e-07	-2.37928e-10	-1.23249	7.55309e-09	-2.37928e-10	-1.1943
5706977	chr12:5706977:T:G	1.1012e-08	-1.81191	-0.27899	5.38601e-08	-1.71489	-0.273971	2.86361e-09	-1.78726	-0.376915
5706979	chr12:5706979:G:C	7.88806e-08	-0.121956	-5.0546e-10	2.67403e-07	-0.386496	-5.0546e-10	2.30273e-08	-0.0795786	-5.0546e-10
5707021	chr12:5707021:A:G	7.14923e-08	-2.37928e-10	-0.220302	3.37689e-07	-2.37928e-10	-0.153128	1.92233e-08	-2.37928e-10	-0.260137
5707358	chr12:5707358:T:C	1.64513e-08	-1.23435	-0.455143	8.72664e-08	-1.01068	-0.495607	5.82573e-09	-1.13286	-0.321118
5707387	chr12:5707387:C:T	2.83283e-09	-1.92862	-1.52	1.23957e-08	-1.93403	-1.52387	8.11057e-10	-1.9129	-1.51278
5707547	chr12:5707547:A:G	2.79402e-07	-2.37928e-10	1.14276	1.10575e-06	-2.37928e-10	1.03302	8.86657e-08	-2.37928e-10	1.26861
5707624	chr12:5707624:T:C	3.96915e-08	-2.37928e-10	-0.808754	1.78448e-07	-2.37928e-10	-0.790959	1.09365e-08	-2.37928e-10	-0.824155
5708113	chr12:5708113:T:C	2.08543e-08	-2.37928e-10	-1.45233	9.07414e-08	-2.37928e-10	-1.46724	6.0255e-09	-2.37928e-10	-1.42026
5708738	chr12:5708738:T:G	1.63172e-08	-1.69966	0.00199309	8.63703e-08	-1.50529	-0.0113179	5.06978e-09	-1.65671	0.063752
5709116	chr12:5709116:C:T	8.52662e-09	-1.92151	-0.425193	4.00448e-08	-1.86327	-0.42199	2.50197e-09	-1.90956	-0.389618
5709267	chr12:5709267:C:T	1.97215e-08	-2.37928e-10	-1.50818	8.69707e-08	-2.37928e-10	-1.50968	5.65596e-09	-2.37928e-10	-1.48355
5709723	chr12:5709723:C:T	2.83567e-08	-2.37928e-10	-1.14503	1.22352e-07	-2.37928e-10	-1.16835	8.54831e-09	-2.37928e-10	-1.07053
5709740	chr12:5709740:A:G	6.83477e-09	-1.90536	-0.662512	3.05511e-08	-1.93094	-0.624917	1.88258e-09	-1.93046	-0.653151
5709838	chr12:5709838:G:T	6.17258e-09	-1.75903	-0.910743	3.15569e-08	-1.62297	-0.900496	1.74716e-09	-1.72532	-0.93295
5709986	chr12:5709986:G:A	4.25934e-09	-1.52953	-1.51125	2.19844e-08	-1.36666	-1.51826	1.29298e-09	-1.47509	-1.48423
5710039	chr12:5710039:C:G	6.59772e-08	-2.37928e-10	-0.300582	3.1433e-07	-2.37928e-10	-0.22481	1.64164e-08	-2.37928e-10	-0.41798
5710669	chr12:5710669:G:A	2.04708e-08	-2.37928e-10	-1.47089	9.07543e-08	-2.37928e-10	-1.4671	5.54794e-09	-2.37928e-10	-1.50283
5710729	chr12:5710729:C:G	2.05887e-08	-2.37928e-10	-1.46515	8.97869e-08	-2.37928e-10	-1.47781	5.93061e-09	-2.37928e-10	-1.43613
5710733	chr12:5710733:G:A	2.58166e-08	-2.37928e-10	-1.23887	1.13921e-07	-2.37928e-10	-1.23975	7.65016e-09	-2.37928e-10	-1.18153
5710788	chr12:5710788:C:T	2.9121e-09	-1.93494	-1.48608	1.32277e-08	-1.92061	-1.47232	7.90377e-10	-1.93493	-1.51657
5711179	chr12:5711179:T:A	1.35755e-08	-1.88163	-5.0546e-10	5.75598e-08	-1.92243	-5.0546e-10	3.68725e-09	-1.91138	-5.0546e-10
5711226	chr12:5711226:G:A	7.53097e-09	-1.90129	-0.569577	3.3477e-08	-1.93235	-0.532039	2.0701e-09	-1.92866	-0.560006
5711467	chr12:5711467:C:A	6.87207e-09	-1.93161	-0.630819	3.25852e-08	-1.90022	-0.591179	1.94373e-09	-1.93345	-0.618205
5711512	chr12:5711512:C:T	6.2397e-09	-1.80259	-0.856369	2.31067e-08	-1.875	-0.960128	2.26153e-09	-1.82362	-0.576597
5711847	chr12:5711847:A:C	3.76696e-08	-2.37928e-10	-0.861037	1.72666e-07	-2.37928e-10	-0.823893	9.33052e-09	-2.37928e-10	-0.982969
5711955	chr12:5711955:G:A	8.10536e-08	-0.75699	0.662209	5.58821e-07	-0.262786	0.613361	3.24086e-08	-0.590456	0.85262
5712287	chr12:5712287:A:G	2.49829e-07	-2.37928e-10	1.03088	9.87268e-07	-2.37928e-10	0.919687	7.90631e-08	-2.37928e-10	1.15399
5712381	chr12:5712381:T:G	1.93572e-08	-2.37928e-10	-1.52682	8.55621e-08	-2.37928e-10	-1.52601	5.43935e-09	-2.37928e-10	-1.5226
5712822	chr12:5712822:C:T	2.05673e-08	-2.37928e-10	-1.46619	9.12729e-08	-2.37928e-10	-1.4614	5.56045e-09	-2.37928e-10	-1.50058
5713042	chr12:5713042:T:C	3.17792e-08	-2.37928e-10	-1.03108	1.35823e-07	-2.37928e-10	-1.0639	9.41553e-09	-2.37928e-10	-0.973899
5713217	chr12:5713217:T:G	2.86296e-09	-1.93237	-1.50566	1.27427e-08	-1.93439	-1.49591	7.95389e-10	-1.92334	-1.52184
5713713	chr12:5713713:C:A	2.82501e-09	-1.93012	-1.52126	1.28194e-08	-1.90097	-1.52332	8.09406e-10	-1.93463	-1.49308
5713782	chr12:5713782:A:T	1.74349e-08	-1.63142	-5.0546e-10	8.80216e-08	-1.49767	-5.0546e-10	5.50415e-09	-1.51076	-5.0546e-10
5714852	chr12:5714852:A:C	1.94807e-08	-2.37928e-10	-1.52047	8.6544e-08	-2.37928e-10	-1.5146	5.41821e-09	-2.37928e-10	-1.52649
5714879	chr12:5714879:T:A	2.20842e-08	-1.39503	-5.0546e-10	7.87014e-08	-1.60959	-5.0546e-10	6.15618e-09	-1.3988	-5.0546e-10
5715256	chr12:5715256:G:A	7.23786e-08	-0.825295	0.617315	3.29989e-07	-0.643364	0.467171	3.12299e-08	-0.633072	0.858188
5715466	chr12:5715466:C:T	2.96757e-08	-2.37928e-10	-1.09956	1.30938e-07	-2.37928e-10	-1.10053	8.9611e-09	-2.37928e-10	-1.02337
5716195	chr12:5716195:G:A	7.99449e-09	-1.49615	-0.914984	4.12197e-08	-1.31718	-0.939155	2.65261e-09	-1.41655	-0.824161
5716234	chr12:5716234:G:A	1.16916e-08	-1.34519	-0.685833	7.01267e-08	-1.01128	-0.713674	4.08303e-09	-1.23107	-0.578349
5716257	chr12:5716257:T:C	2.1467e-08	-2.37928e-10	-1.42337	9.71076e-08	-2.37928e-10	-1.39943	5.79627e-09	-2.37928e-10	-1.45904
5716267	chr12:5716267:A:G	1.15769e-08	-1.35582	-0.685059	6.92369e-08	-1.02486	-0.712861	4.03626e-09	-1.24362	-0.577318
5716328	chr12:5716328:C:G	3.42182e-09	-1.87814	-1.38157	1.6496e-08	-1.78795	-1.38419	9.81222e-10	-1.86001	-1.37521
5716513	chr12:5716513:T:C	2.53671e-08	-2.37928e-10	-1.25644	1.08531e-07	-2.37928e-10	-1.28822	8.11755e-09	-2.37928e-10	-1.12223
5716553	chr12:5716553:G:A	1.96176e-08	-2.37928e-10	-1.51346	8.73291e-08	-2.37928e-10	-1.50557	5.44232e-09	-2.37928e-10	-1.52205
5716555	chr12:5716555:G:C	2.44704e-08	-2.37928e-10	-1.29243	1.07923e-07	-2.37928e-10	-1.29384	7.21169e-09	-2.37928e-10	-1.24056
5716926	chr12:5716926:G:A	1.22827e-08	-1.3238	-0.657903	7.40091e-08	-0.984858	-0.686208	4.30428e-09	-1.20795	-0.548702
5717987	chr12:5717987:T:G	1.428e-08	-1.2532	-0.577826	8.74676e-08	-0.896013	-0.607972	5.06766e-09	-1.13396	-0.459419
5718116	chr12:5718116:C:T	1.48726e-08	-1.79037	-5.0546e-10	7.1999e-08	-1.6986	-5.0546e-10	4.42644e-09	-1.72866	-5.0546e-10
5718161	chr12:5718161:C:T	3.47586e-08	-2.37928e-10	-0.941466	1.47438e-07	-2.37928e-10	-0.981845	9.73688e-09	-2.37928e-10	-0.940338
5718316	chr12:5718316:G:A	1.17462e-08	-1.2715	-0.754865	7.20485e-08	-0.917734	-0.78018	4.10165e-09	-1.15362	-0.651246
5718467	chr12:5718467:G:A	7.50917e-08	-0.759254	0.588073	3.43935e-07	-0.571731	0.436929	3.2507e-08	-0.557777	0.822971
5718516	chr12:5718516:C:T	4.49555e-08	-0.684218	-5.0546e-10	1.08472e-07	-1.28876	-5.0546e-10	9.45911e-09	-0.969281	-5.0546e-10
5719153	chr12:5719153:A:C	1.4943e-08	-1.31823	-0.467418	8.54735e-08	-1.03782	-0.489229	4.62852e-09	-1.22244	-0.461578
5719185	chr12:5719185:T:G	2.82046e-09	-1.92616	-1.52683	1.2387e-08	-1.9325	-1.5261	8.05426e-10	-1.90669	-1.52596
5719326	chr12:5719326:G:A	1.17003e-07	-2.37928e-10	0.272311	5.44194e-07	-2.37928e-10	0.324052	3.08174e-08	-2.37928e-10	0.211821
5719344	chr12:5719344:A:G	2.45141e-08	-2.37928e-10	-1.29064	1.08098e-07	-2.37928e-10	-1.29221	7.23173e-09	-2.37928e-10	-1.23778
5720601	chr12:5720601:G:A	1.33524e-08	-1.30164	-0.596557	7.68448e-08	-1.0161	-0.617367	4.12236e-09	-1.20651	-0.593323
5720774	chr12:5720774:CTA:C	1.26688e-08	-1.31716	-0.63359	7.27076e-08	-1.03454	-0.654271	3.90969e-09	-1.22278	-0.630018
5721431	chr12:5721431:C:T	3.32694e-08	-2.37928e-10	-0.985253	1.53885e-07	-2.37928e-10	-0.93905	9.43674e-09	-2.37928e-10	-0.971649
5721555	chr12:5721555:C:T	2.26973e-08	-1.89589	0.52825	6.80162e-08	-1.93406	0.178552	1.39678e-08	-1.91077	1.33127
5721605	chr12:5721605:A:G	1.09946e-08	-1.34068	-0.751808	6.62144e-08	-1.00024	-0.782112	3.81407e-09	-1.22349	-0.654069
5721616	chr12:5721616:C:T	1.18897e-08	-1.91813	-0.0960916	4.59777e-08	-1.93503	-0.212072	4.26213e-09	-1.93274	0.16625
5721679	chr12:5721679:T:A	1.60592e-08	-1.27714	-0.436469	9.23461e-08	-0.988227	-0.461484	4.99304e-09	-1.17821	-0.430005
5721964	chr12:5721964:C:T	8.04683e-08	-0.102027	-5.0546e-10	2.70936e-07	-0.373372	-5.0546e-10	2.33899e-08	-0.063955	-5.0546e-10
5721998	chr12:5721998:G:A	1.20413e-08	-1.82299	-0.17856	5.46301e-08	-1.6231	-0.351565	5.85542e-09	-1.76704	0.318144
5722142	chr12:5722142:A:G	2.97623e-09	-1.92111	-1.47812	1.32927e-08	-1.92314	-1.4649	8.21113e-10	-1.93497	-1.47839
5722200	chr12:5722200:T:C	1.00433e-07	-2.37928e-10	0.119599	4.17883e-07	-2.37928e-10	0.0599478	2.45685e-08	-2.37928e-10	-0.0147928
5722673	chr12:5722673:G:A	2.01371e-08	-2.37928e-10	-1.48733	8.97404e-08	-2.37928e-10	-1.47833	5.55831e-09	-2.37928e-10	-1.50097
5722740	chr12:5722740:A:G	1.6736e-08	-1.33913	-0.3332	9.53929e-08	-1.05408	-0.363174	5.16994e-09	-1.25244	-0.320955
5722785	chr12:5722785:T:C	5.45029e-09	-1.71446	-1.07977	2.76163e-08	-1.49615	-1.1607	1.93802e-09	-1.66211	-0.892487
5723711	chr12:5723711:A:G	2.38271e-08	-2.37928e-10	-1.31907	1.05994e-07	-2.37928e-10	-1.31187	6.20209e-09	-2.37928e-10	-1.39137
5723868	chr12:5723868:G:A	1.95176e-08	-2.37928e-10	-1.51857	8.66736e-08	-2.37928e-10	-1.5131	5.43752e-09	-2.37928e-10	-1.52294
5723902	chr12:5723902:G:C	1.99867e-08	-2.37928e-10	-1.49482	8.7482e-08	-2.37928e-10	-1.50382	5.69372e-09	-2.37928e-10	-1.4769
5723990	chr12:5723990:C:A	4.24729e-09	-1.83494	-1.20867	1.78947e-08	-1.92049	-1.17026	1.09683e-09	-1.89005	-1.23378
5724769	chr12:5724769:T:G	1.99628e-08	-2.37928e-10	-1.49602	8.7401e-08	-2.37928e-10	-1.50475	5.68758e-09	-2.37928e-10	-1.47797
5724886	chr12:5724886:ATT:A	3.19331e-09	-1.93323	-1.39561	1.43998e-08	-1.92995	-1.37809	8.52488e-10	-1.935	-1.44086
5724980	chr12:5724980:G:C	1.50427e-08	-1.779	-5.0546e-10	7.3148e-08	-1.68277	-5.0546e-10	4.49738e-09	-1.71277	-5.0546e-10
5724998	chr12:5724998:A:G	8.11062e-08	-0.662728	0.568596	3.70517e-07	-0.478753	0.418398	3.47063e-08	-0.468583	0.799246
5725227	chr12:5725227:G:A	2.06197e-08	-2.37928e-10	-1.46365	9.20726e-08	-2.37928e-10	-1.45268	5.78008e-09	-2.37928e-10	-1.46184
5725906	chr12:5725906:G:T	7.55306e-08	-0.7053	0.539947	3.44386e-07	-0.525052	0.391561	3.2125e-08	-0.515588	0.768964
5725952	chr12:5725952:G:C	2.06067e-08	-2.37928e-10	-1.46427	9.20101e-08	-2.37928e-10	-1.45336	5.77629e-09	-2.37928e-10	-1.4625
5725961	chr12:5725961:C:A	2.44618e-08	-2.37928e-10	-1.29278	1.07885e-07	-2.37928e-10	-1.29419	7.2086e-09	-2.37928e-10	-1.24098
5726240	chr12:5726240:C:A	2.12633e-08	-2.37928e-10	-1.43291	9.50192e-08	-2.37928e-10	-1.42117	5.91345e-09	-2.37928e-10	-1.43903
5726494	chr12:5726494:A:G	7.79105e-08	-0.723171	0.58884	3.53649e-07	-0.544126	0.437177	3.32648e-08	-0.534738	0.822978
5726715	chr12:5726715:A:G	1.30277e-08	-1.92281	-5.0546e-10	5.89194e-08	-1.89908	-5.0546e-10	3.67338e-09	-1.91515	-5.0546e-10
5726989	chr12:5726989:C:T	1.50555e-08	-1.77815	-5.0546e-10	7.19165e-08	-1.69975	-5.0546e-10	4.48893e-09	-1.71465	-5.0546e-10
5727039	chr12:5727039:G:C	3.21652e-09	-1.9193	-1.4023	1.45622e-08	-1.91136	-1.38546	8.50306e-10	-1.93279	-1.44563
5727252	chr12:5727252:C:A	3.0955e-09	-1.93492	-1.42502	1.45587e-08	-1.89106	-1.40601	8.72531e-10	-1.92972	-1.42289
5727296	chr12:5727296:A:T	1.48988e-08	-1.10348	-0.685131	9.46057e-08	-0.708337	-0.717199	5.24547e-09	-0.973477	-0.585417
5727297	chr12:5727297:C:T	1.5634e-08	-1.74044	-5.0546e-10	7.72018e-08	-1.62883	-5.0546e-10	4.29991e-09	-1.75766	-5.0546e-10
5727315	chr12:5727315:G:A	2.32606e-08	-2.37928e-10	-1.34313	1.01056e-07	-2.37928e-10	-1.35958	6.6759e-09	-2.37928e-10	-1.31776
5727550	chr12:5727550:G:C	2.08695e-08	-2.37928e-10	-1.4516	9.33281e-08	-2.37928e-10	-1.43913	5.61792e-09	-2.37928e-10	-1.4903
5728086	chr12:5728086:G:A	3.02729e-09	-1.93356	-1.44866	1.42775e-08	-1.88198	-1.43459	8.59607e-10	-1.91971	-1.44782
5728274	chr12:5728274:A:C	8.58237e-08	-0.705985	0.668389	3.89632e-07	-0.524632	0.514581	3.70101e-08	-0.515075	0.910008
5728779	chr12:5728779:C:T	1.96907e-08	-2.37928e-10	-1.50975	8.63387e-08	-2.37928e-10	-1.51698	5.63094e-09	-2.37928e-10	-1.48798
5728813	chr12:5728813:T:C	1.9359e-08	-2.37928e-10	-1.52674	8.54991e-08	-2.37928e-10	-1.52675	5.42262e-09	-2.37928e-10	-1.52568
5729713	chr12:5729713:T:G	2.79806e-09	-1.93422	-1.52674	1.23705e-08	-1.93315	-1.52679	7.84665e-10	-1.93372	-1.52503
5729765	chr12:5729765:A:T	1.4542e-08	-1.17902	-0.633832	6.59992e-08	-1.03522	-0.750396	5.24498e-09	-1.17597	-0.383019
5729932	chr12:5729932:G:A	2.81668e-09	-1.92806	-1.52627	1.24636e-08	-1.92568	-1.52676	7.84367e-10	-1.9355	-1.52364
5729970	chr12:5729970:G:T	2.02043e-08	-2.37928e-10	-1.48399	8.99597e-08	-2.37928e-10	-1.47589	5.63148e-09	-2.37928e-10	-1.48789
5730012	chr12:5730012:G:C	2.08932e-08	-2.37928e-10	-1.45047	9.34207e-08	-2.37928e-10	-1.43814	5.62686e-09	-2.37928e-10	-1.48871
5730247	chr12:5730247:A:T	8.27179e-09	-1.45385	-0.923188	4.29251e-08	-1.26366	-0.952141	2.74829e-09	-1.37772	-0.827561
5730341	chr12:5730341:G:C	8.09452e-09	-1.47441	-0.924296	4.1826e-08	-1.28668	-0.955057	2.68814e-09	-1.3998	-0.827609
5730408	chr12:5730408:G:A	2.05451e-08	-2.37928e-10	-1.46727	9.17445e-08	-2.37928e-10	-1.45625	5.56083e-09	-2.37928e-10	-1.50051
5731058	chr12:5731058:T:C	1.28153e-08	-1.20051	-0.738744	7.9701e-08	-0.82765	-0.769321	4.46387e-09	-1.07698	-0.64326
5731633	chr12:5731633:A:G	7.62365e-09	-1.69415	-0.764482	4.32487e-08	-1.34275	-0.865539	3.16719e-09	-1.60569	-0.457722
5731902	chr12:5731902:G:A	2.08013e-08	-2.37928e-10	-1.45487	9.07273e-08	-2.37928e-10	-1.4674	5.98864e-09	-2.37928e-10	-1.4264
5732281	chr12:5732281:G:C	2.25597e-08	-2.37928e-10	-1.37373	1.00949e-07	-2.37928e-10	-1.36064	6.22498e-09	-2.37928e-10	-1.38769
5732355	chr12:5732355:G:A	1.95017e-08	-2.37928e-10	-1.51939	8.6609e-08	-2.37928e-10	-1.51385	5.42225e-09	-2.37928e-10	-1.52575
5733725	chr12:5733725:T:C	3.2035e-09	-1.89973	-1.42592	1.45154e-08	-1.88862	-1.41143	8.42802e-10	-1.92266	-1.46462
5733767	chr12:5733767:C:G	1.30891e-08	-1.91811	-5.0546e-10	6.06978e-08	-1.86935	-5.0546e-10	3.65005e-09	-1.92152	-5.0546e-10
5733835	chr12:5733835:C:T	3.057e-09	-1.91809	-1.45437	1.4984e-08	-1.82806	-1.44021	8.80965e-10	-1.88637	-1.45662
5734493	chr12:5734493:T:C	3.38054e-09	-1.89611	-1.37575	1.53623e-08	-1.88554	-1.3578	8.77498e-10	-1.92092	-1.42602
5734558	chr12:5734558:G:A	1.19378e-07	-0.789742	1.08215	5.24093e-07	-0.623584	0.909998	5.24069e-08	-0.605398	1.34818
5734678	chr12:5734678:C:T	3.21813e-09	-1.89012	-1.43098	1.45881e-08	-1.87783	-1.41722	8.44346e-10	-1.91692	-1.46853
5734772	chr12:5734772:G:A	2.98724e-09	-1.90256	-1.49298	1.48668e-08	-1.79291	-1.48321	8.6919e-10	-1.86193	-1.49452
5734939	chr12:5734939:T:C	2.33895e-08	-2.37928e-10	-1.3376	1.03552e-07	-2.37928e-10	-1.33518	6.13598e-09	-2.37928e-10	-1.40209
5734977	chr12:5734977:T:C	8.52501e-09	-1.41965	-0.927237	4.43705e-08	-1.22579	-0.956894	2.80506e-09	-1.34625	-0.83859
5735922	chr12:5735922:A:G	3.23041e-08	0.225004	-1.2397	1.19581e-07	0.00206345	-1.19333	8.68484e-09	0.313865	-1.36855
5736502	chr12:5736502:T:C	4.31181e-09	-1.50396	-1.52458	1.5615e-08	-1.70431	-1.52271	1.11036e-09	-1.58558	-1.526
5736730	chr12:5736730:C:T	1.30546e-08	-1.92075	-5.0546e-10	5.69328e-08	-1.93338	-5.0546e-10	3.6414e-09	-1.92389	-5.0546e-10
5736854	chr12:5736854:G:A	4.9092e-09	-1.64828	-1.2505	2.11305e-08	-1.65949	-1.26505	1.37163e-09	-1.65763	-1.24264
5737418	chr12:5737418:C:T	2.99727e-08	-2.37928e-10	-1.0896	1.26412e-07	-2.37928e-10	-1.13571	9.18714e-09	-2.37928e-10	-0.998455
5737727	chr12:5737727:G:T	3.9894e-09	-1.73798	-1.36827	2.04391e-08	-1.55211	-1.40569	1.28877e-09	-1.71133	-1.25125
5738037	chr12:5738037:A:G	1.93593e-08	-2.37928e-10	-1.52672	8.55031e-08	-2.37928e-10	-1.5267	5.42667e-09	-2.37928e-10	-1.52493
5738645	chr12:5738645:T:C	5.90024e-09	-1.29759	-1.41731	3.06203e-08	-1.11628	-1.43731	1.80455e-09	-1.25244	-1.3735
5738905	chr12:5738905:A:T	1.21292e-07	-0.436137	0.744446	5.36139e-07	-0.278964	0.588104	5.35198e-08	-0.256491	1.02028
5739787	chr12:5739787:C:T	4.77361e-09	-1.40851	-1.51828	1.7101e-08	-1.6218	-1.51432	1.22901e-09	-1.48923	-1.52081
5739811	chr12:5739811:C:T	2.9932e-09	-1.90718	-1.48637	1.32941e-08	-1.90544	-1.4825	8.08527e-10	-1.92751	-1.50129
5739905	chr12:5739905:T:A	1.66579e-07	-2.37928e-10	0.625579	6.90867e-07	-2.37928e-10	0.562694	4.64489e-08	-2.37928e-10	0.622093
5740406	chr12:5740406:T:C	1.34723e-08	-1.7302	-0.15905	4.36307e-08	-1.8565	-0.342989	5.61298e-09	-1.77138	0.280205
5741004	chr12:5741004:C:T	2.05373e-08	-2.37928e-10	-1.46765	9.10918e-08	-2.37928e-10	-1.46339	5.89745e-09	-2.37928e-10	-1.44174
5741282	chr12:5741282:TAC:T	4.47319e-09	-1.47686	-1.51493	1.62912e-08	-1.67403	-1.5106	1.16053e-09	-1.55005	-1.51733
5741617	chr12:5741617:A:C	4.0782e-09	-1.57268	-1.51155	1.74521e-08	-1.60121	-1.51458	1.13897e-09	-1.57205	-1.51409
5742427	chr12:5742427:CCT:C	5.25791e-08	-0.810979	0.283407	2.36683e-07	-0.660954	0.152423	2.10193e-08	-0.674157	0.503337
5742647	chr12:5742647:G:A	2.31767e-08	-2.37928e-10	-1.34674	1.00475e-07	-2.37928e-10	-1.36534	6.48623e-09	-2.37928e-10	-1.34658
5742778	chr12:5742778:G:A	3.19137e-08	-2.37928e-10	-1.02685	1.47283e-07	-2.37928e-10	-0.982896	8.44162e-09	-2.37928e-10	-1.08308
5742794	chr12:5742794:C:T	2.72707e-08	-2.37928e-10	-1.18408	1.2101e-07	-2.37928e-10	-1.17938	6.93585e-09	-2.37928e-10	-1.27956
5742895	chr12:5742895:C:T	5.61245e-08	-0.848718	0.386398	2.51527e-07	-0.695972	0.248269	2.23737e-08	-0.713811	0.605439
5742899	chr12:5742899:G:A	8.00241e-09	-1.93541	-0.474744	3.30977e-08	-1.9208	-0.55499	2.67436e-09	-1.93412	-0.298431
5743383	chr12:5743383:C:G	4.08061e-09	-1.61858	-1.46506	1.70919e-08	-1.67619	-1.46046	1.0954e-09	-1.64227	-1.48287
5743635	chr12:5743635:T:A	2.73086e-08	-2.37928e-10	-1.18269	1.21179e-07	-2.37928e-10	-1.17799	6.94351e-09	-2.37928e-10	-1.27845
5743691	chr12:5743691:A:G	4.34439e-09	-1.51292	-1.50808	1.60116e-08	-1.69906	-1.50288	1.13127e-09	-1.58122	-1.51169
5744034	chr12:5744034:T:A	5.97934e-09	-1.68358	-1.018	2.83389e-08	-1.6454	-0.985619	1.41867e-09	-1.76779	-1.09875
5744851	chr12:5744851:C:T	3.21186e-08	-2.37928e-10	-1.02045	1.4378e-07	-2.37928e-10	-1.00697	8.54187e-09	-2.37928e-10	-1.07128
5745165	chr12:5745165:AT:A	2.73255e-08	-2.37928e-10	-1.18207	1.21249e-07	-2.37928e-10	-1.17741	6.94698e-09	-2.37928e-10	-1.27795
5746218	chr12:5746218:G:A	2.54818e-08	-2.37928e-10	-1.25193	1.13045e-07	-2.37928e-10	-1.24747	6.54505e-09	-2.37928e-10	-1.33755
5746756	chr12:5746756:G:A	5.05286e-09	-1.37913	-1.4908	1.7633e-08	-1.60604	-1.49945	1.30322e-09	-1.46542	-1.48601
5747234	chr12:5747234:C:A	3.5114e-09	-1.73257	-1.50131	1.84844e-08	-1.54481	-1.51352	1.05965e-09	-1.70253	-1.45579
5747278	chr12:5747278:A:G	2.23498e-08	-2.37928e-10	-1.38307	9.73868e-08	-2.37928e-10	-1.39656	6.40181e-09	-2.37928e-10	-1.35968
5747688	chr12:5747688:T:C	2.68205e-07	-0.768418	1.87028	1.15785e-06	-0.606497	1.68557	1.03744e-07	-0.650123	2.07579
5748229	chr12:5748229:G:C	3.87986e-09	-1.80838	-1.32572	1.7372e-08	-1.81013	-1.31027	1.00276e-09	-1.85369	-1.35981
5748618	chr12:5748618:G:A	5.08681e-09	-1.37984	-1.4834	1.77318e-08	-1.60691	-1.49299	1.3136e-09	-1.46616	-1.47733
5748629	chr12:5748629:C:T	1.85523e-07	-2.37928e-10	0.733287	7.68215e-07	-2.37928e-10	0.668816	5.15174e-08	-2.37928e-10	0.72566
5748632	chr12:5748632:T:C	6.45451e-09	-1.15023	-1.47488	3.47513e-08	-0.936857	-1.49018	1.97154e-09	-1.09433	-1.44311
5749219	chr12:5749219:G:A	1.85523e-07	-2.37928e-10	0.733287	7.68215e-07	-2.37928e-10	0.668816	5.15174e-08	-2.37928e-10	0.72566
5749295	chr12:5749295:A:G	4.66761e-09	-1.46315	-1.48609	1.65994e-08	-1.67038	-1.4955	1.21263e-09	-1.54269	-1.48078
5749457	chr12:5749457:C:G	1.48037e-08	-1.79502	-5.0546e-10	6.71927e-08	-1.76769	-5.0546e-10	4.31068e-09	-1.75516	-5.0546e-10
5750090	chr12:5750090:C:A	2.24516e-07	-0.519676	1.44373	1.00206e-06	-0.340255	1.27482	9.57978e-08	-0.383473	1.72945
5750141	chr12:5750141:C:G	1.2906e-08	-1.9322	-5.0546e-10	5.95547e-08	-1.88836	-5.0546e-10	3.63771e-09	-1.92491	-5.0546e-10
5750684	chr12:5750684:G:C	7.49063e-07	-2.37928e-10	2.12893	3.08556e-06	-2.37928e-10	2.05923	1.72144e-07	-2.37928e-10	1.93207
5751013	chr12:5751013:T:C	5.22894e-08	-1.81286	1.27976	1.3723e-07	-1.9151	0.8615	3.75695e-08	-1.84798	2.25792
5751163	chr12:5751163:T:C	4.37253e-09	-1.50432	-1.51023	1.57982e-08	-1.69971	-1.51565	1.13868e-09	-1.57981	-1.50658
5751445	chr12:5751445:C:T	7.22917e-09	-1.93331	-0.578454	3.25633e-08	-1.93262	-0.559444	1.96979e-09	-1.93414	-0.60419
5751453	chr12:5751453:C:T	4.35786e-09	-1.51256	-1.50535	1.57463e-08	-1.70716	-1.51148	1.1369e-09	-1.58665	-1.50131
5751570	chr12:5751570:G:A	2.84365e-08	-2.37928e-10	-1.14222	1.20687e-07	-2.37928e-10	-1.18205	8.66786e-09	-2.37928e-10	-1.05664
5751649	chr12:5751649:A:G	1.84844e-07	-2.37928e-10	0.729619	7.6548e-07	-2.37928e-10	0.665249	5.13282e-08	-2.37928e-10	0.72198
5751859	chr12:5751859:C:T	3.3034e-08	-2.37928e-10	-0.992354	1.4781e-07	-2.37928e-10	-0.979328	8.75747e-09	-2.37928e-10	-1.04635
5751899	chr12:5751899:CCT:C	8.30062e-09	-1.70087	-0.672691	4.02401e-08	-1.65696	-0.623426	1.95124e-09	-1.77729	-0.770504
5752379	chr12:5752379:T:C	8.61852e-09	-1.70785	-0.628132	4.17829e-08	-1.66454	-0.57823	2.02342e-09	-1.783	-0.728466
5752602	chr12:5752602:G:A	2.12659e-08	-2.37928e-10	-1.43279	9.28213e-08	-2.37928e-10	-1.44458	6.06414e-09	-2.37928e-10	-1.41387
5752655	chr12:5752655:AT:A	4.65655e-09	-1.81697	-1.13465	2.01151e-08	-1.85293	-1.12085	1.2874e-09	-1.81999	-1.14364
5752670	chr12:5752670:G:C	1.19949e-08	-1.89144	-0.113972	5.01251e-08	-1.81682	-0.243914	4.53739e-09	-1.87503	0.17112
5752986	chr12:5752986:C:G	1.94117e-08	-2.37928e-10	-1.52401	8.55543e-08	-2.37928e-10	-1.5261	5.50159e-09	-2.37928e-10	-1.51122
5753504	chr12:5753504:T:C	7.91129e-09	-1.76657	-0.655028	3.81551e-08	-1.72718	-0.606412	1.88203e-09	-1.83003	-0.753875
5753616	chr12:5753616:G:A	1.92944e-07	-0.524212	1.29672	8.55823e-07	-0.353444	1.13025	8.24637e-08	-0.386667	1.58277
5753863	chr12:5753863:T:A	4.97855e-07	1.72042	-5.0546e-10	7.4989e-07	0.644672	-5.0546e-10	9.25828e-08	1.31184	-5.0546e-10
5754048	chr12:5754048:C:T	2.47373e-08	-2.37928e-10	-1.28158	1.09619e-07	-2.37928e-10	-1.27824	6.4089e-09	-2.37928e-10	-1.35857
5754102	chr12:5754102:G:A	4.76266e-09	-1.81397	-1.11512	2.05649e-08	-1.85045	-1.10122	1.31815e-09	-1.81718	-1.12285
5754321	chr12:5754321:A:G	1.85036e-07	-2.37928e-10	0.73066	7.66212e-07	-2.37928e-10	0.666205	5.13843e-08	-2.37928e-10	0.723073
5754847	chr12:5754847:G:A	2.40762e-08	-2.37928e-10	-1.30867	1.06585e-07	-2.37928e-10	-1.30631	6.26685e-09	-2.37928e-10	-1.38099
5755112	chr12:5755112:A:G	1.84936e-07	-2.37928e-10	0.730119	7.65784e-07	-2.37928e-10	0.665647	5.13423e-08	-2.37928e-10	0.722256
5755140	chr12:5755140:T:C	1.80945e-07	-2.37928e-10	0.708301	7.49256e-07	-2.37928e-10	0.643826	5.02824e-08	-2.37928e-10	0.701396
5755192	chr12:5755192:T:A	1.1534e-08	-1.80587	-0.238719	3.85486e-08	-1.90156	-0.421779	5.01288e-09	-1.83727	0.233023
5756771	chr12:5756771:A:G	4.95371e-09	-1.39187	-1.49788	1.73789e-08	-1.61437	-1.50563	1.28169e-09	-1.47542	-1.49266
5756820	chr12:5756820:G:A	3.14237e-09	-1.87533	-1.46958	1.36317e-08	-1.89536	-1.46749	8.80318e-10	-1.87478	-1.46895
5757736	chr12:5757736:G:C	2.86283e-09	-1.93127	-1.50681	1.30053e-08	-1.93354	-1.47635	7.93988e-10	-1.92012	-1.52682
5757841	chr12:5757841:TAAG:T	6.99923e-08	-0.241505	-5.0546e-10	2.37174e-07	-0.506458	-5.0546e-10	1.91542e-08	-0.26374	-5.0546e-10
5757968	chr12:5757968:C:T	2.01589e-08	-2.37928e-10	-1.48624	8.92478e-08	-2.37928e-10	-1.48384	5.49865e-09	-2.37928e-10	-1.51176
5758080	chr12:5758080:G:A	2.38607e-08	-2.37928e-10	-1.31766	1.05753e-07	-2.37928e-10	-1.31415	6.22302e-09	-2.37928e-10	-1.388
5758684	chr12:5758684:G:T	1.04813e-08	-1.83363	-0.30666	3.57634e-08	-1.91537	-0.482965	4.5184e-09	-1.86087	0.152773
5759170	chr12:5759170:CA:C	1.97317e-08	-2.37928e-10	-1.50766	8.68853e-08	-2.37928e-10	-1.51066	5.59615e-09	-2.37928e-10	-1.49418
5759268	chr12:5759268:G:A	1.93756e-08	-2.37928e-10	-1.52588	8.55264e-08	-2.37928e-10	-1.52643	5.44358e-09	-2.37928e-10	-1.52182
5759430	chr12:5759430:C:T	1.99786e-08	-2.37928e-10	-1.49523	8.76052e-08	-2.37928e-10	-1.50241	5.66903e-09	-2.37928e-10	-1.48124
5759549	chr12:5759549:C:A	1.4902e-08	-1.7884	-5.0546e-10	6.19657e-08	-1.84867	-5.0546e-10	4.03978e-09	-1.82007	-5.0546e-10
5759812	chr12:5759812:A:G	3.14857e-09	-1.86181	-1.48113	1.3627e-08	-1.88397	-1.47924	8.81758e-10	-1.86189	-1.48021
5760009	chr12:5760009:A:G	1.06443e-07	-0.448969	0.626685	4.92579e-07	-0.237637	0.462038	4.48366e-08	-0.30935	0.896114
5760335	chr12:5760335:T:C	1.8082e-07	-2.37928e-10	0.70761	7.48746e-07	-2.37928e-10	0.643146	5.02527e-08	-2.37928e-10	0.700805
5760963	chr12:5760963:G:A	1.86314e-07	-2.37928e-10	0.737543	7.71466e-07	-2.37928e-10	0.673039	5.17385e-08	-2.37928e-10	0.729942
5761083	chr12:5761083:G:A	1.24184e-08	-1.8748	-0.0959091	4.1856e-08	-1.93175	-0.309267	5.77567e-09	-1.89684	0.43423
5761392	chr12:5761392:G:A	4.50181e-09	-1.46802	-1.51739	1.87003e-08	-1.5306	-1.51611	1.22673e-09	-1.48873	-1.52318
5761926	chr12:5761926:C:T	2.28994e-07	0.943806	-5.0546e-10	3.9326e-07	-0.000784022	-5.0546e-10	4.4666e-08	0.582953	-5.0546e-10
5762290	chr12:5762290:C:A	4.47096e-09	-1.79985	-1.19244	1.93404e-08	-1.84135	-1.17171	1.23462e-09	-1.80486	-1.20064
5762604	chr12:5762604:T:C	2.21483e-08	-2.37928e-10	-1.39213	9.90992e-08	-2.37928e-10	-1.37913	6.24286e-09	-2.37928e-10	-1.38482
5762701	chr12:5762701:T:A	4.61069e-09	-1.46241	-1.4991	1.64777e-08	-1.66671	-1.50654	1.19936e-09	-1.54032	-1.49415
5763218	chr12:5763218:T:C	2.09523e-08	-2.37928e-10	-1.44764	9.15859e-08	-2.37928e-10	-1.45798	5.95283e-09	-2.37928e-10	-1.43239
5763393	chr12:5763393:A:G	6.71883e-09	-1.65501	-0.929966	3.11788e-08	-1.62373	-0.911784	1.85738e-09	-1.60375	-0.993344
5763455	chr12:5763455:C:G	4.37028e-09	-1.50765	-1.50741	1.81973e-08	-1.56876	-1.50522	1.18568e-09	-1.52918	-1.51677
5763636	chr12:5763636:A:C	6.45798e-09	-1.62062	-1.00396	2.99792e-08	-1.58762	-0.987128	1.79558e-09	-1.56627	-1.06466
5763655	chr12:5763655:G:A	1.84769e-07	-0.548233	1.27745	8.24185e-07	-0.37572	1.11486	7.78454e-08	-0.415058	1.55352
5764113	chr12:5764113:AAC:A	4.95155e-09	-1.38892	-1.50127	1.73604e-08	-1.61272	-1.50834	1.281e-09	-1.4719	-1.49672
5764476	chr12:5764476:G:A	2.60457e-08	-2.37928e-10	-1.23004	1.19026e-07	-2.37928e-10	-1.19591	6.99312e-09	-2.37928e-10	-1.27133
5764479	chr12:5764479:C:T	3.1129e-09	-1.84739	-1.50694	1.54104e-08	-1.72268	-1.51753	9.22689e-10	-1.83125	-1.46547
5764574	chr12:5764574:T:C	2.23369e-08	-2.37928e-10	-1.38365	9.99803e-08	-2.37928e-10	-1.37028	6.29798e-09	-2.37928e-10	-1.37603
5765251	chr12:5765251:C:G	2.44151e-08	-2.37928e-10	-1.29469	1.08169e-07	-2.37928e-10	-1.29156	6.33741e-09	-2.37928e-10	-1.36979
5765484	chr12:5765484:G:A	1.97526e-08	-2.37928e-10	-1.50661	8.76036e-08	-2.37928e-10	-1.50243	5.42989e-09	-2.37928e-10	-1.52434
5765548	chr12:5765548:G:T	4.63004e-09	-1.44808	-1.50925	1.91826e-08	-1.51366	-1.50759	1.25186e-09	-1.47413	-1.5175
5766650	chr12:5766650:G:A	2.60722e-08	-2.37928e-10	-1.22902	1.19153e-07	-2.37928e-10	-1.19485	6.9998e-09	-2.37928e-10	-1.27038
5766884	chr12:5766884:A:T	1.94484e-08	-2.37928e-10	-1.52213	8.56422e-08	-2.37928e-10	-1.52508	5.52088e-09	-2.37928e-10	-1.50772
5767130	chr12:5767130:T:C	2.06145e-08	-2.37928e-10	-1.4639	9.25255e-08	-2.37928e-10	-1.44777	5.69957e-09	-2.37928e-10	-1.47587
5767147	chr12:5767147:C:G	2.67221e-08	-2.37928e-10	-1.2044	1.13757e-07	-2.37928e-10	-1.24119	8.07427e-09	-2.37928e-10	-1.12758
5767244	chr12:5767244:T:C	2.14395e-08	-2.37928e-10	-1.42466	9.35737e-08	-2.37928e-10	-1.4365	6.10582e-09	-2.37928e-10	-1.40702
5767395	chr12:5767395:G:A	2.16938e-08	-2.37928e-10	-1.41286	9.7491e-08	-2.37928e-10	-1.39549	5.88241e-09	-2.37928e-10	-1.44429
5767549	chr12:5767549:G:A	1.9414e-08	-2.37928e-10	-1.5239	8.55567e-08	-2.37928e-10	-1.52607	5.50054e-09	-2.37928e-10	-1.51141
5767588	chr12:5767588:A:G	4.61516e-09	-1.46579	-1.49476	1.6438e-08	-1.67228	-1.50337	1.20321e-09	-1.54369	-1.48758
5768064	chr12:5768064:T:G	2.24346e-08	-2.37928e-10	-1.37929	1.01305e-07	-2.37928e-10	-1.35712	6.04139e-09	-2.37928e-10	-1.41762
5768090	chr12:5768090:G:C	3.62016e-08	-0.900789	-5.0546e-10	1.31293e-07	-1.09782	-5.0546e-10	7.72284e-09	-1.17208	-5.0546e-10
5768163	chr12:5768163:C:A	2.46751e-08	-2.37928e-10	-1.2841	1.12352e-07	-2.37928e-10	-1.25362	6.64557e-09	-2.37928e-10	-1.32231
5768229	chr12:5768229:C:A	2.13478e-08	-1.83463	0.405691	6.49836e-08	-1.92091	0.119794	1.13689e-08	-1.86577	1.0804
5768340	chr12:5768340:A:C	4.7143e-09	-1.89462	-1.04467	2.15781e-08	-1.87457	-1.029	1.26951e-09	-1.87719	-1.10044
5768463	chr12:5768463:T:G	1.8013e-07	-2.37928e-10	0.703786	7.45949e-07	-2.37928e-10	0.639403	5.00572e-08	-2.37928e-10	0.696907
5768487	chr12:5768487:C:T	3.72349e-08	-1.9265	1.05386	1.39448e-07	-1.90968	0.872114	1.47537e-08	-1.93554	1.41077
5769147	chr12:5769147:G:A	2.74732e-08	-2.37928e-10	-1.17668	1.21882e-07	-2.37928e-10	-1.1722	7.01099e-09	-2.37928e-10	-1.26878
5769520	chr12:5769520:G:C	3.46508e-07	-0.615573	1.97359	1.44971e-06	-0.516055	1.81992	1.3276e-07	-0.541486	2.21377
5770242	chr12:5770242:TG:T	5.4342e-09	-1.57223	-1.22495	3.21386e-08	-1.25231	-1.25288	1.93304e-09	-1.45481	-1.10235
5770281	chr12:5770281:T:C	3.76356e-07	-2.37928e-10	1.44064	1.53521e-06	-2.37928e-10	1.36117	1.04674e-07	-2.37928e-10	1.4346
5770685	chr12:5770685:C:T	2.87083e-09	-1.90876	-1.52653	1.24244e-08	-1.93012	-1.52547	8.05914e-10	-1.90551	-1.52653
5771363	chr12:5771363:G:GA	1.97947e-08	-2.37928e-10	-1.50448	8.81879e-08	-2.37928e-10	-1.49578	5.45798e-09	-2.37928e-10	-1.51918
5771810	chr12:5771810:T:C	5.78934e-08	-2.37928e-10	-0.431287	2.45025e-07	-2.37928e-10	-0.473893	1.55681e-08	-2.37928e-10	-0.471038
5772024	chr12:5772024:G:C	2.52701e-08	-2.37928e-10	-1.26027	1.14942e-07	-2.37928e-10	-1.23082	7.37566e-09	-2.37928e-10	-1.21807
5772237	chr12:5772237:G:C	4.62805e-09	-1.6184	-1.33935	2.19983e-08	-1.53246	-1.35182	1.35891e-09	-1.5648	-1.34478
5772307	chr12:5772307:C:T	1.96393e-08	-2.37928e-10	-1.51236	8.77516e-08	-2.37928e-10	-1.50074	5.43403e-09	-2.37928e-10	-1.52358
5772861	chr12:5772861:C:T	2.24968e-08	-2.37928e-10	-1.37652	1.00278e-07	-2.37928e-10	-1.36731	6.18645e-09	-2.37928e-10	-1.3939
5773234	chr12:5773234:C:A	2.03203e-08	-2.37928e-10	-1.47827	8.84928e-08	-2.37928e-10	-1.49233	5.88061e-09	-2.37928e-10	-1.4446
5773770	chr12:5773770:A:G	2.10372e-08	-2.37928e-10	-1.4436	9.12153e-08	-2.37928e-10	-1.46203	6.1443e-09	-2.37928e-10	-1.40073
5773876	chr12:5773876:G:T	1.95672e-08	-2.37928e-10	-1.51604	8.7307e-08	-2.37928e-10	-1.50582	5.42495e-09	-2.37928e-10	-1.52525
5773936	chr12:5773936:G:A	1.9544e-08	-2.37928e-10	-1.51722	8.60723e-08	-2.37928e-10	-1.52007	5.45733e-09	-2.37928e-10	-1.5193
5774604	chr12:5774604:C:T	2.99008e-09	-1.91395	-1.48064	1.36346e-08	-1.85873	-1.50392	8.98931e-10	-1.89364	-1.42917
5774619	chr12:5774619:G:A	4.20931e-08	-2.37928e-10	-0.750008	1.76924e-07	-2.37928e-10	-0.799533	1.33238e-08	-2.37928e-10	-0.626709
5774783	chr12:5774783:T:A	2.17745e-08	-2.37928e-10	-1.40915	9.56088e-08	-2.37928e-10	-1.41499	6.58817e-09	-2.37928e-10	-1.33098
5775279	chr12:5775279:A:G	3.90331e-09	-1.70224	-1.42583	1.75506e-08	-1.73565	-1.37452	1.02344e-09	-1.70765	-1.48544
5775705	chr12:5775705:C:A	2.19019e-08	-2.37928e-10	-1.40332	9.61508e-08	-2.37928e-10	-1.40934	6.63769e-09	-2.37928e-10	-1.3235
5775712	chr12:5775712:C:T	2.30731e-08	-2.37928e-10	-1.35123	1.0306e-07	-2.37928e-10	-1.33994	6.34468e-09	-2.37928e-10	-1.36864
5775730	chr12:5775730:C:A	8.17417e-08	-0.0863265	-5.0546e-10	3.17584e-07	-0.214512	-5.0546e-10	2.55711e-08	0.0252024	-5.0546e-10
5776154	chr12:5776154:C:T	3.47437e-09	-1.75758	-1.48689	1.89788e-08	-1.59415	-1.43778	9.62291e-10	-1.72792	-1.52678
5776960	chr12:5776960:A:G	1.93911e-08	-2.37928e-10	-1.52508	8.59338e-08	-2.37928e-10	-1.52168	5.42053e-09	-2.37928e-10	-1.52607
5777049	chr12:5777049:G:A	3.55933e-08	-2.37928e-10	-0.917732	1.50561e-07	-2.37928e-10	-0.960886	1.02295e-08	-2.37928e-10	-0.890987
5777128	chr12:5777128:G:C	2.81687e-08	-2.37928e-10	-1.15168	1.24341e-07	-2.37928e-10	-1.15223	9.36014e-09	-2.37928e-10	-0.979799
5777253	chr12:5777253:A:G	4.31166e-09	-1.67918	-1.34939	1.58552e-08	-1.93502	-1.27674	9.41881e-10	-1.84311	-1.43302
5777411	chr12:5777411:CAGG:C	3.31727e-09	-1.90992	-1.38083	1.50557e-08	-1.91078	-1.35271	8.67029e-10	-1.92295	-1.436
5778101	chr12:5778101:C:T	3.37168e-09	-1.90846	-1.36602	1.53237e-08	-1.90917	-1.33669	8.78694e-10	-1.92171	-1.42387
5778846	chr12:5778846:T:C	3.04348e-08	-2.37928e-10	-1.07431	1.32979e-07	-2.37928e-10	-1.08506	8.81838e-09	-2.37928e-10	-1.03942
5778937	chr12:5778937:T:C	1.9747e-08	-2.37928e-10	-1.50689	8.63759e-08	-2.37928e-10	-1.51655	5.66325e-09	-2.37928e-10	-1.48226
5779007	chr12:5779007:T:C	4.23915e-08	-2.37928e-10	-0.742943	2.1318e-07	-2.37928e-10	-0.613118	9.88238e-09	-2.37928e-10	-0.925506
5779087	chr12:5779087:C:T	3.18869e-09	-1.91643	-1.41385	1.44452e-08	-1.91606	-1.38882	8.41375e-10	-1.92727	-1.46171
5779333	chr12:5779333:T:C	4.28773e-09	-1.62198	-1.41215	1.91903e-08	-1.66258	-1.35827	1.11246e-09	-1.62831	-1.48137
5779454	chr12:5779454:C:G	2.78861e-08	-2.37928e-10	-1.16176	1.36257e-07	-2.37928e-10	-1.06071	6.93942e-09	-2.37928e-10	-1.27904
5780528	chr12:5780528:A:G	3.95518e-09	-1.7003	-1.41457	1.71632e-08	-1.76818	-1.3643	1.01692e-09	-1.71654	-1.48294
5780966	chr12:5780966:C:T	1.29601e-08	-1.92801	-5.0546e-10	6.47988e-08	-1.80397	-5.0546e-10	3.72972e-09	-1.89993	-5.0546e-10
5781006	chr12:5781006:T:C	5.09253e-09	-1.67426	-1.18786	2.3991e-08	-1.59371	-1.20386	1.48334e-09	-1.62576	-1.19621
5781270	chr12:5781270:C:G	4.0377e-09	-1.70058	-1.39364	1.75965e-08	-1.76903	-1.33852	1.02899e-09	-1.71732	-1.47036
5781717	chr12:5781717:GTA:G	3.05301e-09	-1.85899	-1.51477	1.45095e-08	-1.77563	-1.52481	9.09398e-10	-1.82529	-1.48594
5782078	chr12:5782078:C:T	3.60519e-09	-1.90552	-1.30199	1.64703e-08	-1.90598	-1.26772	9.28966e-10	-1.91939	-1.37055
5782109	chr12:5782109:A:G	2.42854e-08	-2.37928e-10	-1.30002	1.04462e-07	-2.37928e-10	-1.32643	7.13065e-09	-2.37928e-10	-1.25186
5783873	chr12:5783873:T:C	1.96408e-08	-1.51228	-5.0546e-10	8.40528e-08	-1.54381	-5.0546e-10	5.44243e-09	-1.52203	-5.0546e-10
5784154	chr12:5784154:TC:T	2.3561e-08	-1.3303	-5.0546e-10	9.55163e-08	-1.41596	-5.0546e-10	6.11624e-09	-1.40531	-5.0546e-10
5784567	chr12:5784567:T:G	4.89428e-08	-2.37928e-10	-0.599239	2.4884e-07	-2.37928e-10	-0.458446	1.1213e-08	-2.37928e-10	-0.799185
5784892	chr12:5784892:G:A	4.17014e-09	-1.82218	-1.23976	1.84218e-08	-1.90873	-1.15299	9.59644e-10	-1.91299	-1.34446
5785070	chr12:5785070:C:A	3.40885e-09	-1.76246	-1.50105	1.32861e-08	-1.92126	-1.46728	8.21671e-10	-1.88658	-1.52609
5785278	chr12:5785278:G:A	9.22536e-09	-0.815549	-1.45239	5.98908e-08	-0.365428	-1.5173	3.80221e-09	-0.713478	-1.1672
5785807	chr12:5785807:T:C	2.50072e-08	-2.37928e-10	-1.27073	1.12445e-07	-2.37928e-10	-1.25279	6.66964e-09	-2.37928e-10	-1.31869
5787305	chr12:5787305:A:G	4.6495e-08	-2.37928e-10	-0.650545	1.98745e-07	-2.37928e-10	-0.683233	1.3381e-08	-2.37928e-10	-0.622423
5787831	chr12:5787831:G:A	2.10468e-08	-2.37928e-10	-1.44314	9.24886e-08	-2.37928e-10	-1.44817	6.30398e-09	-2.37928e-10	-1.37508
5787983	chr12:5787983:T:C	2.15707e-08	-2.37928e-10	-1.41856	9.4858e-08	-2.37928e-10	-1.42287	6.14842e-09	-2.37928e-10	-1.40007
5788122	chr12:5788122:C:T	3.34929e-09	-1.76372	-1.51742	1.60401e-08	-1.67682	-1.52334	9.84096e-10	-1.72749	-1.5048
5788173	chr12:5788173:A:G	2.98289e-09	-1.91111	-1.48588	1.33074e-08	-1.91467	-1.47226	8.05378e-10	-1.92399	-1.50871
5788592	chr12:5788592:A:ACT	4.37046e-09	-1.61364	-1.40138	1.95983e-08	-1.65417	-1.34564	1.12958e-09	-1.61984	-1.47458
5788864	chr12:5788864:T:C	3.30212e-09	-1.80385	-1.49147	1.36815e-08	-1.90801	-1.45121	8.07987e-10	-1.90628	-1.52318
5788917	chr12:5788917:T:C	4.29226e-08	-2.37928e-10	-0.730493	2.15613e-07	-2.37928e-10	-0.601769	1.0021e-08	-2.37928e-10	-0.911574
5789015	chr12:5789015:G:A	2.16299e-08	-2.37928e-10	-1.41581	9.53261e-08	-2.37928e-10	-1.41795	6.58808e-09	-2.37928e-10	-1.331
5789020	chr12:5789020:C:G	3.67866e-09	-1.89269	-1.29465	1.68162e-08	-1.89303	-1.25988	9.45369e-10	-1.90924	-1.3632
5789338	chr12:5789338:G:A	3.87667e-09	-1.90704	-1.22787	1.78099e-08	-1.90763	-1.18786	9.89541e-10	-1.9203	-1.30647
5789541	chr12:5789541:G:C	1.96451e-08	-2.37928e-10	-1.51206	8.73934e-08	-2.37928e-10	-1.50483	5.43561e-09	-2.37928e-10	-1.52329
5790039	chr12:5790039:C:T	2.08951e-08	-2.37928e-10	-1.45038	9.32225e-08	-2.37928e-10	-1.44027	5.78426e-09	-2.37928e-10	-1.46112
5790372	chr12:5790372:A:G	3.28386e-09	-1.91607	-1.3848	1.49112e-08	-1.91656	-1.35658	8.60299e-10	-1.9267	-1.44003
5790431	chr12:5790431:C:T	3.63786e-09	-1.73868	-1.45982	1.94929e-08	-1.59931	-1.4059	9.88769e-10	-1.7117	-1.51585
5790806	chr12:5790806:T:C	4.41048e-09	-1.6512	-1.35471	2.02047e-08	-1.69892	-1.27042	1.10208e-09	-1.65891	-1.46015
5790946	chr12:5790946:C:G	2.0141e-08	-2.37928e-10	-1.48713	8.80061e-08	-2.37928e-10	-1.49785	5.76655e-09	-2.37928e-10	-1.46419
5791013	chr12:5791013:C:T	2.00941e-08	-1.48947	-5.0546e-10	7.80558e-08	-1.61783	-5.0546e-10	5.32193e-09	-1.54442	-5.0546e-10
5791466	chr12:5791466:C:T	1.85885e-08	-1.56735	-5.0546e-10	8.18712e-08	-1.57011	-5.0546e-10	5.38921e-09	-1.53186	-5.0546e-10
5791793	chr12:5791793:A:C	7.50097e-09	-1.93372	-0.541142	3.58466e-08	-1.92241	-0.473598	1.79251e-09	-1.93429	-0.698355
5791982	chr12:5791982:A:C	1.93587e-08	-2.37928e-10	-1.52675	8.55283e-08	-2.37928e-10	-1.52641	5.4583e-09	-2.37928e-10	-1.51912
5792275	chr12:5792275:A:AT	2.02794e-08	-2.37928e-10	-1.48028	8.90763e-08	-2.37928e-10	-1.48576	5.65176e-09	-2.37928e-10	-1.48429
5792379	chr12:5792379:C:T	1.35237e-08	-1.88545	-5.0546e-10	6.20547e-08	-1.84724	-5.0546e-10	3.86868e-09	-1.86335	-5.0546e-10
5793036	chr12:5793036:T:G	1.33458e-08	-1.6571	-0.241592	6.50547e-08	-1.56806	-0.231968	3.23351e-09	-1.6402	-0.402491
5793132	chr12:5793132:T:C	2.2527e-08	-2.37928e-10	-1.37518	1.01347e-07	-2.37928e-10	-1.35671	6.1765e-09	-2.37928e-10	-1.39551
5794240	chr12:5794240:G:A	1.58892e-08	-1.60667	-0.117576	5.98509e-08	-1.66231	-0.221087	5.12519e-09	-1.6255	0.0434111
5794824	chr12:5794824:T:C	7.82222e-09	-1.87881	-0.554113	3.54053e-08	-1.87015	-0.53824	2.11595e-09	-1.86518	-0.601577
5795001	chr12:5795001:G:A	1.96599e-08	-2.37928e-10	-1.51131	8.71176e-08	-2.37928e-10	-1.508	5.44996e-09	-2.37928e-10	-1.52065
5795044	chr12:5795044:G:C	1.38436e-08	-1.86207	-5.0546e-10	5.95091e-08	-1.88913	-5.0546e-10	3.68923e-09	-1.91084	-5.0546e-10
5795126	chr12:5795126:C:T	1.38074e-08	-1.66082	-0.203869	5.26208e-08	-1.70846	-0.30368	4.48582e-09	-1.67593	-0.039411
5795139	chr12:5795139:C:T	7.79291e-09	-1.88321	-0.553466	3.52603e-08	-1.87489	-0.537602	2.10706e-09	-1.8701	-0.600864
5795508	chr12:5795508:C:T	2.00791e-08	-2.37928e-10	-1.49021	8.77453e-08	-2.37928e-10	-1.50082	5.78372e-09	-2.37928e-10	-1.46121
5795715	chr12:5795715:A:G	2.09134e-08	-2.37928e-10	-1.4495	9.12875e-08	-2.37928e-10	-1.46124	6.0757e-09	-2.37928e-10	-1.41196
5795732	chr12:5795732:T:G	2.59944e-08	-2.37928e-10	-1.23201	1.17406e-07	-2.37928e-10	-1.20961	7.48336e-09	-2.37928e-10	-1.20358
5795751	chr12:5795751:T:C	2.09688e-08	-2.37928e-10	-1.44685	9.11448e-08	-2.37928e-10	-1.4628	6.10891e-09	-2.37928e-10	-1.40651
5795769	chr12:5795769:C:T	1.29521e-08	-1.92863	-5.0546e-10	5.87291e-08	-1.90232	-5.0546e-10	3.67063e-09	-1.9159	-5.0546e-10
5796503	chr12:5796503:ACT:A	5.4549e-09	-1.87172	-0.921661	2.30968e-08	-1.80801	-1.02755	1.71851e-09	-1.86801	-0.806794
5796603	chr12:5796603:C:G	5.8082e-09	-1.87598	-0.854638	2.43969e-08	-1.80971	-0.97109	1.86588e-09	-1.86704	-0.725482
5796636	chr12:5796636:C:T	5.79306e-09	-1.87533	-0.8579	2.43657e-08	-1.80903	-0.97305	1.86041e-09	-1.86633	-0.729129
5796698	chr12:5796698:C:T	1.91619e-08	-1.56609	0.0291213	7.4264e-08	-1.5808	-0.0868289	6.33982e-09	-1.57182	0.202407
5796707	chr12:5796707:G:A	2.07023e-08	-1.45965	-5.0546e-10	8.50219e-08	-1.53235	-5.0546e-10	6.42339e-09	-1.35631	-5.0546e-10
5796973	chr12:5796973:G:A	8.23347e-09	-0.860282	-1.5214	5.67112e-08	-0.420705	-1.51658	3.00053e-09	-0.755248	-1.36222
5796993	chr12:5796993:A:T	4.13703e-09	-1.58523	-1.48468	1.84907e-08	-1.56624	-1.49175	1.16861e-09	-1.58054	-1.47991
5797048	chr12:5797048:G:A	1.40933e-08	-1.69143	-0.152767	5.55283e-08	-1.69579	-0.262567	4.75077e-09	-1.6863	0.028344
5797089	chr12:5797089:G:A	3.89324e-09	-1.90524	-1.22541	1.67632e-08	-1.85417	-1.3019	1.19553e-09	-1.89886	-1.13881
5797126	chr12:5797126:A:C	5.40032e-09	-1.27907	-1.52436	3.56608e-08	-0.890008	-1.51119	1.9565e-09	-1.16543	-1.37967
5797419	chr12:5797419:G:C	7.77406e-09	-1.87785	-0.561246	3.51832e-08	-1.86906	-0.545621	2.10588e-09	-1.86395	-0.607578
5797549	chr12:5797549:A:G	1.32979e-08	-1.90228	-5.0546e-10	5.68203e-08	-1.93536	-5.0546e-10	3.73311e-09	-1.89902	-5.0546e-10
5797566	chr12:5797566:C:T	1.50092e-08	-1.70469	-0.076538	5.73132e-08	-1.72645	-0.200276	5.31979e-09	-1.68992	0.145089
5797675	chr12:5797675:T:C	1.46336e-08	-1.75909	-0.0474783	6.99317e-08	-1.69261	-0.0351288	3.60239e-09	-1.72626	-0.208401
5797794	chr12:5797794:T:C	1.94882e-08	-2.37928e-10	-1.52008	8.59467e-08	-2.37928e-10	-1.52153	5.63222e-09	-2.37928e-10	-1.48776
5798061	chr12:5798061:G:A	2.11423e-08	-2.37928e-10	-1.43861	9.44721e-08	-2.37928e-10	-1.42695	5.83897e-09	-2.37928e-10	-1.45171
5798153	chr12:5798153:C:T	2.02251e-08	-2.37928e-10	-1.48296	8.71713e-08	-2.37928e-10	-1.50738	5.85725e-09	-2.37928e-10	-1.44858
5798460	chr12:5798460:C:T	2.00492e-08	-2.37928e-10	-1.4917	8.7552e-08	-2.37928e-10	-1.50302	5.81506e-09	-2.37928e-10	-1.45581
5798789	chr12:5798789:C:T	1.93898e-08	-2.37928e-10	-1.52515	8.5783e-08	-2.37928e-10	-1.52343	5.41819e-09	-2.37928e-10	-1.5265
5798795	chr12:5798795:C:T	5.58386e-09	-1.65991	-1.1101	2.35209e-08	-1.7061	-1.11127	1.63943e-09	-1.71078	-1.01113
5799037	chr12:5799037:C:T	5.85759e-09	-1.48873	-1.23343	3.2717e-08	-1.31192	-1.17544	1.64115e-09	-1.40674	-1.31413
5799244	chr12:5799244:G:A	1.94894e-08	-2.37928e-10	-1.52002	8.6828e-08	-2.37928e-10	-1.51133	5.41833e-09	-2.37928e-10	-1.52647
5799317	chr12:5799317:G:A	2.0573e-08	-2.37928e-10	-1.46591	9.03459e-08	-2.37928e-10	-1.47161	5.77773e-09	-2.37928e-10	-1.46225
5799663	chr12:5799663:A:G	3.06e-08	-2.37928e-10	-1.06889	1.27545e-07	-2.37928e-10	-1.12679	9.47456e-09	-2.37928e-10	-0.967649
5799792	chr12:5799792:G:A	5.67584e-09	-1.62242	-1.13125	2.50673e-08	-1.60765	-1.14604	1.6482e-09	-1.62848	-1.0881
5800149	chr12:5800149:G:A	2.29444e-08	-2.37928e-10	-1.35682	9.93717e-08	-2.37928e-10	-1.37639	6.38728e-09	-2.37928e-10	-1.36195
5800405	chr12:5800405:G:A	1.96932e-08	-2.37928e-10	-1.50962	8.64356e-08	-2.37928e-10	-1.51585	5.63067e-09	-2.37928e-10	-1.48803
5800587	chr12:5800587:TAAA:T	5.00286e-09	-1.42732	-1.45256	2.20285e-08	-1.43459	-1.44832	1.51097e-09	-1.36893	-1.43458
5800605	chr12:5800605:C:T	4.15015e-08	-2.37928e-10	-0.764162	1.87869e-07	-2.37928e-10	-0.73951	1.06438e-08	-2.37928e-10	-0.851284
5800890	chr12:5800890:A:G	2.31691e-08	-2.37928e-10	-1.34707	1.03575e-07	-2.37928e-10	-1.33496	6.39868e-09	-2.37928e-10	-1.36017
5800925	chr12:5800925:T:C	2.06988e-08	-2.37928e-10	-1.45982	9.25381e-08	-2.37928e-10	-1.44763	5.88649e-09	-2.37928e-10	-1.4436
5801069	chr12:5801069:T:C	9.3656e-09	-1.65966	-0.593187	3.08903e-08	-1.77845	-0.766363	3.95531e-09	-1.6525	-0.1887
5801132	chr12:5801132:T:C	2.41518e-08	-2.37928e-10	-1.30553	1.03092e-07	-2.37928e-10	-1.33964	7.06374e-09	-2.37928e-10	-1.26129
5801277	chr12:5801277:C:T	2.5985e-08	-2.37928e-10	-1.23237	1.19375e-07	-2.37928e-10	-1.19298	6.75888e-09	-2.37928e-10	-1.3054
5801282	chr12:5801282:C:G	2.05114e-08	-2.37928e-10	-1.46891	8.9348e-08	-2.37928e-10	-1.48271	5.94629e-09	-2.37928e-10	-1.43349
5801493	chr12:5801493:C:T	1.76104e-08	-1.6214	-5.0546e-10	7.15644e-08	-1.70466	-5.0546e-10	4.88363e-09	-1.63037	-5.0546e-10
5801647	chr12:5801647:G:A	2.59935e-08	-1.23205	-5.0546e-10	1.01435e-07	-1.35584	-5.0546e-10	6.37362e-09	-1.36409	-5.0546e-10
5801994	chr12:5801994:C:T	1.95754e-08	-2.37928e-10	-1.51562	8.60166e-08	-2.37928e-10	-1.52071	5.57935e-09	-2.37928e-10	-1.49719
5802000	chr12:5802000:C:T	2.00373e-08	-2.37928e-10	-1.4923	8.93679e-08	-2.37928e-10	-1.48249	5.50663e-09	-2.37928e-10	-1.51031
5802015	chr12:5802015:G:C	2.00841e-08	-2.37928e-10	-1.48997	8.83615e-08	-2.37928e-10	-1.49382	5.94883e-09	-2.37928e-10	-1.43307
5802048	chr12:5802048:T:C	6.11297e-09	-1.24147	-1.43801	3.491e-08	-0.916227	-1.50625	2.46227e-09	-1.15078	-1.1644
5802298	chr12:5802298:C:T	6.21516e-09	-1.59249	-1.07041	2.74275e-08	-1.57461	-1.0891	1.79332e-09	-1.59867	-1.03352
5802668	chr12:5802668:A:G	2.68168e-08	-1.20086	-5.0546e-10	1.04386e-07	-1.32716	-5.0546e-10	6.55169e-09	-1.33654	-5.0546e-10
5803263	chr12:5803263:G:A	1.37653e-08	-1.86774	-5.0546e-10	6.37108e-08	-1.8209	-5.0546e-10	3.98445e-09	-1.83386	-5.0546e-10
5803430	chr12:5803430:C:T	9.32699e-09	-0.759042	-1.49794	5.98767e-08	-0.407356	-1.47561	2.99389e-09	-0.594688	-1.525
5803646	chr12:5803646:G:A	1.4385e-08	-0.321275	-1.50243	9.30833e-08	0.0408426	-1.4826	4.53894e-09	-0.177956	-1.52561
5803677	chr12:5803677:A:C	1.95583e-08	-2.37928e-10	-1.51649	8.58914e-08	-2.37928e-10	-1.52217	5.52791e-09	-2.37928e-10	-1.50645
5803698	chr12:5803698:G:A	2.11086e-08	-2.37928e-10	-1.44021	9.16476e-08	-2.37928e-10	-1.4573	6.16221e-09	-2.37928e-10	-1.39782
5803817	chr12:5803817:C:G	9.32098e-09	-0.754899	-1.50272	5.97656e-08	-0.402697	-1.48213	3.00452e-09	-0.590142	-1.526
5803948	chr12:5803948:T:C	1.98855e-08	-2.37928e-10	-1.4999	8.75473e-08	-2.37928e-10	-1.50308	5.85191e-09	-2.37928e-10	-1.44949
5804001	chr12:5804001:C:T	8.01952e-09	-0.930227	-1.47779	5.47811e-08	-0.447452	-1.52446	3.3165e-09	-0.800758	-1.21659
5804378	chr12:5804378:A:G	1.98428e-08	-2.37928e-10	-1.50205	8.83489e-08	-2.37928e-10	-1.49396	5.47186e-09	-2.37928e-10	-1.51664
5804651	chr12:5804651:A:G	2.05141e-08	-2.37928e-10	-1.46878	8.93583e-08	-2.37928e-10	-1.4826	5.94725e-09	-2.37928e-10	-1.43333
5804924	chr12:5804924:GA:G	2.02987e-08	-2.37928e-10	-1.47934	8.85451e-08	-2.37928e-10	-1.49174	5.86741e-09	-2.37928e-10	-1.44685
5805509	chr12:5805509:C:T	4.00409e-09	-1.57891	-1.52366	1.72127e-08	-1.60776	-1.52184	1.1664e-09	-1.53569	-1.52665
5805529	chr12:5805529:G:A	2.81545e-08	-1.15218	-5.0546e-10	1.08881e-07	-1.285	-5.0546e-10	6.84747e-09	-1.29238	-5.0546e-10
5805535	chr12:5805535:A:C	3.28046e-08	-2.37928e-10	-0.999323	1.38959e-07	-2.37928e-10	-1.04108	1.00449e-08	-2.37928e-10	-0.909192
5805557	chr12:5805557:G:T	3.2871e-08	-2.37928e-10	-0.997301	1.39228e-07	-2.37928e-10	-1.03914	1.00666e-08	-2.37928e-10	-0.907035
5806742	chr12:5806742:T:C	1.07997e-08	-0.720937	-1.38943	6.66342e-08	-0.295682	-1.48035	4.65535e-09	-0.609307	-1.06894
5806995	chr12:5806995:T:C	1.93761e-08	-2.37928e-10	-1.52585	8.57656e-08	-2.37928e-10	-1.52364	5.42463e-09	-2.37928e-10	-1.52531
5807108	chr12:5807108:C:A	2.1037e-08	-2.37928e-10	-1.44361	9.2354e-08	-2.37928e-10	-1.44963	6.00752e-09	-2.37928e-10	-1.42325
5807120	chr12:5807120:G:C	2.34342e-08	-2.37928e-10	-1.33569	1.02398e-07	-2.37928e-10	-1.34638	6.58601e-09	-2.37928e-10	-1.33131
5807128	chr12:5807128:T:C	2.61817e-08	-1.22483	-5.0546e-10	1.02589e-07	-1.34452	-5.0546e-10	6.44193e-09	-1.35343	-5.0546e-10
5807180	chr12:5807180:T:C	3.01813e-08	-1.08267	-5.0546e-10	1.16368e-07	-1.2185	-5.0546e-10	7.3116e-09	-1.2268	-5.0546e-10
5807184	chr12:5807184:G:A	1.0949e-08	-0.676347	-1.4203	6.87842e-08	-0.24961	-1.49467	4.58571e-09	-0.566178	-1.12714
5807237	chr12:5807237:C:T	3.02895e-08	-1.07909	-5.0546e-10	1.16732e-07	-1.21538	-5.0546e-10	7.33541e-09	-1.22355	-5.0546e-10
5807564	chr12:5807564:T:C	1.94286e-08	-2.37928e-10	-1.52314	8.56277e-08	-2.37928e-10	-1.52524	5.45317e-09	-2.37928e-10	-1.52006
5807591	chr12:5807591:T:C	2.10064e-08	-2.37928e-10	-1.44507	9.19446e-08	-2.37928e-10	-1.45407	6.12014e-09	-2.37928e-10	-1.40467
5807666	chr12:5807666:C:G	1.74722e-08	-1.62928	-5.0546e-10	8.24484e-08	-1.56308	-5.0546e-10	5.39497e-09	-1.53079	-5.0546e-10
5807667	chr12:5807667:A:T	1.7483e-08	-1.62866	-5.0546e-10	8.25013e-08	-1.56244	-5.0546e-10	5.3986e-09	-1.53012	-5.0546e-10
5807914	chr12:5807914:G:A	3.91468e-09	-1.60191	-1.52325	1.62887e-08	-1.65895	-1.52583	1.14545e-09	-1.571	-1.50946
5808098	chr12:5808098:C:T	1.6055e-08	-1.71387	-5.0546e-10	6.48014e-08	-1.80393	-5.0546e-10	4.35898e-09	-1.74402	-5.0546e-10
5808618	chr12:5808618:A:G	2.32062e-08	-2.37928e-10	-1.34547	1.04678e-07	-2.37928e-10	-1.32436	6.17628e-09	-2.37928e-10	-1.39554
5808619	chr12:5808619:C:T	3.01807e-08	-1.08269	-5.0546e-10	1.16367e-07	-1.21851	-5.0546e-10	7.31139e-09	-1.22683	-5.0546e-10
5809323	chr12:5809323:AAAAGCT:A	2.93456e-09	-1.92714	-1.4862	1.33449e-08	-1.91348	-1.47064	7.94929e-10	-1.93369	-1.51207
5809384	chr12:5809384:A:G	5.51998e-09	-1.26633	-1.51519	2.82321e-08	-1.13754	-1.49725	1.58996e-09	-1.22618	-1.52637
5809409	chr12:5809409:A:G	3.08227e-09	-1.92118	-1.44305	1.31623e-08	-1.93184	-1.46606	8.94059e-10	-1.92835	-1.3999
5809451	chr12:5809451:T:C	5.29323e-09	-1.30294	-1.52052	2.69e-08	-1.17701	-1.50611	1.53718e-09	-1.26193	-1.52438
5809565	chr12:5809565:C:T	2.15298e-08	-2.37928e-10	-1.42045	9.32556e-08	-2.37928e-10	-1.43991	6.31119e-09	-2.37928e-10	-1.37394
5809702	chr12:5809702:T:A	4.84167e-09	-1.39909	-1.51354	2.63478e-08	-1.17886	-1.52501	1.66966e-09	-1.35398	-1.34966
5809754	chr12:5809754:G:A	5.83495e-09	-1.49174	-1.23429	2.34631e-08	-1.55559	-1.26423	1.85217e-09	-1.45619	-1.14371
5809816	chr12:5809816:C:T	3.46712e-09	-1.83461	-1.41196	1.68776e-08	-1.77229	-1.37698	8.72249e-10	-1.85788	-1.49506
5809885	chr12:5809885:C:T	4.19948e-09	-1.67936	-1.37557	1.84203e-08	-1.68053	-1.38127	1.20772e-09	-1.63946	-1.38807
5809920	chr12:5809920:G:A	1.99148e-08	-2.37928e-10	-1.49843	8.71426e-08	-2.37928e-10	-1.50771	5.74665e-09	-2.37928e-10	-1.46764
5810282	chr12:5810282:G:A	2.61514e-08	-2.37928e-10	-1.22599	1.12619e-07	-2.37928e-10	-1.25125	7.45031e-09	-2.37928e-10	-1.208
5810283	chr12:5810283:G:T	2.60618e-08	-2.37928e-10	-1.22942	1.12248e-07	-2.37928e-10	-1.25455	7.42421e-09	-2.37928e-10	-1.21151
5810437	chr12:5810437:C:T	2.79723e-09	-1.93545	-1.52581	1.28537e-08	-1.89502	-1.52661	8.06872e-10	-1.92453	-1.50632
5810551	chr12:5810551:C:T	1.95229e-08	-2.37928e-10	-1.5183	8.6518e-08	-2.37928e-10	-1.5149	5.44145e-09	-2.37928e-10	-1.52221
5810676	chr12:5810676:C:G	7.3854e-08	-2.37928e-10	-0.187801	3.53625e-07	-2.37928e-10	-0.107017	2.05218e-08	-2.37928e-10	-0.194773
5810787	chr12:5810787:A:G	2.18757e-08	-2.37928e-10	-1.40451	9.49283e-08	-2.37928e-10	-1.42213	6.35524e-09	-2.37928e-10	-1.36698
5810795	chr12:5810795:A:G	7.53049e-09	-1.06409	-1.40684	4.08329e-08	-0.778866	-1.4869	2.78605e-09	-1.07946	-1.11218
5810885	chr12:5810885:C:T	1.29524e-08	-1.92861	-5.0546e-10	5.73511e-08	-1.92606	-5.0546e-10	3.62413e-09	-1.92865	-5.0546e-10
5810919	chr12:5810919:C:T	4.91841e-08	-2.37928e-10	-0.594322	2.23832e-07	-2.37928e-10	-0.56436	1.21579e-08	-2.37928e-10	-0.718284
5810936	chr12:5810936:G:A	3.07471e-09	-1.86225	-1.50443	1.25107e-08	-1.93271	-1.51596	8.627e-10	-1.88986	-1.47409
5811297	chr12:5811297:T:C	2.0937e-08	-2.37928e-10	-1.44837	9.34033e-08	-2.37928e-10	-1.43833	5.73955e-09	-2.37928e-10	-1.46888
5811968	chr12:5811968:C:T	6.60275e-09	-1.12088	-1.48153	2.58101e-08	-1.23142	-1.49307	1.65655e-09	-1.25433	-1.4572
5813192	chr12:5813192:T:C	1.03815e-08	-0.665672	-1.48419	3.80402e-08	-0.836381	-1.50023	2.33276e-09	-0.89788	-1.47133
5813469	chr12:5813469:G:A	2.85993e-08	-2.37928e-10	-1.13651	1.26779e-07	-2.37928e-10	-1.13281	7.60891e-09	-2.37928e-10	-1.18694
5813522	chr12:5813522:A:G	8.38106e-09	-0.847235	-1.51668	2.75194e-08	-1.13861	-1.52175	1.91898e-09	-1.06482	-1.49964
5813729	chr12:5813729:C:A	1.64877e-08	-0.405058	-1.28222	8.18037e-08	-0.138247	-1.43269	6.79216e-09	-0.473548	-0.826944
5814181	chr12:5814181:C:A	4.43265e-08	-2.37928e-10	-0.698309	2.00931e-07	-2.37928e-10	-0.672294	1.10679e-08	-2.37928e-10	-0.812212
5814189	chr12:5814189:G:A	2.39866e-08	-2.37928e-10	-1.3124	1.09297e-07	-2.37928e-10	-1.28119	6.39163e-09	-2.37928e-10	-1.36127
5814201	chr12:5814201:G:A	8.32904e-09	-0.850957	-1.51919	2.74093e-08	-1.14088	-1.52349	1.90717e-09	-1.06685	-1.50379
5814231	chr12:5814231:G:A	2.9514e-09	-1.88169	-1.52592	1.29741e-08	-1.88556	-1.52674	8.4786e-10	-1.85818	-1.52312
5814293	chr12:5814293:G:A	2.02785e-08	-2.37928e-10	-1.48033	9.00424e-08	-2.37928e-10	-1.47497	5.58129e-09	-2.37928e-10	-1.49684
5814467	chr12:5814467:G:C	1.17116e-08	-0.718961	-1.31035	4.28457e-08	-0.866533	-1.35112	2.68375e-09	-0.936899	-1.29215
5814573	chr12:5814573:C:T	2.01604e-08	-2.37928e-10	-1.48617	8.83915e-08	-2.37928e-10	-1.49348	5.7075e-09	-2.37928e-10	-1.47448
5814982	chr12:5814982:C:T	8.21829e-09	-0.865809	-1.51772	2.70625e-08	-1.15461	-1.5225	1.88428e-09	-1.08142	-1.50129
5815127	chr12:5815127:A:C	2.2068e-08	-1.39576	-5.0546e-10	1.34919e-07	-1.07058	-5.0546e-10	7.64479e-09	-1.18224	-5.0546e-10
5815309	chr12:5815309:A:G	3.09616e-09	-1.92818	-1.43155	1.41225e-08	-1.92085	-1.40664	8.23236e-10	-1.93466	-1.47612
5815470	chr12:5815470:T:A	8.62865e-09	-0.821441	-1.51336	2.81794e-08	-1.11732	-1.51934	1.97616e-09	-1.04071	-1.4944
5815869	chr12:5815869:T:C	1.9373e-08	-2.37928e-10	-1.52601	8.54922e-08	-2.37928e-10	-1.52683	5.43196e-09	-2.37928e-10	-1.52396
5815888	chr12:5815888:T:G	2.98172e-09	-1.93511	-1.46228	1.43628e-08	-1.87422	-1.43639	8.04361e-10	-1.92923	-1.50474
5816210	chr12:5816210:C:A	3.03814e-09	-1.86427	-1.51438	1.40399e-08	-1.82176	-1.51159	8.78593e-10	-1.82403	-1.52166
5816772	chr12:5816772:C:A	3.10163e-09	-1.92969	-1.42828	1.42078e-08	-1.91861	-1.40285	8.24874e-10	-1.93512	-1.47367
5818118	chr12:5818118:T:C	2.0875e-08	-2.37928e-10	-1.45134	9.19656e-08	-2.37928e-10	-1.45384	6.34632e-09	-2.37928e-10	-1.36838
5818173	chr12:5818173:A:AAGG	3.95985e-08	-2.37928e-10	-0.8111	1.61405e-07	-2.37928e-10	-0.891336	1.17491e-08	-2.37928e-10	-0.752481
5818225	chr12:5818225:T:TG	4.86032e-09	-1.89206	-1.01673	2.1238e-08	-1.79201	-1.12745	1.54635e-09	-1.88964	-0.890723
5818347	chr12:5818347:G:A	2.17876e-08	-2.37928e-10	-1.40855	9.58268e-08	-2.37928e-10	-1.41271	6.32713e-09	-2.37928e-10	-1.37141
5818420	chr12:5818420:T:C	3.55465e-09	-1.84877	-1.37286	1.50411e-08	-1.92294	-1.34153	9.32961e-10	-1.87441	-1.41124
5818663	chr12:5818663:A:G	4.98424e-09	-1.87453	-1.00908	2.20799e-08	-1.76025	-1.12033	1.58738e-09	-1.87192	-0.882261
5818690	chr12:5818690:G:A	1.41965e-08	-0.593317	-1.24358	5.10467e-08	-0.751312	-1.2912	3.21714e-09	-0.824392	-1.22338
5818944	chr12:5818944:G:C	2.06267e-08	-2.37928e-10	-1.46331	9.13089e-08	-2.37928e-10	-1.46101	5.70922e-09	-2.37928e-10	-1.47418
5818985	chr12:5818985:T:C	1.34277e-08	-0.642609	-1.24996	4.85127e-08	-0.796669	-1.29676	3.06049e-09	-0.867972	-1.22971
5819016	chr12:5819016:A:T	1.93689e-08	-2.37928e-10	-1.52622	8.54924e-08	-2.37928e-10	-1.52683	5.46382e-09	-2.37928e-10	-1.51811
5819261	chr12:5819261:G:A	6.71201e-08	-2.37928e-10	-0.283408	2.87616e-07	-2.37928e-10	-0.313629	1.67527e-08	-2.37928e-10	-0.397698
5819547	chr12:5819547:T:C	3.36492e-09	-1.86884	-1.40765	1.55933e-08	-1.77237	-1.45604	1.01978e-09	-1.87035	-1.32632
5819548	chr12:5819548:G:A	8.77035e-09	-0.795388	-1.52313	2.86677e-08	-1.09366	-1.52583	1.98792e-09	-1.01776	-1.51141
5819567	chr12:5819567:T:G	1.93592e-08	-2.37928e-10	-1.52672	8.54927e-08	-2.37928e-10	-1.52682	5.46565e-09	-2.37928e-10	-1.51778
5819742	chr12:5819742:A:G	1.39909e-08	-0.600403	-1.25108	5.05007e-08	-0.755748	-1.29752	3.17385e-09	-0.829647	-1.23167
5819824	chr12:5819824:T:C	8.88388e-09	-0.780908	-1.52475	2.89835e-08	-1.08197	-1.52656	2.00696e-09	-1.00477	-1.51487
5819848	chr12:5819848:AAGTGGCAGC:A	8.89385e-09	-0.782088	-1.52244	2.89922e-08	-1.08276	-1.52547	2.01434e-09	-1.00601	-1.50995
5820134	chr12:5820134:A:C	2.08448e-08	-1.45279	-5.0546e-10	1.25137e-07	-1.14585	-5.0546e-10	7.15225e-09	-1.24883	-5.0546e-10
5820187	chr12:5820187:T:C	8.63831e-09	-0.807648	-1.52604	2.83457e-08	-1.10395	-1.52683	1.95662e-09	-1.02678	-1.51826
5820293	chr12:5820293:A:G	2.97588e-09	-1.88532	-1.51403	1.36662e-08	-1.84908	-1.51124	8.55584e-10	-1.85079	-1.52144
5820303	chr12:5820303:T:A	2.03624e-08	-2.37928e-10	-1.4762	8.94432e-08	-2.37928e-10	-1.48165	6.07691e-09	-2.37928e-10	-1.41176
5820401	chr12:5820401:T:C	5.4928e-08	-2.37928e-10	-0.483868	2.38203e-07	-2.37928e-10	-0.502131	1.42547e-08	-2.37928e-10	-0.559174
5820566	chr12:5820566:G:A	1.37673e-08	-0.483768	-1.38382	6.08135e-08	-0.41891	-1.44853	3.83468e-09	-0.60676	-1.26541
5820573	chr12:5820573:G:A	2.15475e-08	-2.37928e-10	-1.41963	9.62103e-08	-2.37928e-10	-1.40872	5.87903e-09	-2.37928e-10	-1.44487
5820752	chr12:5820752:C:A	4.88181e-09	-1.61111	-1.29327	2.00213e-08	-1.6581	-1.32036	1.43539e-09	-1.59526	-1.25957
5820985	chr12:5820985:C:T	8.49689e-09	-0.825147	-1.52504	2.79489e-08	-1.11821	-1.52667	1.92892e-09	-1.04369	-1.51561
5821252	chr12:5821252:C:G	4.85633e-09	-1.83154	-1.07807	2.23033e-08	-1.68915	-1.18137	1.62779e-09	-1.79314	-0.9359
5821301	chr12:5821301:C:T	2.48672e-08	-1.47807	0.201726	1.24044e-07	-1.47119	0.316574	5.76245e-09	-1.55173	0.0868307
5821493	chr12:5821493:G:A	4.98012e-09	-1.58924	-1.2952	2.04115e-08	-1.63703	-1.32212	1.46635e-09	-1.57267	-1.26081
5821607	chr12:5821607:G:A	5.53148e-08	-2.37928e-10	-0.476851	2.36364e-07	-2.37928e-10	-0.509881	1.3978e-08	-2.37928e-10	-0.578775
5821794	chr12:5821794:T:C	2.02507e-08	-2.37928e-10	-1.4817	8.96229e-08	-2.37928e-10	-1.47964	5.61309e-09	-2.37928e-10	-1.49116
5821839	chr12:5821839:T:C	3.04304e-09	-1.86332	-1.51371	1.40549e-08	-1.82147	-1.51081	8.80279e-10	-1.82297	-1.5208
5821926	chr12:5821926:G:A	1.94173e-08	-2.37928e-10	-1.52373	8.59761e-08	-2.37928e-10	-1.52118	5.47113e-09	-2.37928e-10	-1.51677
5822043	chr12:5822043:C:T	2.01518e-08	-2.37928e-10	-1.4866	8.83818e-08	-2.37928e-10	-1.49359	5.6942e-09	-2.37928e-10	-1.47681
5822184	chr12:5822184:G:A	4.83459e-09	-1.62095	-1.29315	1.98339e-08	-1.66759	-1.32027	1.42026e-09	-1.60593	-1.25949
5822277	chr12:5822277:C:G	3.31733e-09	-1.87557	-1.41516	1.53173e-08	-1.78461	-1.46166	9.99507e-10	-1.87719	-1.33957
5822324	chr12:5822324:A:G	1.50882e-08	-0.600473	-1.1755	5.39659e-08	-0.757732	-1.22917	3.41423e-09	-0.833651	-1.15466
5823099	chr12:5823099:G:T	3.23865e-09	-1.93094	-1.3838	1.4967e-08	-1.91573	-1.35368	8.52133e-10	-1.93545	-1.44083
5823115	chr12:5823115:A:G	2.05736e-08	-1.46588	-5.0546e-10	1.238e-07	-1.15658	-5.0546e-10	7.0375e-09	-1.26501	-5.0546e-10
5823381	chr12:5823381:A:G	3.29164e-09	-1.92829	-1.37021	1.51203e-08	-1.92049	-1.33873	8.61828e-10	-1.93475	-1.43021
5823511	chr12:5823511:G:T	1.32492e-08	-1.90595	-5.0546e-10	5.776e-08	-1.91896	-5.0546e-10	3.65389e-09	-1.92047	-5.0546e-10
5823515	chr12:5823515:C:T	1.08745e-08	-0.59337	-1.5101	3.33248e-08	-0.950032	-1.51892	2.41883e-09	-0.853612	-1.47936
5823838	chr12:5823838:G:A	1.37404e-08	-1.86955	-5.0546e-10	5.87592e-08	-1.90181	-5.0546e-10	3.79951e-09	-1.88139	-5.0546e-10
5824297	chr12:5824297:C:A	2.19498e-08	-0.0167863	-1.38435	1.12687e-07	0.126408	-1.37705	5.68403e-09	-0.120032	-1.35857
5824590	chr12:5824590:G:A	5.07893e-09	-1.65563	-1.20916	2.08335e-08	-1.69749	-1.2412	1.50032e-09	-1.6402	-1.17038
5825572	chr12:5825572:T:C	2.19499e-08	-2.37928e-10	-1.40113	9.86178e-08	-2.37928e-10	-1.384	5.90082e-09	-2.37928e-10	-1.44117
5825759	chr12:5825759:T:A	2.40234e-08	-2.37928e-10	-1.31086	1.03654e-07	-2.37928e-10	-1.3342	7.05277e-09	-2.37928e-10	-1.26284
5825964	chr12:5825964:G:A	1.33081e-08	-1.90152	-5.0546e-10	6.09358e-08	-1.86543	-5.0546e-10	3.81822e-09	-1.87647	-5.0546e-10
5826334	chr12:5826334:T:C	1.35045e-08	-1.88687	-5.0546e-10	6.29561e-08	-1.83282	-5.0546e-10	4.34595e-09	-1.74702	-5.0546e-10
5826504	chr12:5826504:C:A	1.98791e-08	-2.37928e-10	-1.50022	8.76287e-08	-2.37928e-10	-1.50215	5.73334e-09	-2.37928e-10	-1.46996
5826936	chr12:5826936:A:G	7.83698e-09	-1.93034	-0.5007	3.7228e-08	-1.92846	-0.429736	2.12397e-09	-1.93362	-0.529354
5827099	chr12:5827099:G:A	1.25422e-08	-0.50135	-1.45944	3.9059e-08	-0.836827	-1.47335	2.72309e-09	-0.790619	-1.42387
5827318	chr12:5827318:ACGTGCTGTGTGGGCTTAGGACAGTCATGACC:A	4.73505e-08	-2.37928e-10	-0.632314	1.98938e-07	-2.37928e-10	-0.68226	1.33607e-08	-2.37928e-10	-0.62394
5827365	chr12:5827365:G:A	4.32166e-09	-1.9299	-1.09635	1.75934e-08	-1.93131	-1.17642	1.2996e-09	-1.92786	-1.02634
5827596	chr12:5827596:C:A	1.29002e-08	-1.93265	-5.0546e-10	5.81887e-08	-1.91156	-5.0546e-10	3.63466e-09	-1.92574	-5.0546e-10
5827744	chr12:5827744:C:T	3.90417e-09	-1.61606	-1.51179	1.45228e-08	-1.77737	-1.52216	1.10202e-09	-1.64127	-1.47785
5828172	chr12:5828172:G:C	2.41101e-08	-1.30726	-5.0546e-10	1.22689e-07	-1.1656	-5.0546e-10	6.24895e-09	-1.38385	-5.0546e-10
5828188	chr12:5828188:C:A	8.2619e-09	-0.877367	-1.50087	6.29043e-08	-0.429959	-1.40368	2.40991e-09	-0.847633	-1.48903
5828201	chr12:5828201:G:A	2.9379e-08	-2.37928e-10	-1.10961	1.27008e-07	-2.37928e-10	-1.131	8.6739e-09	-2.37928e-10	-1.05594
5828216	chr12:5828216:C:T	1.20429e-08	-0.498288	-1.50312	5.16117e-08	-0.511447	-1.52006	3.22925e-09	-0.551711	-1.4923
5828325	chr12:5828325:G:A	2.15285e-08	-2.37928e-10	-1.42051	9.37477e-08	-2.37928e-10	-1.43465	6.08529e-09	-2.37928e-10	-1.41039
5828792	chr12:5828792:T:C	3.37978e-08	-0.72809	-0.241405	1.4871e-07	-0.85774	-0.115515	7.50315e-09	-0.882981	-0.317956
5828882	chr12:5828882:C:G	4.03451e-08	-0.658104	-0.134318	1.7759e-07	-0.791252	-0.00452715	8.87596e-09	-0.81733	-0.215583
5828902	chr12:5828902:A:C	2.03273e-08	-2.37928e-10	-1.47793	9.09386e-08	-2.37928e-10	-1.46507	5.71448e-09	-2.37928e-10	-1.47326
5829280	chr12:5829280:C:T	3.78947e-08	-0.69107	-0.164009	1.67102e-07	-0.822351	-0.0342992	8.3762e-09	-0.847723	-0.243141
5829410	chr12:5829410:G:C	2.98695e-09	-1.89473	-1.50091	1.35809e-08	-1.86978	-1.49681	8.83906e-10	-1.84978	-1.48988
5829881	chr12:5829881:T:C	2.95531e-09	-1.88185	-1.52444	1.29335e-08	-1.88869	-1.52674	8.48951e-10	-1.85921	-1.52081
5829978	chr12:5829978:T:C	2.06446e-08	-2.37928e-10	-1.46244	9.17463e-08	-2.37928e-10	-1.45623	5.73159e-09	-2.37928e-10	-1.47027
5830271	chr12:5830271:T:C	1.97543e-08	-2.37928e-10	-1.50652	8.75931e-08	-2.37928e-10	-1.50255	5.45501e-09	-2.37928e-10	-1.51972
5830324	chr12:5830324:C:G	2.04287e-08	-2.37928e-10	-1.47295	8.9302e-08	-2.37928e-10	-1.48323	5.75552e-09	-2.37928e-10	-1.4661
5830775	chr12:5830775:C:T	1.15763e-08	-1.90268	-0.138247	5.61249e-08	-1.90504	-0.0426299	3.19888e-09	-1.88348	-0.169983
5830830	chr12:5830830:T:C	2.17579e-08	-2.37928e-10	-1.40991	9.81737e-08	-2.37928e-10	-1.38852	5.88266e-09	-2.37928e-10	-1.44425
5831055	chr12:5831055:C:T	2.16211e-08	-2.37928e-10	-1.41622	9.41731e-08	-2.37928e-10	-1.43012	6.11066e-09	-2.37928e-10	-1.40622
5831585	chr12:5831585:C:T	1.94574e-08	-2.37928e-10	-1.52166	8.61479e-08	-2.37928e-10	-1.51919	5.41784e-09	-2.37928e-10	-1.52656
5831587	chr12:5831587:A:T	4.18561e-08	-0.460559	-0.295096	1.56336e-07	-0.665133	-0.258111	1.09986e-08	-0.572858	-0.245638
5832134	chr12:5832134:C:T	2.01353e-08	-2.37928e-10	-1.48742	8.8572e-08	-2.37928e-10	-1.49144	5.99766e-09	-2.37928e-10	-1.42489
5832158	chr12:5832158:C:G	4.29568e-08	-0.471282	-0.258414	1.60596e-07	-0.675082	-0.221283	1.13051e-08	-0.58267	-0.208333
5832789	chr12:5832789:T:G	2.0075e-08	-2.37928e-10	-1.49042	8.79564e-08	-2.37928e-10	-1.49841	5.65168e-09	-2.37928e-10	-1.48431
5833165	chr12:5833165:C:G	3.19344e-08	-2.37928e-10	-1.02621	1.37207e-07	-2.37928e-10	-1.05377	1.02135e-08	-2.37928e-10	-0.892548
5833235	chr12:5833235:T:C	2.00125e-08	-2.37928e-10	-1.49353	8.80606e-08	-2.37928e-10	-1.49723	5.93771e-09	-2.37928e-10	-1.43494
5833264	chr12:5833264:T:C	3.25081e-08	-2.37928e-10	-1.0084	1.49243e-07	-2.37928e-10	-0.969677	8.2892e-09	-2.37928e-10	-1.10131
5833353	chr12:5833353:A:G	7.76565e-09	-0.927281	-1.5129	5.23673e-08	-0.576938	-1.44003	2.4118e-09	-0.861978	-1.47391
5833766	chr12:5833766:CT:C	7.63961e-09	-0.939581	-1.51696	5.07729e-08	-0.596885	-1.45101	2.39661e-09	-0.877384	-1.46482
5833925	chr12:5833925:C:T	2.01987e-08	-2.37928e-10	-1.48427	8.76266e-08	-2.37928e-10	-1.50217	6.02339e-09	-2.37928e-10	-1.42061
5833949	chr12:5833949:T:C	2.81982e-09	-1.92665	-1.52657	1.24569e-08	-1.93132	-1.52166	8.03574e-10	-1.91683	-1.51812
5834124	chr12:5834124:C:T	7.02459e-09	-1.02587	-1.5146	4.27052e-08	-0.762202	-1.45873	2.06479e-09	-0.990226	-1.50101
5834148	chr12:5834148:C:T	1.96036e-08	-2.37928e-10	-1.51418	8.70812e-08	-2.37928e-10	-1.50841	5.41893e-09	-2.37928e-10	-1.52636
5834416	chr12:5834416:G:T	1.0079e-07	-2.37928e-10	0.12315	4.10769e-07	-2.37928e-10	0.0427773	3.23404e-08	-2.37928e-10	0.260058
5834820	chr12:5834820:G:A	7.40474e-08	-2.37928e-10	-0.185186	3.12881e-07	-2.37928e-10	-0.229432	2.25661e-08	-2.37928e-10	-0.0998085
5834917	chr12:5834917:G:T	2.02021e-08	-2.37928e-10	-1.4841	8.85635e-08	-2.37928e-10	-1.49153	5.67819e-09	-2.37928e-10	-1.47963
5834938	chr12:5834938:A:G	2.37654e-08	-2.37928e-10	-1.32166	1.07675e-07	-2.37928e-10	-1.29614	6.06113e-09	-2.37928e-10	-1.41436
5835012	chr12:5835012:GAATACTAATTTGTTT:G	3.26217e-09	-1.78422	-1.52328	1.45642e-08	-1.81622	-1.48047	9.05398e-10	-1.83601	-1.47963
5835123	chr12:5835123:G:C	1.973e-08	-1.88893	0.381181	9.95203e-08	-1.90232	0.527424	4.97913e-09	-1.85911	0.248108
5835364	chr12:5835364:C:A	1.31532e-08	-0.448933	-1.46429	5.00921e-08	-0.607017	-1.45437	3.37807e-09	-0.526663	-1.47229
5835391	chr12:5835391:A:G	2.40741e-08	-2.37928e-10	-1.30875	1.09168e-07	-2.37928e-10	-1.28236	6.11736e-09	-2.37928e-10	-1.40513
5835634	chr12:5835634:C:T	6.01895e-08	-2.37928e-10	-0.392393	2.38661e-07	-2.37928e-10	-0.500211	1.7617e-08	-2.37928e-10	-0.347398
5836080	chr12:5836080:GA:G	2.53775e-08	-1.7876	0.531568	1.2634e-07	-1.86192	0.725648	5.4387e-09	-1.7537	0.230985
5836197	chr12:5836197:C:T	1.48602e-07	0.511379	-5.0546e-10	7.14294e-07	0.59604	-5.0546e-10	5.17284e-08	0.729747	-5.0546e-10
5836231	chr12:5836231:A:G	2.53287e-08	-2.37928e-10	-1.25795	1.15159e-07	-2.37928e-10	-1.22894	6.37423e-09	-2.37928e-10	-1.364
5836265	chr12:5836265:A:G	1.95182e-08	-2.37928e-10	-1.51855	8.56659e-08	-2.37928e-10	-1.5248	5.663e-09	-2.37928e-10	-1.48231
5836297	chr12:5836297:C:T	1.95252e-08	-2.37928e-10	-1.51819	8.59522e-08	-2.37928e-10	-1.52146	5.59237e-09	-2.37928e-10	-1.49486
5836567	chr12:5836567:C:T	3.25717e-08	-1.90232	0.895869	1.40363e-07	-1.85376	0.822739	9.81677e-09	-1.86926	0.937096
5837015	chr12:5837015:C:G	1.5169e-08	-1.77064	-5.0546e-10	6.40512e-08	-1.81557	-5.0546e-10	4.0543e-09	-1.81648	-5.0546e-10
5837626	chr12:5837626:G:A	1.94958e-08	-2.37928e-10	-1.51969	8.64901e-08	-2.37928e-10	-1.51522	5.42483e-09	-2.37928e-10	-1.52527
5838227	chr12:5838227:T:C	2.46588e-08	-2.37928e-10	-1.28476	1.06711e-07	-2.37928e-10	-1.30513	7.15501e-09	-2.37928e-10	-1.24845
5838711	chr12:5838711:G:A	3.81708e-08	-0.355963	-0.491856	1.19673e-07	-0.662904	-0.527591	1.04021e-08	-0.496224	-0.378029
5839102	chr12:5839102:A:G	1.93591e-08	-2.37928e-10	-1.52673	8.54921e-08	-2.37928e-10	-1.52683	5.49984e-09	-2.37928e-10	-1.51154
5839729	chr12:5839729:T:C	2.82142e-08	-2.37928e-10	-1.15007	1.14649e-07	-2.37928e-10	-1.23338	1.0239e-08	-2.37928e-10	-0.890058
5839737	chr12:5839737:G:A	2.0723e-08	-2.37928e-10	-1.45865	9.31687e-08	-2.37928e-10	-1.44084	5.60092e-09	-2.37928e-10	-1.49333
5839878	chr12:5839878:T:TCC	6.02019e-08	-2.37928e-10	-0.392187	2.38873e-07	-2.37928e-10	-0.499322	1.76576e-08	-2.37928e-10	-0.345095
5840096	chr12:5840096:C:T	8.26469e-09	-0.935102	-1.4428	4.90331e-08	-0.714758	-1.368	2.20282e-09	-0.905871	-1.52065
5840345	chr12:5840345:T:C	2.14059e-08	-2.37928e-10	-1.42623	9.15539e-08	-2.37928e-10	-1.45833	6.49068e-09	-2.37928e-10	-1.34589
5840361	chr12:5840361:C:T	1.9738e-08	-2.37928e-10	-1.50735	8.75035e-08	-2.37928e-10	-1.50358	5.45231e-09	-2.37928e-10	-1.52022
5840605	chr12:5840605:T:C	7.15368e-09	-1.00563	-1.51663	4.74065e-08	-0.667075	-1.44942	2.24218e-09	-0.945255	-1.46355
5840636	chr12:5840636:C:A	4.21443e-08	-0.26872	-0.480073	1.30905e-07	-0.586395	-0.514385	1.14436e-08	-0.414105	-0.364722
5840768	chr12:5840768:A:C	3.2114e-09	-1.80957	-1.51361	1.46269e-08	-1.839	-1.45339	8.69351e-10	-1.85596	-1.50031
5841432	chr12:5841432:G:T	5.06772e-09	-1.8601	-1.0069	2.36799e-08	-1.85247	-0.958163	1.42019e-09	-1.81105	-1.05442
5841456	chr12:5841456:C:T	3.84943e-09	-1.9016	-1.24037	1.76479e-08	-1.87218	-1.23246	1.17491e-09	-1.85612	-1.19895
5841928	chr12:5841928:A:G	4.61935e-09	-1.86898	-1.09066	2.07377e-08	-1.90443	-1.03888	1.20885e-09	-1.84806	-1.17853
5841963	chr12:5841963:G:A	2.52724e-08	-2.37928e-10	-1.26018	1.09247e-07	-2.37928e-10	-1.28165	7.33548e-09	-2.37928e-10	-1.22354
5842464	chr12:5842464:C:A	1.75207e-08	-1.62651	-5.0546e-10	7.08453e-08	-1.71476	-5.0546e-10	4.80368e-09	-1.64688	-5.0546e-10
5842778	chr12:5842778:G:A	2.39566e-08	-2.37928e-10	-1.31365	1.08551e-07	-2.37928e-10	-1.28803	6.11134e-09	-2.37928e-10	-1.40611
5842907	chr12:5842907:T:C	4.57091e-09	-1.82315	-1.14703	2.03408e-08	-1.864	-1.09863	1.24006e-09	-1.79257	-1.20853
5842946	chr12:5842946:T:C	2.39135e-08	-2.37928e-10	-1.31545	1.08344e-07	-2.37928e-10	-1.28994	6.10295e-09	-2.37928e-10	-1.40749
5843068	chr12:5843068:A:T	3.63387e-08	-0.385182	-0.511827	9.04633e-08	-0.829516	-0.640794	1.16425e-08	-0.591355	-0.170243
5843560	chr12:5843560:T:A	3.18994e-08	-1.0273	-5.0546e-10	1.1427e-07	-1.23669	-5.0546e-10	8.50727e-09	-1.07534	-5.0546e-10
5843660	chr12:5843660:AAGG:A	4.61387e-09	-1.82125	-1.13957	2.0527e-08	-1.86268	-1.09083	1.25163e-09	-1.79059	-1.20122
5843664	chr12:5843664:A:ACT	4.53159e-09	-1.82587	-1.15295	2.01755e-08	-1.86607	-1.10472	1.23058e-09	-1.79544	-1.21333
5844149	chr12:5844149:G:A	2.07874e-08	-2.37928e-10	-1.45555	9.25638e-08	-2.37928e-10	-1.44736	5.6806e-09	-2.37928e-10	-1.4792
5844228	chr12:5844228:G:A	4.67274e-09	-1.81111	-1.13704	2.07491e-08	-1.85432	-1.08843	1.26851e-09	-1.77905	-1.19937
5844251	chr12:5844251:A:G	2.01816e-08	-2.37928e-10	-1.48512	8.96158e-08	-2.37928e-10	-1.47972	5.53215e-09	-2.37928e-10	-1.50568
5844322	chr12:5844322:A:C	4.72202e-09	-1.81694	-1.12072	2.10203e-08	-1.85903	-1.07074	1.27954e-09	-1.78559	-1.18417
5844458	chr12:5844458:T:A	4.63097e-09	-1.82319	-1.13394	2.06221e-08	-1.86402	-1.08487	1.25543e-09	-1.79261	-1.19617
5844532	chr12:5844532:C:A	2.2815e-08	-2.37928e-10	-1.36247	9.95404e-08	-2.37928e-10	-1.37469	7.02421e-09	-2.37928e-10	-1.2669
5844905	chr12:5844905:CT:C	1.96419e-08	-2.37928e-10	-1.51222	8.59165e-08	-2.37928e-10	-1.52188	5.73714e-09	-2.37928e-10	-1.4693
5844976	chr12:5844976:A:G	2.53094e-08	-2.37928e-10	-1.25872	1.15011e-07	-2.37928e-10	-1.23023	6.37217e-09	-2.37928e-10	-1.36432
5845135	chr12:5845135:TG:T	8.98405e-08	-2.37928e-10	0.00814503	3.5465e-07	-2.37928e-10	-0.104124	2.70346e-08	-2.37928e-10	0.080859
5845658	chr12:5845658:C:T	4.25801e-08	-2.37928e-10	-0.738505	1.8236e-07	-2.37928e-10	-0.769272	1.27435e-08	-2.37928e-10	-0.671237
5845710	chr12:5845710:G:A	4.49265e-09	-1.85067	-1.13678	2.01449e-08	-1.88497	-1.08734	1.21541e-09	-1.82255	-1.19863
5845764	chr12:5845764:G:C	4.47514e-09	-1.83764	-1.15371	1.99804e-08	-1.87589	-1.10462	1.2138e-09	-1.80872	-1.21378
5845788	chr12:5845788:T:G	1.08587e-07	-2.37928e-10	0.197664	4.25638e-07	-2.37928e-10	0.0783346	3.28175e-08	-2.37928e-10	0.274703
5846035	chr12:5846035:C:T	2.06776e-08	-2.37928e-10	-1.46084	9.20412e-08	-2.37928e-10	-1.45302	5.65627e-09	-2.37928e-10	-1.48349
5846088	chr12:5846088:G:C	4.26702e-09	-1.84089	-1.19808	1.90011e-08	-1.93225	-1.09851	1.02387e-09	-1.85796	-1.33471
5846114	chr12:5846114:C:T	6.74887e-08	-2.37928e-10	-0.277931	2.81015e-07	-2.37928e-10	-0.336844	2.16077e-08	-2.37928e-10	-0.143211
5846125	chr12:5846125:G:A	8.85654e-08	-2.37928e-10	-0.00614937	3.70797e-07	-2.37928e-10	-0.0595991	2.66563e-08	-2.37928e-10	0.0667675
5846226	chr12:5846226:T:C	4.35215e-09	-1.85074	-1.16848	1.96057e-08	-1.93374	-1.0657	1.03897e-09	-1.86602	-1.31201
5846318	chr12:5846318:C:A	2.54968e-08	-2.37928e-10	-1.25134	1.15901e-07	-2.37928e-10	-1.22252	6.409e-09	-2.37928e-10	-1.35856
5846320	chr12:5846320:A:G	3.11387e-08	-0.34925	-0.70219	9.7652e-08	-0.660074	-0.733769	8.47295e-09	-0.489482	-0.589899
5847129	chr12:5847129:G:A	3.33281e-08	-2.37928e-10	-0.983491	1.52703e-07	-2.37928e-10	-0.946759	8.48347e-09	-2.37928e-10	-1.07814
5847306	chr12:5847306:A:G	1.93701e-08	-2.37928e-10	-1.52616	8.56869e-08	-2.37928e-10	-1.52455	5.41665e-09	-2.37928e-10	-1.52678
5847353	chr12:5847353:C:T	2.10342e-08	-2.37928e-10	-1.44374	9.37155e-08	-2.37928e-10	-1.43499	5.7364e-09	-2.37928e-10	-1.46943
5847567	chr12:5847567:TAG:T	2.80435e-09	-1.93363	-1.52509	1.24685e-08	-1.93479	-1.51726	7.87947e-10	-1.92792	-1.52666
5847703	chr12:5847703:C:T	2.57329e-08	-2.37928e-10	-1.24212	1.17031e-07	-2.37928e-10	-1.21282	6.4558e-09	-2.37928e-10	-1.35128
5847778	chr12:5847778:C:T	3.93221e-09	-1.84428	-1.27641	1.73784e-08	-1.93307	-1.18696	9.66591e-10	-1.85923	-1.39101
5847944	chr12:5847944:G:A	6.81299e-08	-2.37928e-10	-0.268475	3.12527e-07	-2.37928e-10	-0.230564	1.66405e-08	-2.37928e-10	-0.404421
5848097	chr12:5848097:A:G	4.03783e-09	-1.87478	-1.21941	1.84895e-08	-1.93553	-1.12252	9.81133e-10	-1.88713	-1.34817
5848697	chr12:5848697:T:C	9.82968e-08	-2.37928e-10	0.0981	3.86696e-07	-2.37928e-10	-0.017614	2.96579e-08	-2.37928e-10	0.173469
5848843	chr12:5848843:C:T	1.96713e-08	-2.37928e-10	-1.51073	8.72143e-08	-2.37928e-10	-1.50689	5.44097e-09	-2.37928e-10	-1.5223
5849010	chr12:5849010:G:A	4.08208e-09	-1.82959	-1.2537	1.89843e-08	-1.78752	-1.24412	1.28443e-09	-1.76041	-1.20553
5849284	chr12:5849284:C:T	4.5416e-08	-0.674027	-5.0546e-10	2.39773e-07	-0.49556	-5.0546e-10	1.7163e-08	-0.373506	-5.0546e-10
5849501	chr12:5849501:G:A	2.60165e-08	-2.37928e-10	-1.23116	1.18321e-07	-2.37928e-10	-1.20185	6.50727e-09	-2.37928e-10	-1.34334
5849555	chr12:5849555:G:A	3.48844e-08	-0.342445	-0.595406	8.75787e-08	-0.787078	-0.715638	1.12124e-08	-0.546588	-0.25265
5849651	chr12:5849651:T:G	2.74705e-08	-2.37928e-10	-1.17678	1.16817e-07	-2.37928e-10	-1.21465	7.94433e-09	-2.37928e-10	-1.1438
5849682	chr12:5849682:G:T	1.97988e-08	-2.37928e-10	-1.50427	8.80091e-08	-2.37928e-10	-1.49781	5.51035e-09	-2.37928e-10	-1.50963
5849702	chr12:5849702:T:C	5.46352e-09	-1.85684	-0.934962	2.5794e-08	-1.85121	-0.873897	1.59486e-09	-1.80694	-0.942537
5849929	chr12:5849929:C:T	1.95801e-08	-2.37928e-10	-1.51538	8.66505e-08	-2.37928e-10	-1.51337	5.49029e-09	-2.37928e-10	-1.51328
5850007	chr12:5850007:C:T	4.17809e-09	-1.70245	-1.35759	1.8448e-08	-1.74396	-1.31634	1.22857e-09	-1.63796	-1.37244
5850214	chr12:5850214:G:A	2.03567e-08	-2.37928e-10	-1.47648	9.0397e-08	-2.37928e-10	-1.47104	5.56092e-09	-2.37928e-10	-1.5005
5850341	chr12:5850341:A:G	1.9374e-08	-2.37928e-10	-1.52596	8.5496e-08	-2.37928e-10	-1.52678	5.46957e-09	-2.37928e-10	-1.51706
5850498	chr12:5850498:C:T	1.94996e-08	-2.37928e-10	-1.5195	8.63656e-08	-2.37928e-10	-1.51666	5.42593e-09	-2.37928e-10	-1.52507
5850555	chr12:5850555:G:A	2.45794e-08	-2.37928e-10	-1.28798	1.11496e-07	-2.37928e-10	-1.26126	6.23193e-09	-2.37928e-10	-1.38657
5850603	chr12:5850603:T:C	1.96295e-08	-2.37928e-10	-1.51286	8.65086e-08	-2.37928e-10	-1.51501	5.61169e-09	-2.37928e-10	-1.49141
5850695	chr12:5850695:T:C	1.9877e-08	-2.37928e-10	-1.50033	8.70755e-08	-2.37928e-10	-1.50848	5.60069e-09	-2.37928e-10	-1.49337
5851335	chr12:5851335:A:G	2.80005e-08	-2.37928e-10	-1.15767	1.16812e-07	-2.37928e-10	-1.21469	8.96843e-09	-2.37928e-10	-1.02255
5851383	chr12:5851383:A:T	2.77681e-08	-2.37928e-10	-1.166	1.20045e-07	-2.37928e-10	-1.18739	7.69125e-09	-2.37928e-10	-1.17618
5851438	chr12:5851438:A:C	4.35101e-09	-1.93055	-1.08894	1.76037e-08	-1.90421	-1.20293	1.58558e-09	-1.91091	-0.844406
5851724	chr12:5851724:A:G	3.92022e-08	-2.37928e-10	-0.821158	1.58628e-07	-2.37928e-10	-0.908689	1.24187e-08	-2.37928e-10	-0.697058
5851820	chr12:5851820:C:T	6.8203e-08	-2.37928e-10	-0.267403	2.72647e-07	-2.37928e-10	-0.367077	2.1342e-08	-2.37928e-10	-0.155583
5851882	chr12:5851882:G:A	3.00533e-09	-1.88235	-1.50716	1.24605e-08	-1.93322	-1.51947	8.45724e-10	-1.9322	-1.45162
5852008	chr12:5852008:A:G	4.49194e-08	-2.37928e-10	-0.685022	1.86323e-07	-2.37928e-10	-0.747773	1.38257e-08	-2.37928e-10	-0.589729
5852305	chr12:5852305:T:C	2.35513e-08	-2.37928e-10	-1.33071	1.0635e-07	-2.37928e-10	-1.30852	6.25401e-09	-2.37928e-10	-1.38304
5852512	chr12:5852512:C:T	2.59917e-08	-2.37928e-10	-1.23211	1.08148e-07	-2.37928e-10	-1.29175	7.49128e-09	-2.37928e-10	-1.20252
5852785	chr12:5852785:G:A	2.25611e-08	-2.37928e-10	-1.37366	1.00587e-07	-2.37928e-10	-1.36424	6.205e-09	-2.37928e-10	-1.3909
5853292	chr12:5853292:G:A	5.25867e-09	-1.64149	-1.18852	2.4824e-08	-1.53451	-1.22893	1.90658e-09	-1.50776	-1.06319
5853297	chr12:5853297:T:C	4.51817e-08	-2.37928e-10	-0.679198	1.87355e-07	-2.37928e-10	-0.74225	1.39272e-08	-2.37928e-10	-0.582412
5853323	chr12:5853323:T:C	3.16263e-09	-1.8309	-1.50759	1.49943e-08	-1.76741	-1.50018	9.06351e-10	-1.79392	-1.52067
5853356	chr12:5853356:C:A	5.90399e-09	-1.84498	-0.869285	3.85377e-08	-1.73677	-0.586852	1.46021e-09	-1.694	-1.14368
5853548	chr12:5853548:C:T	3.08057e-09	-1.85954	-1.50523	1.44838e-08	-1.80474	-1.49749	8.75916e-10	-1.82956	-1.51918
5853577	chr12:5853577:A:C	5.02298e-09	-1.9251	-0.950766	1.85829e-08	-1.88002	-1.17299	2.3091e-09	-1.87716	-0.502235
5853740	chr12:5853740:C:T	2.39052e-08	-2.37928e-10	-1.31579	1.06869e-07	-2.37928e-10	-1.30365	6.23388e-09	-2.37928e-10	-1.38626
5854663	chr12:5854663:C:T	2.08769e-08	-2.37928e-10	-1.45125	9.07375e-08	-2.37928e-10	-1.46728	5.78752e-09	-2.37928e-10	-1.46056
5854839	chr12:5854839:T:C	5.90579e-08	-2.37928e-10	-0.411374	2.46626e-07	-2.37928e-10	-0.46738	1.81821e-08	-2.37928e-10	-0.315821
5854962	chr12:5854962:G:A	2.8664e-08	-2.37928e-10	-1.13425	1.18401e-07	-2.37928e-10	-1.20117	8.3219e-09	-2.37928e-10	-1.09737
5855158	chr12:5855158:T:A	4.66296e-08	-2.37928e-10	-0.647655	1.85344e-07	-2.37928e-10	-0.75304	1.44564e-08	-2.37928e-10	-0.545121
5855669	chr12:5855669:A:G	3.7025e-08	-2.37928e-10	-0.878299	1.68716e-07	-2.37928e-10	-0.847039	9.9357e-09	-2.37928e-10	-0.920125
5855688	chr12:5855688:A:G	3.69709e-08	-2.37928e-10	-0.879759	1.68465e-07	-2.37928e-10	-0.848526	9.92135e-09	-2.37928e-10	-0.92157
5855827	chr12:5855827:G:A	1.98896e-08	-2.37928e-10	-1.49969	8.75093e-08	-2.37928e-10	-1.50351	5.59048e-09	-2.37928e-10	-1.49519
5856185	chr12:5856185:G:C	3.15192e-09	-1.81665	-1.52523	1.36043e-08	-1.85286	-1.51201	9.69663e-10	-1.72232	-1.52475
5856314	chr12:5856314:T:G	3.64574e-09	-1.8017	-1.39463	1.57248e-08	-1.86689	-1.35313	1.06678e-09	-1.70916	-1.44245
5856375	chr12:5856375:G:A	2.08848e-08	-2.37928e-10	-1.45087	9.07686e-08	-2.37928e-10	-1.46694	5.78949e-09	-2.37928e-10	-1.46021
5856510	chr12:5856510:G:A	2.71432e-08	-2.37928e-10	-1.18876	1.12753e-07	-2.37928e-10	-1.25005	7.84544e-09	-2.37928e-10	-1.15633
5856526	chr12:5856526:GT:G	2.78737e-08	-2.37928e-10	-1.16221	1.15501e-07	-2.37928e-10	-1.22597	8.06644e-09	-2.37928e-10	-1.12855
5856529	chr12:5856529:TTTCTGGCC:T	2.70175e-08	-2.37928e-10	-1.19341	1.1228e-07	-2.37928e-10	-1.25426	7.8079e-09	-2.37928e-10	-1.16112
5856603	chr12:5856603:G:A	2.7411e-08	-2.37928e-10	-1.17895	1.13736e-07	-2.37928e-10	-1.24137	7.95269e-09	-2.37928e-10	-1.14275
5857361	chr12:5857361:T:C	1.99784e-08	-2.37928e-10	-1.49524	8.70729e-08	-2.37928e-10	-1.50851	5.59432e-09	-2.37928e-10	-1.49451
5858275	chr12:5858275:C:T	3.24631e-09	-1.90969	-1.40268	1.45313e-08	-1.93135	-1.3676	9.20285e-10	-1.86759	-1.43174
5858308	chr12:5858308:T:C	1.99725e-08	-2.37928e-10	-1.49553	8.70384e-08	-2.37928e-10	-1.5089	5.58749e-09	-2.37928e-10	-1.49573
5858724	chr12:5858724:A:G	1.98938e-08	-2.37928e-10	-1.49948	8.67825e-08	-2.37928e-10	-1.51185	5.5649e-09	-2.37928e-10	-1.49978
5858852	chr12:5858852:T:C	3.10513e-09	-1.85761	-1.49922	1.30877e-08	-1.92567	-1.47791	7.90801e-10	-1.92555	-1.52542
5858955	chr12:5858955:T:C	1.99135e-08	-2.37928e-10	-1.49849	8.68453e-08	-2.37928e-10	-1.51113	5.57104e-09	-2.37928e-10	-1.49868
5859068	chr12:5859068:G:A	2.00147e-08	-2.37928e-10	-1.49343	8.71556e-08	-2.37928e-10	-1.50756	5.6013e-09	-2.37928e-10	-1.49326
5859128	chr12:5859128:T:C	3.07588e-09	-1.85829	-1.50801	1.44577e-08	-1.80321	-1.50081	8.75927e-10	-1.82787	-1.52086
5859263	chr12:5859263:T:G	4.08279e-09	-1.92187	-1.16124	1.89394e-08	-1.9349	-1.0991	1.09736e-09	-1.88718	-1.23617
5859431	chr12:5859431:T:C	3.73274e-08	-2.37928e-10	-0.870164	1.7013e-07	-2.37928e-10	-0.838691	1.00145e-08	-2.37928e-10	-0.912223
5859698	chr12:5859698:A:T	2.00014e-08	-2.37928e-10	-1.49409	8.71144e-08	-2.37928e-10	-1.50803	5.59595e-09	-2.37928e-10	-1.49422
5859796	chr12:5859796:A:C	2.02259e-08	-2.37928e-10	-1.48293	8.78721e-08	-2.37928e-10	-1.49937	5.65867e-09	-2.37928e-10	-1.48307
5860025	chr12:5860025:C:T	2.04172e-08	-2.37928e-10	-1.47352	8.85361e-08	-2.37928e-10	-1.49184	5.71209e-09	-2.37928e-10	-1.47367
5860135	chr12:5860135:A:G	2.02823e-08	-2.37928e-10	-1.48014	8.80657e-08	-2.37928e-10	-1.49717	5.67481e-09	-2.37928e-10	-1.48022
5860373	chr12:5860373:T:C	2.01672e-08	-2.37928e-10	-1.48583	8.76703e-08	-2.37928e-10	-1.50167	5.64237e-09	-2.37928e-10	-1.48596
5860527	chr12:5860527:C:A	2.08848e-08	-2.37928e-10	-1.45087	9.07686e-08	-2.37928e-10	-1.46694	5.78949e-09	-2.37928e-10	-1.46021
5860681	chr12:5860681:T:C	2.12219e-08	-2.37928e-10	-1.43486	9.31015e-08	-2.37928e-10	-1.44156	6.00181e-09	-2.37928e-10	-1.4242
5860689	chr12:5860689:C:G	1.93652e-08	-2.37928e-10	-1.52641	8.57104e-08	-2.37928e-10	-1.52428	5.41655e-09	-2.37928e-10	-1.5268
5861199	chr12:5861199:A:G	2.01242e-08	-2.37928e-10	-1.48797	8.75253e-08	-2.37928e-10	-1.50333	5.63032e-09	-2.37928e-10	-1.48809
5861354	chr12:5861354:G:A	2.01746e-08	-2.37928e-10	-1.48547	8.76966e-08	-2.37928e-10	-1.50137	5.64436e-09	-2.37928e-10	-1.4856
5861385	chr12:5861385:GGCCCCTAGCA:G	3.26254e-09	-1.93132	-1.37607	1.54647e-08	-1.93426	-1.30243	8.83939e-10	-1.9042	-1.43542
5861690	chr12:5861690:T:G	3.73951e-08	-2.37928e-10	-0.868352	1.70439e-07	-2.37928e-10	-0.836874	1.00311e-08	-2.37928e-10	-0.910574
5861718	chr12:5861718:G:A	2.15138e-08	-2.37928e-10	-1.4212	9.59279e-08	-2.37928e-10	-1.41166	5.92672e-09	-2.37928e-10	-1.43679
5861900	chr12:5861900:A:G	2.01204e-08	-2.37928e-10	-1.48816	8.75013e-08	-2.37928e-10	-1.5036	5.62873e-09	-2.37928e-10	-1.48838
5862010	chr12:5862010:C:T	3.03639e-09	-1.85976	-1.51946	1.37461e-08	-1.82768	-1.52682	9.03333e-10	-1.83421	-1.48372
5862129	chr12:5862129:G:C	2.01746e-08	-2.37928e-10	-1.48547	8.76966e-08	-2.37928e-10	-1.50137	5.64436e-09	-2.37928e-10	-1.4856
5862484	chr12:5862484:C:T	2.01746e-08	-2.37928e-10	-1.48547	8.76966e-08	-2.37928e-10	-1.50137	5.64436e-09	-2.37928e-10	-1.4856
5862668	chr12:5862668:A:G	2.0122e-08	-2.37928e-10	-1.48808	8.75148e-08	-2.37928e-10	-1.50345	5.62946e-09	-2.37928e-10	-1.48825
5862710	chr12:5862710:G:A	2.01746e-08	-2.37928e-10	-1.48547	8.76966e-08	-2.37928e-10	-1.50137	5.64436e-09	-2.37928e-10	-1.4856
5862718	chr12:5862718:C:A	1.93571e-08	-2.37928e-10	-1.52683	8.55006e-08	-2.37928e-10	-1.52673	5.46907e-09	-2.37928e-10	-1.51715
5862821	chr12:5862821:G:A	2.81862e-08	-2.37928e-10	-1.15106	1.27174e-07	-2.37928e-10	-1.1297	7.84816e-09	-2.37928e-10	-1.15598
5862894	chr12:5862894:A:G	2.01901e-08	-2.37928e-10	-1.4847	8.77491e-08	-2.37928e-10	-1.50077	5.64877e-09	-2.37928e-10	-1.48482
5863072	chr12:5863072:C:T	2.27492e-08	-2.37928e-10	-1.36536	1.0363e-07	-2.37928e-10	-1.33443	6.08522e-09	-2.37928e-10	-1.4104
5863110	chr12:5863110:G:A	2.01776e-08	-2.37928e-10	-1.48532	8.77063e-08	-2.37928e-10	-1.50126	5.64528e-09	-2.37928e-10	-1.48544
5863142	chr12:5863142:C:T	2.01756e-08	-2.37928e-10	-1.48542	8.76995e-08	-2.37928e-10	-1.50134	5.64472e-09	-2.37928e-10	-1.48554
5863221	chr12:5863221:T:C	1.9995e-08	-2.37928e-10	-1.49441	8.71112e-08	-2.37928e-10	-1.50807	5.59333e-09	-2.37928e-10	-1.49468
5863326	chr12:5863326:A:G	4.5134e-09	-1.87824	-1.1046	2.0604e-08	-1.91229	-1.03748	1.24024e-09	-1.81887	-1.18208
5863499	chr12:5863499:G:A	2.11657e-08	-2.37928e-10	-1.43751	9.11943e-08	-2.37928e-10	-1.46226	5.93058e-09	-2.37928e-10	-1.43614
5863618	chr12:5863618:T:A	2.04121e-08	-2.37928e-10	-1.47376	8.85271e-08	-2.37928e-10	-1.49195	5.71052e-09	-2.37928e-10	-1.47395
5863665	chr12:5863665:C:T	3.37263e-09	-1.87832	-1.39588	1.4896e-08	-1.91461	-1.35955	9.70802e-10	-1.82064	-1.42525
5863692	chr12:5863692:TTTAAA:T	2.50318e-08	-2.37928e-10	-1.26975	1.06005e-07	-2.37928e-10	-1.31177	7.02734e-09	-2.37928e-10	-1.26645
5864212	chr12:5864212:G:A	2.33928e-08	-2.37928e-10	-1.33746	9.97518e-08	-2.37928e-10	-1.37257	6.57761e-09	-2.37928e-10	-1.33259
5864246	chr12:5864246:T:C	2.57318e-08	-2.37928e-10	-1.24216	1.08721e-07	-2.37928e-10	-1.28647	7.22476e-09	-2.37928e-10	-1.23875
5864262	chr12:5864262:C:T	2.49856e-08	-2.37928e-10	-1.27159	1.05828e-07	-2.37928e-10	-1.31344	7.01367e-09	-2.37928e-10	-1.2684
5864564	chr12:5864564:C:T	3.66607e-08	-2.37928e-10	-0.888186	1.53263e-07	-2.37928e-10	-0.943096	1.1185e-08	-2.37928e-10	-0.801686
5864665	chr12:5864665:A:G	2.4678e-08	-2.37928e-10	-1.28398	1.02959e-07	-2.37928e-10	-1.34092	7.20128e-09	-2.37928e-10	-1.242
5864727	chr12:5864727:C:T	2.48092e-08	-2.37928e-10	-1.27868	1.05104e-07	-2.37928e-10	-1.3203	6.96224e-09	-2.37928e-10	-1.27576
5865188	chr12:5865188:T:C	2.43047e-08	-2.37928e-10	-1.29922	1.03184e-07	-2.37928e-10	-1.33874	6.82247e-09	-2.37928e-10	-1.29604
5865230	chr12:5865230:T:C	1.87463e-07	-2.37928e-10	0.743692	8.87559e-07	-2.37928e-10	0.813221	4.40923e-08	-2.37928e-10	0.570025
5865489	chr12:5865489:T:C	2.44748e-08	-2.37928e-10	-1.29225	1.03902e-07	-2.37928e-10	-1.33181	6.87132e-09	-2.37928e-10	-1.2889
5865919	chr12:5865919:G:A	2.3058e-08	-2.37928e-10	-1.35188	1.02976e-07	-2.37928e-10	-1.34076	6.21518e-09	-2.37928e-10	-1.38926
5865938	chr12:5865938:C:T	3.40124e-09	-1.89394	-1.37181	1.51782e-08	-1.79534	-1.46005	1.26063e-09	-1.79954	-1.18511
5866293	chr12:5866293:T:C	3.53849e-09	-1.84126	-1.38493	1.44837e-08	-1.9179	-1.38433	1.07539e-09	-1.81962	-1.32396
5866318	chr12:5866318:T:C	2.46405e-08	-2.37928e-10	-1.2855	1.04517e-07	-2.37928e-10	-1.3259	6.9218e-09	-2.37928e-10	-1.28158
5866685	chr12:5866685:G:A	3.17812e-09	-1.9206	-1.413	1.51187e-08	-1.91517	-1.34415	8.25991e-10	-1.93555	-1.47188
5866766	chr12:5866766:G:T	3.79788e-08	-2.37928e-10	-0.852864	1.73199e-07	-2.37928e-10	-0.820814	1.01996e-08	-2.37928e-10	-0.893911
5866824	chr12:5866824:C:T	2.47806e-08	-2.37928e-10	-1.27983	1.05037e-07	-2.37928e-10	-1.32094	6.94621e-09	-2.37928e-10	-1.27806
5867339	chr12:5867339:A:T	3.30966e-08	-2.37928e-10	-0.99046	1.3885e-07	-2.37928e-10	-1.04186	1.00795e-08	-2.37928e-10	-0.905753
5867628	chr12:5867628:G:A	6.77768e-08	-2.37928e-10	-0.273672	2.76673e-07	-2.37928e-10	-0.352417	1.78605e-08	-2.37928e-10	-0.333668
5867832	chr12:5867832:A:G	2.11202e-08	-2.37928e-10	-1.43966	9.14583e-08	-2.37928e-10	-1.45937	6.19553e-09	-2.37928e-10	-1.39243
5867880	chr12:5867880:T:A	7.7625e-09	-1.90669	-0.533894	3.5728e-08	-1.8931	-0.506225	2.28962e-09	-1.89266	-0.495209
5867895	chr12:5867895:G:A	3.00822e-09	-1.89605	-1.49249	1.3273e-08	-1.87398	-1.51554	8.47673e-10	-1.92988	-1.45164
5868159	chr12:5868159:G:T	4.60588e-08	-2.37928e-10	-0.659972	1.98991e-07	-2.37928e-10	-0.681993	1.48219e-08	-2.37928e-10	-0.520151
5868898	chr12:5868898:C:G	4.46955e-08	-2.37928e-10	-0.690018	1.8502e-07	-2.37928e-10	-0.754791	1.41805e-08	-2.37928e-10	-0.564389
5869037	chr12:5869037:G:A	2.0719e-08	-2.37928e-10	-1.45884	9.05514e-08	-2.37928e-10	-1.46934	5.9875e-09	-2.37928e-10	-1.42659
5869053	chr12:5869053:A:G	3.29354e-09	-1.85978	-1.43815	1.7135e-08	-1.7692	-1.36493	9.30342e-10	-1.78013	-1.50833
5869345	chr12:5869345:A:T	1.93577e-08	-2.37928e-10	-1.5268	8.56362e-08	-2.37928e-10	-1.52515	5.45079e-09	-2.37928e-10	-1.5205
5869457	chr12:5869457:C:T	5.34353e-08	-2.37928e-10	-0.511419	2.45183e-07	-2.37928e-10	-0.473248	1.42116e-08	-2.37928e-10	-0.5622
5869822	chr12:5869822:C:T	1.98091e-08	-2.37928e-10	-1.50375	8.85677e-08	-2.37928e-10	-1.49149	5.45706e-09	-2.37928e-10	-1.51935
5870028	chr12:5870028:G:A	2.00537e-08	-2.37928e-10	-1.49148	8.91471e-08	-2.37928e-10	-1.48497	5.53531e-09	-2.37928e-10	-1.50511
5870245	chr12:5870245:G:A	3.13153e-08	-2.37928e-10	-1.04579	1.47727e-07	-2.37928e-10	-0.979888	7.85626e-09	-2.37928e-10	-1.15495
5870462	chr12:5870462:A:G	6.16022e-08	-2.37928e-10	-0.369193	2.72845e-07	-2.37928e-10	-0.366352	1.73123e-08	-2.37928e-10	-0.364842
5870621	chr12:5870621:AAC:A	6.62428e-09	-1.55209	-1.04706	2.28797e-08	-1.73753	-1.10748	1.8751e-09	-1.7288	-0.858797
5870904	chr12:5870904:A:G	2.2989e-08	-2.37928e-10	-1.35488	1.05361e-07	-2.37928e-10	-1.31786	6.10205e-09	-2.37928e-10	-1.40763
5871015	chr12:5871015:G:A	4.50788e-08	-2.37928e-10	-0.681478	2.10973e-07	-2.37928e-10	-0.623525	1.18338e-08	-2.37928e-10	-0.7453
5871093	chr12:5871093:C:T	1.47088e-08	-1.80144	-5.0546e-10	6.24309e-08	-1.84119	-5.0546e-10	4.27083e-09	-1.76445	-5.0546e-10
5871104	chr12:5871104:G:A	2.20313e-08	-2.37928e-10	-1.39743	1.01298e-07	-2.37928e-10	-1.35719	5.92835e-09	-2.37928e-10	-1.43651
5871236	chr12:5871236:TCG:T	2.1317e-08	-2.37928e-10	-1.43039	9.74819e-08	-2.37928e-10	-1.39559	5.76979e-09	-2.37928e-10	-1.46362
5871757	chr12:5871757:C:T	3.12237e-07	-2.37928e-10	1.25387	1.24918e-06	-2.37928e-10	1.15499	1.18722e-07	-2.37928e-10	1.56053
5871841	chr12:5871841:C:T	1.36562e-08	-1.52702	-0.348678	3.56643e-08	-1.86787	-0.533231	4.41785e-09	-1.75227	0.0216658
5871918	chr12:5871918:G:A	2.61605e-08	-2.37928e-10	-1.22564	1.13383e-07	-2.37928e-10	-1.24449	7.07028e-09	-2.37928e-10	-1.26036
5872187	chr12:5872187:C:T	4.42614e-09	-1.76698	-1.23538	1.63215e-08	-1.89422	-1.28855	1.24041e-09	-1.87856	-1.12226
5872229	chr12:5872229:G:C	1.40255e-08	-1.84902	-5.0546e-10	6.11314e-08	-1.86223	-5.0546e-10	3.81961e-09	-1.87611	-5.0546e-10
5872239	chr12:5872239:G:C	3.89676e-09	-1.69525	-1.4345	1.33469e-08	-1.90845	-1.47552	1.01977e-09	-1.85054	-1.34615
5872261	chr12:5872261:T:C	3.22604e-09	-1.89416	-1.42447	1.42808e-08	-1.88515	-1.43118	9.66605e-10	-1.87615	-1.37408
5872400	chr12:5872400:G:A	1.93837e-08	-2.37928e-10	-1.52546	8.5544e-08	-2.37928e-10	-1.52622	5.45366e-09	-2.37928e-10	-1.51997
5872635	chr12:5872635:T:C	4.87891e-08	-2.37928e-10	-0.602385	2.30457e-07	-2.37928e-10	-0.535191	1.25523e-08	-2.37928e-10	-0.686356
5873721	chr12:5873721:G:A	2.35533e-08	-2.37928e-10	-1.33063	1.04386e-07	-2.37928e-10	-1.32716	6.07175e-09	-2.37928e-10	-1.41261
5873952	chr12:5873952:C:T	2.05238e-08	-2.37928e-10	-1.46831	9.29154e-08	-2.37928e-10	-1.44356	5.6119e-09	-2.37928e-10	-1.49137
5873955	chr12:5873955:G:A	1.95157e-08	-2.37928e-10	-1.51867	8.5696e-08	-2.37928e-10	-1.52445	5.52052e-09	-2.37928e-10	-1.50779
5873977	chr12:5873977:T:C	1.95125e-08	-2.37928e-10	-1.51884	8.56881e-08	-2.37928e-10	-1.52454	5.51905e-09	-2.37928e-10	-1.50805
5874004	chr12:5874004:A:G	2.01128e-08	-2.37928e-10	-1.48853	8.83515e-08	-2.37928e-10	-1.49393	5.67837e-09	-2.37928e-10	-1.4796
5874375	chr12:5874375:T:A	2.66297e-08	-2.37928e-10	-1.20787	1.15407e-07	-2.37928e-10	-1.22679	7.1408e-09	-2.37928e-10	-1.25043
5875163	chr12:5875163:G:A	1.96649e-08	-2.37928e-10	-1.51105	8.78169e-08	-2.37928e-10	-1.5	5.43649e-09	-2.37928e-10	-1.52313
5875205	chr12:5875205:C:T	1.94915e-08	-2.37928e-10	-1.51991	8.56332e-08	-2.37928e-10	-1.52518	5.51174e-09	-2.37928e-10	-1.50938
5875268	chr12:5875268:T:C	6.40952e-09	-1.77705	-0.855056	3.06009e-08	-1.76878	-0.78544	1.58703e-09	-1.80884	-0.945554
5875506	chr12:5875506:G:A	2.75216e-08	-2.37928e-10	-1.17492	1.19998e-07	-2.37928e-10	-1.18778	7.76161e-09	-2.37928e-10	-1.16707
5875753	chr12:5875753:T:A	5.74027e-09	-1.86586	-0.876524	2.84457e-08	-1.84291	-0.784347	1.5125e-09	-1.83573	-0.966767
5875830	chr12:5875830:G:A	8.68933e-09	-1.88056	-0.447235	3.08307e-08	-1.92138	-0.625366	2.71712e-09	-1.92638	-0.29031
5876249	chr12:5876249:G:A	5.88868e-08	-2.37928e-10	-0.414274	2.41589e-07	-2.37928e-10	-0.488017	2.01319e-08	-2.37928e-10	-0.213953
5876305	chr12:5876305:C:G	9.78316e-09	-1.83009	-0.379139	4.42809e-08	-1.8443	-0.340405	2.4861e-09	-1.86174	-0.443805
5876348	chr12:5876348:G:A	2.67952e-08	-1.91167	0.710003	7.84597e-08	-1.93532	0.322652	1.36986e-08	-1.93549	1.33653
5877074	chr12:5877074:T:C	4.51824e-08	-1.71428	1.03509	1.88665e-07	-1.76169	1.02641	1.27812e-08	-1.76777	1.09949
5877351	chr12:5877351:A:G	3.53385e-08	-2.37928e-10	-0.924918	1.51038e-07	-2.37928e-10	-0.957725	1.04054e-08	-2.37928e-10	-0.873935
5877629	chr12:5877629:A:T	4.52794e-09	-1.82035	-1.15927	1.71218e-08	-1.91675	-1.21815	1.31913e-09	-1.90727	-1.03202
5877654	chr12:5877654:T:G	4.25434e-08	-1.74443	1.00506	1.79556e-07	-1.78845	1.00368	1.19416e-08	-1.79417	1.05794
5878137	chr12:5878137:T:C	6.07799e-09	-1.84723	-0.837985	3.66703e-08	-1.76126	-0.612026	1.27552e-09	-1.82834	-1.14456
5878369	chr12:5878369:C:G	1.06225e-08	-1.77556	-0.351356	4.91921e-08	-1.76369	-0.315837	2.70613e-09	-1.80524	-0.415504
5878942	chr12:5878942:C:G	1.95395e-08	-2.37928e-10	-1.51745	8.57471e-08	-2.37928e-10	-1.52385	5.53534e-09	-2.37928e-10	-1.50511
5878973	chr12:5878973:G:A	1.08392e-08	-1.76691	-0.33981	5.01027e-08	-1.757	-0.304176	2.76007e-09	-1.79706	-0.403942
5878986	chr12:5878986:A:G	6.1677e-08	-2.37928e-10	-0.36798	2.52602e-07	-2.37928e-10	-0.443438	2.11843e-08	-2.37928e-10	-0.162998
5879105	chr12:5879105:C:T	4.98407e-08	-1.65604	1.07498	2.1512e-07	-1.67267	1.06861	1.40619e-08	-1.70245	1.12966
5879141	chr12:5879141:A:C	6.31117e-08	-2.37928e-10	-0.344985	2.58317e-07	-2.37928e-10	-0.421068	2.17106e-08	-2.37928e-10	-0.138459
5879263	chr12:5879263:AGGG:A	9.58396e-09	-1.86858	-0.361224	3.38815e-08	-1.9008	-0.551582	3.01074e-09	-1.9165	-0.197572
5879271	chr12:5879271:T:A	1.06607e-08	-1.76579	-0.357535	4.9263e-08	-1.75597	-0.322109	2.71491e-09	-1.79599	-0.421512
5879375	chr12:5879375:T:C	3.02858e-08	-1.07921	-5.0546e-10	1.53441e-07	-0.941939	-5.0546e-10	9.39073e-09	-0.976537	-5.0546e-10
5879381	chr12:5879381:A:G	1.08127e-08	-1.79831	-0.310863	4.9897e-08	-1.78896	-0.276336	2.77298e-09	-1.82549	-0.370846
5879385	chr12:5879385:ACAGAT:A	3.53591e-07	-2.37928e-10	1.37825	1.41764e-06	-2.37928e-10	1.28149	1.34423e-07	-2.37928e-10	1.68473
5879551	chr12:5879551:T:C	5.88214e-09	-1.85687	-0.861101	2.92502e-08	-1.83243	-0.766941	1.55414e-09	-1.82505	-0.950285
5879661	chr12:5879661:A:G	5.92675e-08	-2.37928e-10	-0.40783	2.4309e-07	-2.37928e-10	-0.481822	2.02672e-08	-2.37928e-10	-0.207255
5879854	chr12:5879854:T:C	5.26244e-08	-1.67647	1.14976	2.27357e-07	-1.69242	1.14368	1.48732e-08	-1.72118	1.20448
5879875	chr12:5879875:T:C	1.12078e-08	-1.78295	-0.290335	5.17918e-08	-1.774	-0.254019	2.85156e-09	-1.8122	-0.356192
5879937	chr12:5879937:G:C	1.10153e-08	-1.77203	-0.318577	5.09463e-08	-1.76206	-0.282421	2.80096e-09	-1.80206	-0.384234
5879993	chr12:5879993:T:G	5.21632e-08	-1.65504	1.11952	2.25251e-07	-1.67108	1.11304	1.47277e-08	-1.70164	1.1751
5880152	chr12:5880152:T:C	1.95953e-08	-2.37928e-10	-1.5146	8.74054e-08	-2.37928e-10	-1.5047	5.42768e-09	-2.37928e-10	-1.52475
5880264	chr12:5880264:C:T	2.74442e-08	-2.37928e-10	-1.17774	1.18875e-07	-2.37928e-10	-1.19718	7.43118e-09	-2.37928e-10	-1.21057
5880471	chr12:5880471:G:A	1.06868e-08	-1.75592	-0.364961	4.94313e-08	-1.74518	-0.329492	2.71953e-09	-1.78702	-0.428785
5880534	chr12:5880534:G:A	2.48753e-08	-2.37928e-10	-1.27601	1.11533e-07	-2.37928e-10	-1.26093	6.65609e-09	-2.37928e-10	-1.32073
5880536	chr12:5880536:C:T	1.96013e-08	-2.37928e-10	-1.5143	8.74423e-08	-2.37928e-10	-1.50428	5.42832e-09	-2.37928e-10	-1.52463
5881109	chr12:5881109:C:T	9.57547e-09	-1.85473	-0.375959	3.3761e-08	-1.89071	-0.565233	2.9818e-09	-1.90864	-0.215089
5881323	chr12:5881323:G:A	2.58443e-07	-2.37928e-10	1.06478	1.06781e-06	-2.37928e-10	0.998108	9.52587e-08	-2.37928e-10	1.34034
5881373	chr12:5881373:A:G	3.32108e-08	-1.61082	0.623804	1.45502e-07	-1.61466	0.619604	9.21073e-09	-1.65689	0.660998
5881381	chr12:5881381:T:C	4.85485e-08	-2.37928e-10	-0.607329	2.03039e-07	-2.37928e-10	-0.661855	1.61671e-08	-2.37928e-10	-0.433283
5881538	chr12:5881538:C:T	2.84823e-08	-2.37928e-10	-1.14061	1.23334e-07	-2.37928e-10	-1.16035	7.65647e-09	-2.37928e-10	-1.18071
5881552	chr12:5881552:C:T	1.28632e-08	-1.93552	-5.0546e-10	5.73049e-08	-1.92687	-5.0546e-10	3.60782e-09	-1.93316	-5.0546e-10
5882063	chr12:5882063:G:A	4.83273e-08	-2.37928e-10	-0.611895	2.02133e-07	-2.37928e-10	-0.666327	1.60736e-08	-2.37928e-10	-0.439081
5882287	chr12:5882287:G:A	1.43481e-08	-1.82627	-5.0546e-10	6.2516e-08	-1.83983	-5.0546e-10	3.89666e-09	-1.85614	-5.0546e-10
5882365	chr12:5882365:T:C	4.50814e-09	-1.83464	-1.14936	2.02989e-08	-1.78058	-1.18411	1.47027e-09	-1.86027	-0.970548
5882859	chr12:5882859:C:A	6.32026e-09	-1.93334	-0.712795	3.18588e-08	-1.90591	-0.608031	1.46817e-09	-1.93549	-0.89675
5882963	chr12:5882963:C:T	5.77814e-08	-2.37928e-10	-0.433224	2.77766e-07	-2.37928e-10	-0.348474	1.40455e-08	-2.37928e-10	-0.573958
5883097	chr12:5883097:A:C	1.82725e-08	-1.91474	0.330249	8.30742e-08	-1.90187	0.346352	4.90758e-09	-1.92813	0.30265
5883895	chr12:5883895:C:T	4.97591e-09	-1.87033	-1.01495	3.1784e-08	-1.74781	-0.768485	9.53768e-10	-1.86353	-1.40006
5883961	chr12:5883961:T:C	2.20517e-08	-2.37928e-10	-1.3965	9.63562e-08	-2.37928e-10	-1.4072	6.02353e-09	-2.37928e-10	-1.42059
5884334	chr12:5884334:G:A	2.93706e-07	-2.37928e-10	1.19269	1.1558e-06	-2.37928e-10	1.0773	1.31145e-07	-2.37928e-10	1.66005
5884371	chr12:5884371:C:T	2.09132e-07	-2.37928e-10	0.853074	8.35085e-07	-2.37928e-10	0.75228	9.29232e-08	-2.37928e-10	1.31551
5884372	chr12:5884372:A:G	1.99701e-08	-2.37928e-10	-1.49566	8.77356e-08	-2.37928e-10	-1.50093	5.65185e-09	-2.37928e-10	-1.48428
5884394	chr12:5884394:G:A	2.36613e-08	-2.37928e-10	-1.32605	1.03198e-07	-2.37928e-10	-1.3386	6.79937e-09	-2.37928e-10	-1.29943
5884799	chr12:5884799:G:A	2.37982e-08	-2.37928e-10	-1.32028	1.03069e-07	-2.37928e-10	-1.33985	6.92971e-09	-2.37928e-10	-1.28044
5884909	chr12:5884909:CCCA:C	1.60364e-08	-1.76155	0.0465176	5.62103e-08	-1.68518	-0.260974	7.57364e-09	-1.6203	0.428715
5885281	chr12:5885281:G:A	1.55749e-08	-1.74423	-5.0546e-10	6.75542e-08	-1.76232	-5.0546e-10	4.08661e-09	-1.80854	-5.0546e-10
5885940	chr12:5885940:T:C	4.45588e-09	-1.93204	-1.06362	2.13527e-08	-1.91574	-0.998337	1.05158e-09	-1.93556	-1.23041
5886031	chr12:5886031:G:C	1.49947e-08	-1.78219	-5.0546e-10	6.51314e-08	-1.79885	-5.0546e-10	3.96788e-09	-1.83803	-5.0546e-10
5886122	chr12:5886122:T:A	2.37467e-08	-2.37928e-10	-1.32245	1.02854e-07	-2.37928e-10	-1.34194	6.9133e-09	-2.37928e-10	-1.28281
5886216	chr12:5886216:G:T	2.88043e-07	-2.37928e-10	1.17322	1.13267e-06	-2.37928e-10	1.05708	1.28482e-07	-2.37928e-10	1.63953
5886412	chr12:5886412:G:T	2.03377e-08	-1.92162	0.44421	9.6297e-08	-1.92767	0.519855	4.58137e-09	-1.90103	0.206772
5886536	chr12:5886536:A:G	4.68002e-09	-1.93553	-1.01106	2.22763e-08	-1.92925	-0.942483	1.10039e-09	-1.93231	-1.18828
5887532	chr12:5887532:T:C	1.99744e-08	-1.93422	0.438778	7.68438e-08	-1.85403	0.220551	9.58108e-09	-1.89805	0.941577
5887636	chr12:5887636:C:T	1.95666e-08	-2.37928e-10	-1.51607	8.66057e-08	-2.37928e-10	-1.51389	5.43443e-09	-2.37928e-10	-1.5235
5888008	chr12:5888008:G:C	1.95721e-08	-2.37928e-10	-1.51579	8.63224e-08	-2.37928e-10	-1.51716	5.56159e-09	-2.37928e-10	-1.50038
5888393	chr12:5888393:G:A	2.03092e-08	-2.37928e-10	-1.47882	8.8835e-08	-2.37928e-10	-1.48847	5.7081e-09	-2.37928e-10	-1.47437
5888428	chr12:5888428:G:T	1.95723e-08	-2.37928e-10	-1.51577	8.66337e-08	-2.37928e-10	-1.51356	5.43534e-09	-2.37928e-10	-1.52334
5888458	chr12:5888458:C:A	4.55703e-09	-1.71085	-1.26238	2.12223e-08	-1.60856	-1.31164	1.60096e-09	-1.58037	-1.16528
5888494	chr12:5888494:A:G	2.40455e-08	-1.88473	0.57479	9.8286e-08	-1.75351	0.366139	1.27284e-08	-1.79665	1.12423
5888753	chr12:5888753:A:G	1.94831e-08	-2.37928e-10	-1.52034	8.61965e-08	-2.37928e-10	-1.51862	5.42283e-09	-2.37928e-10	-1.52564
5888882	chr12:5888882:A:G	1.95811e-08	-2.37928e-10	-1.51533	8.66764e-08	-2.37928e-10	-1.51307	5.43669e-09	-2.37928e-10	-1.52309
5888955	chr12:5888955:C:T	1.95698e-08	-2.37928e-10	-1.5159	8.66218e-08	-2.37928e-10	-1.5137	5.43494e-09	-2.37928e-10	-1.52341
5888974	chr12:5888974:A:G	1.95707e-08	-2.37928e-10	-1.51586	8.6626e-08	-2.37928e-10	-1.51365	5.43505e-09	-2.37928e-10	-1.52339
5889069	chr12:5889069:G:A	1.94413e-08	-2.37928e-10	-1.52249	8.5686e-08	-2.37928e-10	-1.52456	5.46579e-09	-2.37928e-10	-1.51775
5889113	chr12:5889113:A:G	1.95699e-08	-2.37928e-10	-1.5159	8.66216e-08	-2.37928e-10	-1.5137	5.43496e-09	-2.37928e-10	-1.52341
5889122	chr12:5889122:G:A	4.45236e-09	-1.88253	-1.11393	2.00194e-08	-1.7699	-1.20865	1.62043e-09	-1.83399	-0.899577
5889140	chr12:5889140:A:G	1.95624e-08	-2.37928e-10	-1.51628	8.65984e-08	-2.37928e-10	-1.51397	5.44039e-09	-2.37928e-10	-1.52241
5889146	chr12:5889146:G:A	1.98129e-08	-2.37928e-10	-1.50356	8.77895e-08	-2.37928e-10	-1.50031	5.47706e-09	-2.37928e-10	-1.51569
5889179	chr12:5889179:G:A	3.11993e-09	-1.82555	-1.52653	1.35273e-08	-1.84373	-1.52681	9.48168e-10	-1.74326	-1.52622
5889180	chr12:5889180:C:T	8.21714e-07	-2.37928e-10	2.2215	3.87432e-06	-2.37928e-10	2.28687	1.83947e-07	-2.37928e-10	1.99839
5889218	chr12:5889218:A:C	3.61254e-09	-1.88984	-1.31564	1.59973e-08	-1.87661	-1.32623	1.09275e-09	-1.89086	-1.2367
5889223	chr12:5889223:G:C	1.9572e-08	-2.37928e-10	-1.51579	8.63224e-08	-2.37928e-10	-1.51717	5.56164e-09	-2.37928e-10	-1.50037
5889249	chr12:5889249:G:A	1.95751e-08	-2.37928e-10	-1.51563	8.66472e-08	-2.37928e-10	-1.51341	5.43576e-09	-2.37928e-10	-1.52326
5889353	chr12:5889353:C:T	1.97058e-08	-2.37928e-10	-1.50898	8.72825e-08	-2.37928e-10	-1.5061	5.45858e-09	-2.37928e-10	-1.51907
5889498	chr12:5889498:G:C	1.95714e-08	-2.37928e-10	-1.51582	8.63195e-08	-2.37928e-10	-1.5172	5.56132e-09	-2.37928e-10	-1.50042
5889534	chr12:5889534:A:G	1.94622e-08	-2.37928e-10	-1.52142	8.60907e-08	-2.37928e-10	-1.51985	5.42102e-09	-2.37928e-10	-1.52598
5889839	chr12:5889839:AC:A	1.95655e-08	-2.37928e-10	-1.51612	8.66008e-08	-2.37928e-10	-1.51394	5.43425e-09	-2.37928e-10	-1.52354
5889888	chr12:5889888:T:C	1.95698e-08	-2.37928e-10	-1.5159	8.66218e-08	-2.37928e-10	-1.5137	5.43494e-09	-2.37928e-10	-1.52341
5890539	chr12:5890539:G:A	1.95723e-08	-2.37928e-10	-1.51578	8.66337e-08	-2.37928e-10	-1.51357	5.43531e-09	-2.37928e-10	-1.52334
5890716	chr12:5890716:G:C	3.19936e-09	-1.80058	-1.52636	1.38537e-08	-1.81987	-1.52683	9.84095e-10	-1.70583	-1.52646
5890740	chr12:5890740:T:G	2.78802e-08	-1.84092	0.678949	1.18586e-07	-1.68097	0.481353	1.52504e-08	-1.72901	1.23735
5890960	chr12:5890960:A:G	4.25377e-09	-1.91871	-1.12338	1.71469e-08	-1.93498	-1.19846	1.57265e-09	-1.91081	-0.852693
5891020	chr12:5891020:C:T	9.48475e-08	-1.86451	1.92689	3.49614e-07	-1.92219	1.80376	3.77207e-08	-1.84874	2.26269
5891904	chr12:5891904:T:C	4.13125e-09	-1.92159	-1.14972	1.69335e-08	-1.93533	-1.21063	1.49742e-09	-1.91366	-0.898859
5892034	chr12:5892034:C:T	1.39121e-08	-1.85713	-5.0546e-10	5.88913e-08	-1.89956	-5.0546e-10	3.71556e-09	-1.90373	-5.0546e-10
5892184	chr12:5892184:G:A	1.96126e-08	-2.37928e-10	-1.51372	8.68274e-08	-2.37928e-10	-1.51133	5.44179e-09	-2.37928e-10	-1.52215
5892469	chr12:5892469:T:C	1.95728e-08	-2.37928e-10	-1.51575	8.6636e-08	-2.37928e-10	-1.51354	5.43538e-09	-2.37928e-10	-1.52333
5892505	chr12:5892505:C:T	1.87335e-08	-1.55958	-5.0546e-10	8.03096e-08	-1.58937	-5.0546e-10	4.8372e-09	-1.63992	-5.0546e-10
5893053	chr12:5893053:T:A	1.95627e-08	-2.37928e-10	-1.51626	8.65872e-08	-2.37928e-10	-1.5141	5.43382e-09	-2.37928e-10	-1.52362
5893070	chr12:5893070:G:A	1.95592e-08	-2.37928e-10	-1.51645	8.65696e-08	-2.37928e-10	-1.5143	5.43329e-09	-2.37928e-10	-1.52371
5893115	chr12:5893115:G:T	1.93974e-08	-2.37928e-10	-1.52475	8.5566e-08	-2.37928e-10	-1.52597	5.42553e-09	-2.37928e-10	-1.52514
5893416	chr12:5893416:C:A	1.95682e-08	-2.37928e-10	-1.51599	8.66137e-08	-2.37928e-10	-1.5138	5.43468e-09	-2.37928e-10	-1.52346
5893538	chr12:5893538:C:T	5.45271e-09	-1.68008	-1.1137	2.53204e-08	-1.56459	-1.17906	1.95747e-09	-1.54078	-1.00383
5893688	chr12:5893688:T:C	1.9672e-08	-2.37928e-10	-1.5107	8.71151e-08	-2.37928e-10	-1.50802	5.45172e-09	-2.37928e-10	-1.52033
5893939	chr12:5893939:G:T	2.11789e-08	-1.43688	-5.0546e-10	9.56213e-08	-1.41486	-5.0546e-10	7.37266e-09	-1.21848	-5.0546e-10
5893952	chr12:5893952:A:G	2.46385e-08	-1.90076	0.615179	9.90732e-08	-1.78483	0.405432	1.29447e-08	-1.82341	1.16784
5894119	chr12:5894119:T:C	1.95706e-08	-2.37928e-10	-1.51586	8.66259e-08	-2.37928e-10	-1.51365	5.43505e-09	-2.37928e-10	-1.52339
5894286	chr12:5894286:T:C	3.95075e-09	-1.63912	-1.47686	1.78485e-08	-1.59556	-1.49777	1.41001e-09	-1.4415	-1.43116
5894324	chr12:5894324:T:G	2.31141e-07	-2.37928e-10	0.953135	9.2688e-07	-2.37928e-10	0.85657	1.08148e-07	-2.37928e-10	1.46724
5894327	chr12:5894327:G:A	4.61959e-09	-1.54487	-1.41471	2.21969e-08	-1.43123	-1.44407	1.61099e-09	-1.38489	-1.35452
5894624	chr12:5894624:A:G	1.95629e-08	-2.37928e-10	-1.51626	8.65868e-08	-2.37928e-10	-1.51411	5.43395e-09	-2.37928e-10	-1.52359
5894868	chr12:5894868:A:G	1.95665e-08	-2.37928e-10	-1.51607	8.66058e-08	-2.37928e-10	-1.51389	5.43441e-09	-2.37928e-10	-1.52351
5895259	chr12:5895259:A:G	4.87011e-09	-1.64211	-1.26467	2.29553e-08	-1.52818	-1.31353	1.7372e-09	-1.4961	-1.16789
5895329	chr12:5895329:C:A	1.95721e-08	-2.37928e-10	-1.51579	8.63221e-08	-2.37928e-10	-1.51717	5.56158e-09	-2.37928e-10	-1.50038
5895636	chr12:5895636:A:G	2.13405e-08	-2.37928e-10	-1.42929	9.4667e-08	-2.37928e-10	-1.42489	5.88407e-09	-2.37928e-10	-1.44401
5895686	chr12:5895686:G:GA	1.95692e-08	-2.37928e-10	-1.51594	8.66183e-08	-2.37928e-10	-1.51374	5.43479e-09	-2.37928e-10	-1.52344
5895729	chr12:5895729:C:G	5.17352e-08	-2.37928e-10	-0.543753	2.13572e-07	-2.37928e-10	-0.611278	1.59228e-08	-2.37928e-10	-0.448506
5895767	chr12:5895767:C:T	1.94909e-08	-2.37928e-10	-1.51994	8.62272e-08	-2.37928e-10	-1.51827	5.42369e-09	-2.37928e-10	-1.52548
5895831	chr12:5895831:G:A	1.94779e-08	-2.37928e-10	-1.52061	8.61735e-08	-2.37928e-10	-1.51889	5.42191e-09	-2.37928e-10	-1.52581
5896860	chr12:5896860:G:A	2.02454e-08	-1.48196	-5.0546e-10	8.47743e-08	-1.53526	-5.0546e-10	6.08568e-09	-1.41032	-5.0546e-10
5897010	chr12:5897010:C:G	1.95698e-08	-2.37928e-10	-1.5159	8.66218e-08	-2.37928e-10	-1.5137	5.43494e-09	-2.37928e-10	-1.52341
5897879	chr12:5897879:C:T	1.95693e-08	-2.37928e-10	-1.51593	8.63108e-08	-2.37928e-10	-1.5173	5.5604e-09	-2.37928e-10	-1.50059
5897987	chr12:5897987:T:C	8.07512e-07	-2.37928e-10	2.20407	3.81204e-06	-2.37928e-10	2.27067	1.82707e-07	-2.37928e-10	1.99162
5898858	chr12:5898858:A:C	2.02806e-08	-2.37928e-10	-1.48023	8.8432e-08	-2.37928e-10	-1.49302	5.67601e-09	-2.37928e-10	-1.48001
5899084	chr12:5899084:C:G	2.29452e-07	-2.37928e-10	0.945802	9.18828e-07	-2.37928e-10	0.847844	1.07086e-07	-2.37928e-10	1.45737
5899119	chr12:5899119:C:G	2.86811e-08	-1.87074	0.737093	1.1906e-07	-1.7324	0.536773	1.55772e-08	-1.77486	1.30441
5899234	chr12:5899234:A:G	1.93574e-08	-2.37928e-10	-1.52682	8.55065e-08	-2.37928e-10	-1.52666	5.42633e-09	-2.37928e-10	-1.525
5899426	chr12:5899426:A:C	1.40149e-08	-1.84977	-5.0546e-10	6.55205e-08	-1.79289	-5.0546e-10	3.74944e-09	-1.89465	-5.0546e-10
5899695	chr12:5899695:A:C	2.76086e-08	-1.84743	0.675669	1.17029e-07	-1.69185	0.479023	1.51178e-08	-1.73867	1.23828
5899706	chr12:5899706:G:A	1.99017e-08	-2.37928e-10	-1.49909	8.73584e-08	-2.37928e-10	-1.50523	5.62431e-09	-2.37928e-10	-1.48916
5899858	chr12:5899858:C:T	2.71893e-08	-1.85372	0.666654	1.14611e-07	-1.70412	0.470409	1.47599e-08	-1.75104	1.22669
5900429	chr12:5900429:A:G	6.62625e-09	-1.82617	-0.772679	3.11138e-08	-1.63904	-0.898561	3.01833e-09	-1.70531	-0.406251
5900711	chr12:5900711:G:A	1.97614e-08	-1.50616	-5.0546e-10	7.96039e-08	-1.59819	-5.0546e-10	4.99504e-09	-1.60781	-5.0546e-10
5900829	chr12:5900829:A:AAG	2.32368e-07	-2.37928e-10	0.958433	9.31707e-07	-2.37928e-10	0.861764	1.08762e-07	-2.37928e-10	1.4729
5901042	chr12:5901042:C:T	7.25565e-08	-0.205526	-5.0546e-10	3.55912e-07	-0.100571	-5.0546e-10	2.4963e-08	0.00113334	-5.0546e-10
5901078	chr12:5901078:G:A	3.4362e-09	-1.9351	-1.32043	1.50541e-08	-1.93271	-1.33089	1.03947e-09	-1.93523	-1.24232
5901109	chr12:5901109:C:A	1.98379e-08	-2.37928e-10	-1.5023	8.737e-08	-2.37928e-10	-1.5051	5.6559e-09	-2.37928e-10	-1.48356
5901263	chr12:5901263:G:A	1.94094e-08	-2.37928e-10	-1.52414	8.55881e-08	-2.37928e-10	-1.52571	5.45117e-09	-2.37928e-10	-1.52043
5901493	chr12:5901493:G:A	1.15756e-07	-2.37928e-10	0.26159	5.55998e-07	-2.37928e-10	0.345511	2.64008e-08	-2.37928e-10	0.0571347
5901682	chr12:5901682:C:T	1.28816e-08	-1.93409	-5.0546e-10	5.68433e-08	-1.93496	-5.0546e-10	3.61224e-09	-1.93193	-5.0546e-10
5901761	chr12:5901761:G:T	9.27945e-08	-2.37928e-10	0.040496	4.43548e-07	-2.37928e-10	0.119553	2.18806e-08	-2.37928e-10	-0.13066
5901922	chr12:5901922:A:G	3.37878e-09	-1.79514	-1.47724	1.71627e-08	-1.68569	-1.44682	1.01434e-09	-1.68699	-1.51503
5902198	chr12:5902198:C:T	9.49691e-08	-2.37928e-10	0.0636603	4.54375e-07	-2.37928e-10	0.143669	2.23165e-08	-2.37928e-10	-0.110932
5902324	chr12:5902324:C:A	1.36346e-08	-1.87728	-5.0546e-10	6.15291e-08	-1.85574	-5.0546e-10	3.97539e-09	-1.83614	-5.0546e-10
5902935	chr12:5902935:G:A	8.08973e-08	-2.37928e-10	-0.0967113	3.84262e-07	-2.37928e-10	-0.0239288	1.92413e-08	-2.37928e-10	-0.259202
5903139	chr12:5903139:T:C	8.08805e-07	-2.37928e-10	2.20567	3.81315e-06	-2.37928e-10	2.27096	1.81058e-07	-2.37928e-10	1.98256
5903956	chr12:5903956:G:A	1.42211e-08	-1.82976	-0.00541127	6.29858e-08	-1.67128	-0.161065	7.02316e-09	-1.71803	0.450984
5903972	chr12:5903972:T:C	3.05521e-09	-1.9311	-1.44194	1.39354e-08	-1.91225	-1.42858	8.75254e-10	-1.93484	-1.41466
5903994	chr12:5903994:A:G	3.08705e-08	-2.37928e-10	-1.06009	1.35927e-07	-2.37928e-10	-1.06314	8.78352e-09	-2.37928e-10	-1.04338
5904329	chr12:5904329:G:C	2.85098e-07	-2.37928e-10	1.16294	1.41043e-06	-2.37928e-10	1.2764	6.73159e-08	-2.37928e-10	0.993137
5904515	chr12:5904515:G:A	2.12148e-08	-1.85627	0.421084	9.04404e-08	-1.71376	0.243199	1.08615e-08	-1.75535	0.92432
5904639	chr12:5904639:T:C	2.85375e-07	-2.37928e-10	1.16391	1.40684e-06	-2.37928e-10	1.27385	6.72922e-08	-2.37928e-10	0.992785
5904652	chr12:5904652:G:A	1.55169e-08	-1.65777	-0.0901898	6.04265e-08	-1.73289	-0.140937	4.95502e-09	-1.68094	0.0650826
5904664	chr12:5904664:C:T	2.59765e-07	-2.37928e-10	1.06989	1.27797e-06	-2.37928e-10	1.17778	6.15126e-08	-2.37928e-10	0.902982
5904721	chr12:5904721:C:T	2.59765e-07	-2.37928e-10	1.06989	1.27797e-06	-2.37928e-10	1.17778	6.15126e-08	-2.37928e-10	0.902982
5904862	chr12:5904862:G:C	2.59765e-07	-2.37928e-10	1.06989	1.27797e-06	-2.37928e-10	1.17778	6.15126e-08	-2.37928e-10	0.902982
5905161	chr12:5905161:A:G	9.14767e-08	-2.37928e-10	0.0261926	4.37113e-07	-2.37928e-10	0.104938	2.16323e-08	-2.37928e-10	-0.142073
5905253	chr12:5905253:TGTGGAATGTCA:T	2.62064e-07	-2.37928e-10	1.0787	1.28967e-06	-2.37928e-10	1.18689	6.20251e-08	-2.37928e-10	0.911279
5905409	chr12:5905409:A:G	8.21714e-07	-2.37928e-10	2.2215	3.87432e-06	-2.37928e-10	2.28687	1.83947e-07	-2.37928e-10	1.99839
5905410	chr12:5905410:G:A	2.59765e-07	-2.37928e-10	1.06989	1.27797e-06	-2.37928e-10	1.17778	6.15126e-08	-2.37928e-10	0.902982
5905664	chr12:5905664:C:T	1.93686e-08	-2.37928e-10	-1.52624	8.54949e-08	-2.37928e-10	-1.5268	5.43098e-09	-2.37928e-10	-1.52414
5905722	chr12:5905722:G:A	1.95714e-08	-2.37928e-10	-1.51582	8.63195e-08	-2.37928e-10	-1.5172	5.56132e-09	-2.37928e-10	-1.50042
5905867	chr12:5905867:T:G	1.68252e-08	-1.8711	0.204092	7.09232e-08	-1.73533	0.0216712	8.32163e-09	-1.77919	0.68179
5906365	chr12:5906365:AAAAAG:A	1.00599e-06	-2.37928e-10	2.42384	4.86072e-06	-2.37928e-10	2.51369	2.20282e-07	-2.37928e-10	2.17865
5906377	chr12:5906377:A:G	1.95655e-08	-2.37928e-10	-1.51612	8.62471e-08	-2.37928e-10	-1.51804	5.55234e-09	-2.37928e-10	-1.50204
5906466	chr12:5906466:G:A	2.68278e-08	-1.463	0.262553	9.30008e-08	-1.62902	0.186376	9.55868e-09	-1.46789	0.509077
5906607	chr12:5906607:C:T	2.00821e-08	-2.37928e-10	-1.49006	8.92386e-08	-2.37928e-10	-1.48394	5.58185e-09	-2.37928e-10	-1.49674
5906958	chr12:5906958:A:G	3.30503e-08	-2.37928e-10	-0.99186	1.53175e-07	-2.37928e-10	-0.943672	7.86576e-09	-2.37928e-10	-1.15374
5907085	chr12:5907085:G:A	1.358e-08	-1.88129	-5.0546e-10	5.76976e-08	-1.92004	-5.0546e-10	3.6255e-09	-1.92827	-5.0546e-10
5907135	chr12:5907135:G:A	2.0663e-08	-2.37928e-10	-1.46155	9.34831e-08	-2.37928e-10	-1.43747	5.54737e-09	-2.37928e-10	-1.50294
5907265	chr12:5907265:A:G	3.36626e-08	-2.37928e-10	-0.973504	1.56135e-07	-2.37928e-10	-0.924535	7.98793e-09	-2.37928e-10	-1.13833
5907369	chr12:5907369:A:C	1.57825e-08	-1.73099	-5.0546e-10	7.47976e-08	-1.66047	-5.0546e-10	4.734e-09	-1.66149	-5.0546e-10
5907529	chr12:5907529:G:A	1.93679e-08	-2.37928e-10	-1.52628	8.54942e-08	-2.37928e-10	-1.52681	5.43056e-09	-2.37928e-10	-1.52422
5907578	chr12:5907578:A:G	3.37317e-08	-2.37928e-10	-0.971454	1.56463e-07	-2.37928e-10	-0.922435	8.00126e-09	-2.37928e-10	-1.13666
5907609	chr12:5907609:G:A	3.36626e-08	-2.37928e-10	-0.973504	1.56135e-07	-2.37928e-10	-0.924535	7.98793e-09	-2.37928e-10	-1.13833
5907862	chr12:5907862:G:A	1.95048e-08	-2.37928e-10	-1.51923	8.65778e-08	-2.37928e-10	-1.51421	5.44641e-09	-2.37928e-10	-1.5213
5908019	chr12:5908019:C:G	1.7204e-07	-2.37928e-10	0.657838	7.15189e-07	-2.37928e-10	0.597293	6.32713e-08	-2.37928e-10	0.931172
5908062	chr12:5908062:G:A	9.91871e-07	-2.37928e-10	2.4097	4.70037e-06	-2.37928e-10	2.48014	2.22283e-07	-2.37928e-10	2.18769
5908143	chr12:5908143:G:A	2.41702e-08	-2.37928e-10	-1.30477	1.04155e-07	-2.37928e-10	-1.32937	7.55969e-09	-2.37928e-10	-1.19343
5908252	chr12:5908252:C:T	1.2055e-07	-1.77293	2.0751	4.31837e-07	-1.87824	1.97104	4.86022e-08	-1.74896	2.41637
5908264	chr12:5908264:A:T	3.36614e-08	-2.37928e-10	-0.973541	1.56124e-07	-2.37928e-10	-0.924602	7.98688e-09	-2.37928e-10	-1.13846
5908386	chr12:5908386:A:G	3.36166e-08	-2.37928e-10	-0.974872	1.55917e-07	-2.37928e-10	-0.925928	7.97913e-09	-2.37928e-10	-1.13943
5908406	chr12:5908406:TCAAC:T	3.36626e-08	-2.37928e-10	-0.973504	1.56135e-07	-2.37928e-10	-0.924535	7.98793e-09	-2.37928e-10	-1.13833
5908411	chr12:5908411:A:G	3.42264e-08	-2.37928e-10	-0.956893	1.58867e-07	-2.37928e-10	-0.907188	8.10031e-09	-2.37928e-10	-1.12436
5908510	chr12:5908510:G:T	2.38876e-08	-2.37928e-10	-1.31653	1.03261e-07	-2.37928e-10	-1.338	7.60087e-09	-2.37928e-10	-1.188
5908863	chr12:5908863:T:C	2.00787e-08	-2.37928e-10	-1.49023	8.84446e-08	-2.37928e-10	-1.49288	5.78153e-09	-2.37928e-10	-1.46159
5908879	chr12:5908879:C:T	4.33077e-09	-1.61223	-1.41192	2.05483e-08	-1.51086	-1.44162	1.48648e-09	-1.46947	-1.35038
5908993	chr12:5908993:C:T	3.36626e-08	-2.37928e-10	-0.973504	1.56135e-07	-2.37928e-10	-0.924535	7.98793e-09	-2.37928e-10	-1.13833
5909115	chr12:5909115:C:G	3.36626e-08	-2.37928e-10	-0.973504	1.56135e-07	-2.37928e-10	-0.924535	7.98793e-09	-2.37928e-10	-1.13833
5909490	chr12:5909490:C:T	2.30982e-08	-2.37928e-10	-1.35014	9.9807e-08	-2.37928e-10	-1.37202	7.14664e-09	-2.37928e-10	-1.24962
5909535	chr12:5909535:C:T	1.02217e-07	0.137204	-5.0546e-10	3.46409e-07	-0.127634	-5.0546e-10	2.46232e-08	-0.01257	-5.0546e-10
5909614	chr12:5909614:C:T	2.36265e-08	-2.37928e-10	-1.32752	1.0195e-07	-2.37928e-10	-1.35077	7.35112e-09	-2.37928e-10	-1.22141
5909742	chr12:5909742:AG:A	8.99016e-07	-2.37928e-10	2.31141	4.24298e-06	-2.37928e-10	2.37777	2.00518e-07	-2.37928e-10	2.08464
5909744	chr12:5909744:T:C	8.24309e-07	-2.37928e-10	2.22465	3.88658e-06	-2.37928e-10	2.29003	1.84545e-07	-2.37928e-10	2.00164
5910113	chr12:5910113:C:G	2.36202e-08	-2.37928e-10	-1.32779	1.01923e-07	-2.37928e-10	-1.35104	7.3484e-09	-2.37928e-10	-1.22178
5910249	chr12:5910249:G:A	2.35934e-08	-2.37928e-10	-1.32893	1.01816e-07	-2.37928e-10	-1.35209	7.33811e-09	-2.37928e-10	-1.22318
5910326	chr12:5910326:G:A	2.35254e-08	-2.37928e-10	-1.33181	1.01535e-07	-2.37928e-10	-1.35485	7.31186e-09	-2.37928e-10	-1.22676
5910363	chr12:5910363:G:A	2.32628e-08	-2.37928e-10	-1.34303	1.00476e-07	-2.37928e-10	-1.36534	7.21036e-09	-2.37928e-10	-1.24074
5910634	chr12:5910634:T:G	2.29768e-08	-2.37928e-10	-1.35541	9.9317e-08	-2.37928e-10	-1.37694	7.09974e-09	-2.37928e-10	-1.2562
5910700	chr12:5910700:A:G	3.90431e-09	-1.91981	-1.208	1.74418e-08	-1.88978	-1.22661	1.01142e-09	-1.93476	-1.27014
5910754	chr12:5910754:T:G	2.36202e-08	-2.37928e-10	-1.32779	1.01923e-07	-2.37928e-10	-1.35104	7.3484e-09	-2.37928e-10	-1.22178
5910857	chr12:5910857:A:G	2.83389e-09	-1.92281	-1.52544	1.28601e-08	-1.89776	-1.52337	7.87103e-10	-1.93535	-1.5203
5911256	chr12:5911256:A:C	2.35959e-08	-2.37928e-10	-1.32882	1.01824e-07	-2.37928e-10	-1.352	7.33863e-09	-2.37928e-10	-1.22311
5911301	chr12:5911301:T:C	5.00189e-08	-2.37928e-10	-0.57749	2.14251e-07	-2.37928e-10	-0.608107	1.66866e-08	-2.37928e-10	-0.401651
5911450	chr12:5911450:C:T	2.36521e-08	-2.37928e-10	-1.32644	1.02051e-07	-2.37928e-10	-1.34978	7.36121e-09	-2.37928e-10	-1.22003
5911468	chr12:5911468:C:T	1.70474e-08	-1.65389	-5.0546e-10	7.15016e-08	-1.70553	-5.0546e-10	4.95569e-09	-1.61572	-5.0546e-10
5911624	chr12:5911624:A:G	2.36055e-08	-2.37928e-10	-1.32841	1.01864e-07	-2.37928e-10	-1.35161	7.3431e-09	-2.37928e-10	-1.2225
5911812	chr12:5911812:G:A	1.77042e-07	-2.37928e-10	0.686494	7.36173e-07	-2.37928e-10	0.626212	6.46714e-08	-2.37928e-10	0.95306
5912004	chr12:5912004:T:C	2.34531e-08	-2.37928e-10	-1.33489	1.01237e-07	-2.37928e-10	-1.35779	7.28132e-09	-2.37928e-10	-1.23095
5912288	chr12:5912288:G:C	2.3156e-08	-2.37928e-10	-1.34764	1.00042e-07	-2.37928e-10	-1.36966	7.16916e-09	-2.37928e-10	-1.24647
5912327	chr12:5912327:A:G	2.36403e-08	-2.37928e-10	-1.32694	1.02003e-07	-2.37928e-10	-1.35025	7.3565e-09	-2.37928e-10	-1.22068
5912464	chr12:5912464:G:A	2.35907e-08	-2.37928e-10	-1.32904	1.01801e-07	-2.37928e-10	-1.35223	7.33719e-09	-2.37928e-10	-1.2233
5912580	chr12:5912580:A:T	1.56181e-08	-1.74146	-5.0546e-10	6.18864e-08	-1.84995	-5.0546e-10	4.2438e-09	-1.7708	-5.0546e-10
5912599	chr12:5912599:C:T	2.49843e-08	-2.37928e-10	-1.27164	1.07519e-07	-2.37928e-10	-1.29758	7.87479e-09	-2.37928e-10	-1.15259
5912641	chr12:5912641:T:C	2.36632e-08	-2.37928e-10	-1.32597	1.02096e-07	-2.37928e-10	-1.34934	7.36516e-09	-2.37928e-10	-1.2195
5912648	chr12:5912648:C:T	1.93582e-08	-2.37928e-10	-1.52677	8.55492e-08	-2.37928e-10	-1.52616	5.41865e-09	-2.37928e-10	-1.52641
5912737	chr12:5912737:G:C	2.36202e-08	-2.37928e-10	-1.32779	1.01923e-07	-2.37928e-10	-1.35104	7.3484e-09	-2.37928e-10	-1.22178
5912800	chr12:5912800:A:G	2.36138e-08	-2.37928e-10	-1.32806	1.01898e-07	-2.37928e-10	-1.35128	7.3465e-09	-2.37928e-10	-1.22204
5913329	chr12:5913329:G:A	4.08238e-09	-1.84897	-1.23424	1.65646e-08	-1.89415	-1.27384	1.38593e-09	-1.84229	-1.0476
5913443	chr12:5913443:C:T	1.93617e-08	-2.37928e-10	-1.52659	8.5493e-08	-2.37928e-10	-1.52682	5.42649e-09	-2.37928e-10	-1.52497
5913631	chr12:5913631:A:G	2.11684e-08	-2.37928e-10	-1.43738	9.2059e-08	-2.37928e-10	-1.45282	6.37356e-09	-2.37928e-10	-1.3641
5913773	chr12:5913773:C:T	1.94173e-08	-2.37928e-10	-1.52373	8.65773e-08	-2.37928e-10	-1.51422	5.41657e-09	-2.37928e-10	-1.5268
5913792	chr12:5913792:G:C	1.0036e-07	-2.37928e-10	0.118871	4.61525e-07	-2.37928e-10	0.159282	2.50238e-08	-2.37928e-10	0.00356983
5914249	chr12:5914249:A:AG	1.09925e-07	-2.37928e-10	0.209905	4.52387e-07	-2.37928e-10	0.139283	3.77184e-08	-2.37928e-10	0.413887
5914501	chr12:5914501:G:A	1.7633e-08	-1.62012	-5.0546e-10	8.43002e-08	-1.54087	-5.0546e-10	5.50744e-09	-1.51016	-5.0546e-10
5914530	chr12:5914530:T:C	1.93777e-08	-2.37928e-10	-1.52577	8.55152e-08	-2.37928e-10	-1.52656	5.42236e-09	-2.37928e-10	-1.52573
5914550	chr12:5914550:C:T	4.82166e-09	-1.93143	-0.985341	2.07752e-08	-1.93263	-1.00886	1.42968e-09	-1.93391	-0.924903
5914780	chr12:5914780:G:C	1.94978e-08	-2.37928e-10	-1.51959	8.6756e-08	-2.37928e-10	-1.51215	5.42472e-09	-2.37928e-10	-1.52529
5914830	chr12:5914830:T:C	2.0085e-08	-2.37928e-10	-1.48992	8.86452e-08	-2.37928e-10	-1.49061	5.60116e-09	-2.37928e-10	-1.49329
5914913	chr12:5914913:C:T	4.69839e-09	-1.89781	-1.04486	1.92091e-08	-1.89534	-1.12453	1.53549e-09	-1.86404	-0.92337
5915049	chr12:5915049:G:A	2.25668e-08	-2.37928e-10	-1.37341	9.79108e-08	-2.37928e-10	-1.3912	6.5288e-09	-2.37928e-10	-1.34004
5915097	chr12:5915097:A:C	1.06977e-07	-1.88065	2.06337	3.98268e-07	-1.81602	1.8279	4.90138e-08	-1.85807	2.53391
5915316	chr12:5915316:A:G	9.86598e-08	-1.89276	1.99454	3.65889e-07	-1.83458	1.76165	4.47549e-08	-1.87238	2.45732
5915463	chr12:5915463:TCAAA:T	1.02125e-07	-1.89184	2.02815	3.78131e-07	-1.83229	1.79228	4.63339e-08	-1.87116	2.49077
5915473	chr12:5915473:T:A	2.17764e-08	-2.37928e-10	-1.40906	9.48113e-08	-2.37928e-10	-1.42337	6.32989e-09	-2.37928e-10	-1.37098
5915485	chr12:5915485:G:A	2.1252e-08	-2.37928e-10	-1.43344	9.42969e-08	-2.37928e-10	-1.42881	5.85451e-09	-2.37928e-10	-1.44905
5915554	chr12:5915554:TC:T	1.9731e-08	-2.37928e-10	-1.5077	8.7734e-08	-2.37928e-10	-1.50094	5.43831e-09	-2.37928e-10	-1.52279
5915594	chr12:5915594:T:C	1.69286e-07	-1.88835	2.53005	6.23572e-07	-1.84237	2.30258	7.37303e-08	-1.88124	2.9654
5915639	chr12:5915639:G:A	1.61698e-07	-1.8885	2.48434	5.96607e-07	-1.84257	2.25857	7.01675e-08	-1.88154	2.91617
5915888	chr12:5915888:T:G	1.60692e-07	-1.89657	2.48617	5.91508e-07	-1.85365	2.26108	6.96221e-08	-1.88987	2.91669
5916020	chr12:5916020:TA:T	1.71094e-07	-1.87762	2.52994	6.33823e-07	-1.82724	2.30375	7.43989e-08	-1.86949	2.96267
5916105	chr12:5916105:C:T	1.64512e-07	-1.88087	2.49396	6.08488e-07	-1.83171	2.26743	7.12378e-08	-1.87334	2.92311
5916164	chr12:5916164:C:A	1.45862e-07	-1.88673	2.3795	5.39641e-07	-1.84031	2.15596	6.28996e-08	-1.8796	2.80488
5916329	chr12:5916329:G:A	4.39774e-08	-2.37928e-10	-0.706216	1.91762e-07	-2.37928e-10	-0.718997	1.37221e-08	-2.37928e-10	-0.597251
5916418	chr12:5916418:G:C	1.53187e-08	-1.76081	-5.0546e-10	7.36069e-08	-1.67652	-5.0546e-10	4.35781e-09	-1.74429	-5.0546e-10
5916764	chr12:5916764:G:A	1.6557e-08	-1.68308	-5.0546e-10	7.24865e-08	-1.69185	-5.0546e-10	4.34568e-09	-1.74708	-5.0546e-10
5916924	chr12:5916924:T:C	1.59821e-07	-1.86483	2.449	5.95359e-07	-1.81034	2.22425	6.91391e-08	-1.8564	2.87626
5916985	chr12:5916985:A:G	1.33487e-07	-1.87395	2.27806	4.98009e-07	-1.82261	2.05797	5.71792e-08	-1.86607	2.696
5917073	chr12:5917073:G:A	1.64257e-08	-1.69105	-5.0546e-10	5.90727e-08	-1.89649	-5.0546e-10	4.08706e-09	-1.80843	-5.0546e-10
5917081	chr12:5917081:G:A	1.29908e-07	-1.87979	2.25672	4.83082e-07	-1.83061	2.03554	5.55811e-08	-1.87223	2.67382
5917148	chr12:5917148:G:A	1.6568e-07	-1.87553	2.49569	6.14004e-07	-1.82483	2.26958	7.18414e-08	-1.86781	2.92601
5917188	chr12:5917188:C:T	7.16653e-09	-1.30749	-1.21298	2.65075e-08	-1.48789	-1.20994	1.43296e-09	-1.60168	-1.25484
5917207	chr12:5917207:A:G	1.70448e-07	-1.87731	2.52585	6.30479e-07	-1.82724	2.29847	7.39458e-08	-1.86968	2.95676
5917289	chr12:5917289:A:G	1.62969e-07	-1.87112	2.47479	6.04974e-07	-1.8187	2.24863	7.05032e-08	-1.86309	2.90249
5917405	chr12:5917405:C:G	1.59848e-07	-1.86569	2.45002	5.95091e-07	-1.81154	2.225	6.91256e-08	-1.85746	2.87713
5917412	chr12:5917412:T:A	1.7093e-07	-1.87006	2.52142	6.34172e-07	-1.81723	2.2943	7.41755e-08	-1.862	2.95217
5917817	chr12:5917817:A:C	1.96871e-08	-2.37928e-10	-1.50993	8.8258e-08	-2.37928e-10	-1.49499	5.45349e-09	-2.37928e-10	-1.52
5917824	chr12:5917824:G:A	1.96328e-07	-1.86871	2.65861	7.24728e-07	-1.81617	2.42671	8.60629e-08	-1.86106	3.09988
5917862	chr12:5917862:A:C	2.49523e-08	-2.37928e-10	-1.27293	1.17986e-07	-2.37928e-10	-1.20469	6.37427e-09	-2.37928e-10	-1.36399
5917867	chr12:5917867:A:C	1.66982e-07	-1.85494	2.48294	6.2288e-07	-1.7974	2.2565	7.23875e-08	-1.84598	2.91175
5917911	chr12:5917911:A:G	2.23542e-08	-2.37928e-10	-1.38288	9.70524e-08	-2.37928e-10	-1.4	6.46895e-09	-2.37928e-10	-1.34925
5918126	chr12:5918126:C:T	1.73068e-07	-1.86048	2.52427	6.4376e-07	-1.805	2.29707	7.51416e-08	-1.85206	2.95518
5918405	chr12:5918405:C:A	3.32294e-09	-1.81633	-1.47271	1.39011e-08	-1.82542	-1.51787	1.04918e-09	-1.86341	-1.30484
5918478	chr12:5918478:C:T	1.52098e-07	-1.87271	2.40734	5.64394e-07	-1.81959	2.18008	6.59763e-08	-1.86445	2.83749
5918729	chr12:5918729:A:G	1.68594e-07	-1.86237	2.49997	6.27946e-07	-1.80731	2.27451	7.30725e-08	-1.85404	2.92923
5918857	chr12:5918857:G:A	1.56756e-07	-1.86306	2.42786	5.84884e-07	-1.80826	2.20442	6.7495e-08	-1.85473	2.85053
5919086	chr12:5919086:A:G	2.31797e-08	-2.37928e-10	-1.34661	1.0557e-07	-2.37928e-10	-1.31588	6.08212e-09	-2.37928e-10	-1.41091
5919161	chr12:5919161:G:A	1.56806e-07	-1.86224	2.42736	5.85879e-07	-1.80699	2.20484	6.78265e-08	-1.85385	2.85455
5919166	chr12:5919166:A:G	1.99449e-07	-1.86692	2.67259	7.38644e-07	-1.81351	2.44307	8.72817e-08	-1.85883	3.11171
5919232	chr12:5919232:C:T	1.29556e-08	-1.92836	-5.0546e-10	5.81283e-08	-1.9126	-5.0546e-10	3.73711e-09	-1.89795	-5.0546e-10
5919250	chr12:5919250:A:T	1.73409e-08	-1.63682	-5.0546e-10	7.43245e-08	-1.66681	-5.0546e-10	4.57396e-09	-1.69588	-5.0546e-10
5919270	chr12:5919270:C:T	1.62657e-07	-1.86871	2.47046	6.04901e-07	-1.81569	2.2455	7.03202e-08	-1.86079	2.89759
5919783	chr12:5919783:T:C	1.51858e-07	-1.8343	2.36735	5.71349e-07	-1.77661	2.14935	6.44803e-08	-1.8259	2.776
5919899	chr12:5919899:A:G	2.34853e-08	-1.81914	0.485621	9.86821e-08	-1.81435	0.431	8.6494e-09	-1.73535	0.67658
5920294	chr12:5920294:C:T	2.05782e-07	-1.82895	2.66588	7.72299e-07	-1.76348	2.43759	9.04799e-08	-1.8189	3.10777
5920431	chr12:5920431:G:T	1.9014e-07	-1.86898	2.62685	7.06368e-07	-1.81624	2.40113	8.34624e-08	-1.86105	3.06919
5920604	chr12:5920604:A:G	2.29554e-08	-2.37928e-10	-1.35634	1.0735e-07	-2.37928e-10	-1.29916	5.97425e-09	-2.37928e-10	-1.4288
5920681	chr12:5920681:C:T	1.97033e-07	-1.86044	2.65392	7.33272e-07	-1.80451	2.42677	8.63439e-08	-1.85213	3.09421
5920736	chr12:5920736:G:A	2.18794e-08	-2.37928e-10	-1.40435	9.7656e-08	-2.37928e-10	-1.3938	5.97185e-09	-2.37928e-10	-1.4292
5920810	chr12:5920810:T:C	1.99468e-07	-1.87746	2.68322	7.35581e-07	-1.82875	2.45416	8.71887e-08	-1.87026	3.12207
5920987	chr12:5920987:C:T	1.5685e-08	-1.73718	-5.0546e-10	6.41801e-08	-1.81356	-5.0546e-10	4.4641e-09	-1.72019	-5.0546e-10
5920999	chr12:5920999:G:A	2.06082e-07	-1.88264	2.72102	7.55189e-07	-1.83565	2.48737	9.05847e-08	-1.87565	3.16567
5921135	chr12:5921135:G:A	1.4153e-08	-1.92394	0.0839761	5.17301e-08	-1.92987	-0.0993463	8.01315e-09	-1.90861	0.773431
5921136	chr12:5921136:T:C	1.86298e-07	-1.86744	2.60489	6.91711e-07	-1.81205	2.37596	8.16429e-08	-1.85927	3.04536
5921239	chr12:5921239:A:G	1.52425e-07	-1.93446	2.47124	5.37981e-07	-1.92099	2.23356	6.52802e-08	-1.93345	2.89588
5921271	chr12:5921271:A:G	3.9835e-09	-1.93544	-1.17229	1.67027e-08	-1.93361	-1.22607	1.23476e-09	-1.93554	-1.06985
5921403	chr12:5921403:G:A	1.69465e-08	-1.55473	-0.105103	8.1129e-08	-1.38677	-0.192442	4.61328e-09	-1.59782	-0.0895018
5921576	chr12:5921576:G:A	9.10729e-08	-1.91871	1.94048	3.21314e-07	-1.90519	1.70236	3.75624e-08	-1.91405	2.3238
5921751	chr12:5921751:C:T	2.46447e-08	-2.37928e-10	-1.28533	1.12266e-07	-2.37928e-10	-1.25438	6.28559e-09	-2.37928e-10	-1.378
5922346	chr12:5922346:C:T	1.34516e-08	-1.89079	-5.0546e-10	5.87032e-08	-1.90276	-5.0546e-10	3.72374e-09	-1.90153	-5.0546e-10
5922972	chr12:5922972:A:G	2.5024e-08	-1.5884	0.318344	9.25104e-08	-1.73292	0.284992	7.15845e-09	-1.76598	0.518015
5923692	chr12:5923692:C:T	4.25916e-08	-2.37928e-10	-0.738235	1.94374e-07	-2.37928e-10	-0.705471	1.32057e-08	-2.37928e-10	-0.635612
5923867	chr12:5923867:TG:T	1.94785e-08	-2.37928e-10	-1.52058	8.58649e-08	-2.37928e-10	-1.52248	5.52091e-09	-2.37928e-10	-1.50772
5924234	chr12:5924234:G:A	4.99644e-09	-1.51673	-1.36443	2.15507e-08	-1.46358	-1.44126	1.45064e-09	-1.62828	-1.21598
5924483	chr12:5924483:C:T	2.08878e-08	-2.37928e-10	-1.45073	9.46586e-08	-2.37928e-10	-1.42498	5.49774e-09	-2.37928e-10	-1.51192
5924756	chr12:5924756:T:C	9.8502e-09	-0.732105	-1.47029	3.85549e-08	-0.806822	-1.51635	2.97629e-09	-0.804562	-1.32102
5924789	chr12:5924789:T:C	2.32025e-08	-2.37928e-10	-1.34563	9.98712e-08	-2.37928e-10	-1.37137	7.57196e-09	-2.37928e-10	-1.19181
5924795	chr12:5924795:A:G	3.2514e-09	-1.83893	-1.47187	1.3932e-08	-1.87957	-1.4615	9.69629e-10	-1.74991	-1.4972
5924899	chr12:5924899:G:A	9.81777e-09	-1.92484	-0.280857	4.30038e-08	-1.93357	-0.2804	3.47041e-09	-1.90415	-0.0678378
5924902	chr12:5924902:T:C	2.12216e-08	-2.37928e-10	-1.43487	9.65561e-08	-2.37928e-10	-1.40513	5.55446e-09	-2.37928e-10	-1.50166
5925040	chr12:5925040:C:A	8.85706e-07	-2.37928e-10	2.29649	3.46531e-06	-2.37928e-10	2.1753	3.24654e-07	-2.37928e-10	2.5665
5925234	chr12:5925234:T:C	2.18281e-08	-1.44398	0.0372934	8.42966e-08	-1.39107	-0.14984	9.53067e-09	-1.16549	0.203745
5925246	chr12:5925246:G:A	5.82412e-07	-2.37928e-10	1.87729	2.35067e-06	-2.37928e-10	1.7872	2.05934e-07	-2.37928e-10	2.11129
5925365	chr12:5925365:G:A	1.99416e-08	-2.37928e-10	-1.49708	8.79648e-08	-2.37928e-10	-1.49832	5.57773e-09	-2.37928e-10	-1.49748
5925451	chr12:5925451:T:A	2.1346e-07	-1.44845	2.32201	1.18748e-06	-1.55724	2.66158	3.5869e-08	-1.49511	1.85873
5925888	chr12:5925888:C:T	2.01355e-08	-2.37928e-10	-1.4874	9.0795e-08	-2.37928e-10	-1.46665	5.46872e-09	-2.37928e-10	-1.51721
5926142	chr12:5926142:T:C	4.3921e-09	-1.76026	-1.24983	1.93943e-08	-1.73886	-1.27142	1.502e-09	-1.6729	-1.13656
5926304	chr12:5926304:C:T	1.94854e-08	-2.37928e-10	-1.52023	8.65382e-08	-2.37928e-10	-1.51467	5.42868e-09	-2.37928e-10	-1.52456
5926398	chr12:5926398:C:A	1.64014e-08	-1.69252	-5.0546e-10	7.14579e-08	-1.70615	-5.0546e-10	4.9361e-09	-1.61968	-5.0546e-10
5926443	chr12:5926443:T:C	3.5374e-08	-2.37928e-10	-0.923913	1.63473e-07	-2.37928e-10	-0.878605	1.04287e-08	-2.37928e-10	-0.871696
5926578	chr12:5926578:C:T	3.00049e-08	-1.92147	0.832934	1.34025e-07	-1.85525	0.778018	9.63115e-09	-1.93448	0.983227
5926778	chr12:5926778:T:C	1.96793e-08	-2.37928e-10	-1.51032	8.60474e-08	-2.37928e-10	-1.52036	5.74793e-09	-2.37928e-10	-1.46742
5927217	chr12:5927217:T:A	1.979e-08	-2.37928e-10	-1.50471	8.81772e-08	-2.37928e-10	-1.49591	5.41692e-09	-2.37928e-10	-1.52673
5927359	chr12:5927359:C:T	2.27627e-08	-2.37928e-10	-1.36477	1.04276e-07	-2.37928e-10	-1.32821	5.76547e-09	-2.37928e-10	-1.46437
5927378	chr12:5927378:A:G	1.76881e-06	-2.37928e-10	2.98817	7.13957e-06	-2.37928e-10	2.89815	6.50558e-07	-2.37928e-10	3.26157
5927384	chr12:5927384:G:C	2.37292e-08	-2.37928e-10	-1.32318	1.0916e-07	-2.37928e-10	-1.28244	5.92164e-09	-2.37928e-10	-1.43765
5927512	chr12:5927512:C:T	6.78046e-07	-2.37928e-10	2.02932	2.73209e-06	-2.37928e-10	1.93757	2.41672e-07	-2.37928e-10	2.27132
5927515	chr12:5927515:G:A	7.35419e-09	-1.04	-1.45462	3.4729e-08	-1.07955	-1.34813	1.82539e-09	-1.08785	-1.52661
5928147	chr12:5928147:CAGG:C	5.98782e-09	-1.91098	-0.789184	2.38825e-08	-1.93229	-0.869818	2.00499e-09	-1.88653	-0.634092
5928220	chr12:5928220:A:G	2.13952e-08	-1.93369	0.506962	9.60125e-08	-1.89354	0.482762	6.56948e-09	-1.9335	0.599678
5928226	chr12:5928226:AC:A	2.9306e-07	-2.37928e-10	1.19049	1.21977e-06	-2.37928e-10	1.13116	9.83979e-08	-2.37928e-10	1.37276
5928256	chr12:5928256:A:C	1.94733e-08	-2.37928e-10	-1.52085	8.60828e-08	-2.37928e-10	-1.51994	5.51264e-09	-2.37928e-10	-1.50922
5930157	chr12:5930157:C:T	1.91702e-08	-1.92539	0.38885	8.71513e-08	-1.86833	0.360723	5.79378e-09	-1.93539	0.475919
5930457	chr12:5930457:G:A	5.78376e-09	-1.91012	-0.824721	2.31105e-08	-1.93203	-0.902939	1.92921e-09	-1.88526	-0.673883
5930461	chr12:5930461:G:A	1.95051e-08	-2.37928e-10	-1.51921	8.58582e-08	-2.37928e-10	-1.52256	5.52537e-09	-2.37928e-10	-1.50691
5930716	chr12:5930716:A:T	1.41468e-08	-1.8404	-5.0546e-10	6.38708e-08	-1.81839	-5.0546e-10	4.24811e-09	-1.76978	-5.0546e-10
5930790	chr12:5930790:C:A	4.4061e-09	-1.49416	-1.51274	1.58263e-08	-1.71464	-1.49894	1.23041e-09	-1.48233	-1.52658
5930895	chr12:5930895:C:A	5.24749e-09	-1.80446	-1.02768	2.28892e-08	-1.78676	-1.05783	1.8315e-09	-1.72787	-0.883259
5931045	chr12:5931045:T:A	1.96205e-08	-2.37928e-10	-1.51332	8.73433e-08	-2.37928e-10	-1.50541	5.45194e-09	-2.37928e-10	-1.52029
5931102	chr12:5931102:A:T	1.94288e-08	-2.37928e-10	-1.52314	8.58634e-08	-2.37928e-10	-1.5225	5.49209e-09	-2.37928e-10	-1.51295
5931151	chr12:5931151:A:C	1.95885e-08	-2.37928e-10	-1.51495	8.70902e-08	-2.37928e-10	-1.50831	5.42105e-09	-2.37928e-10	-1.52597
5931411	chr12:5931411:C:T	1.49723e-08	-1.91983	0.13614	7.28634e-08	-1.89682	0.210152	3.36538e-09	-1.93553	-0.0671891
5931437	chr12:5931437:G:C	5.32584e-07	-1.48498	3.27283	3.16013e-06	-1.58819	3.6713	8.48225e-08	-1.53219	2.75649
5932989	chr12:5932989:C:T	1.28173e-06	-2.37928e-10	2.66608	5.01059e-06	-2.37928e-10	2.54406	4.72769e-07	-2.37928e-10	2.94235
5933050	chr12:5933050:T:C	2.203e-08	-2.37928e-10	-1.39749	9.56779e-08	-2.37928e-10	-1.41427	6.70745e-09	-2.37928e-10	-1.31304
5933370	chr12:5933370:G:A	2.04506e-08	-2.37928e-10	-1.47188	8.8618e-08	-2.37928e-10	-1.49092	6.14099e-09	-2.37928e-10	-1.40127
5933500	chr12:5933500:G:T	1.60556e-07	-2.37928e-10	0.588754	6.51449e-07	-2.37928e-10	0.503945	5.80391e-08	-2.37928e-10	0.844857
5933981	chr12:5933981:T:C	1.94005e-08	-2.37928e-10	-1.52459	8.60179e-08	-2.37928e-10	-1.5207	5.42102e-09	-2.37928e-10	-1.52598
5934071	chr12:5934071:G:A	3.68377e-09	-1.69866	-1.4873	1.43012e-08	-1.84731	-1.46761	1.00395e-09	-1.68886	-1.52346
5934726	chr12:5934726:G:A	2.01267e-08	-2.37928e-10	-1.48784	8.80366e-08	-2.37928e-10	-1.4975	5.92829e-09	-2.37928e-10	-1.43652
5934778	chr12:5934778:C:T	6.16611e-09	-1.14927	-1.52156	2.14756e-08	-1.39012	-1.51822	1.15119e-09	-1.54866	-1.5268
5934853	chr12:5934853:A:T	3.62899e-09	-1.72788	-1.47306	1.43004e-08	-1.86474	-1.45023	9.79173e-10	-1.71849	-1.51882
5935037	chr12:5935037:T:C	7.01823e-09	-1.86672	-0.674659	3.01363e-08	-1.8561	-0.713423	2.44073e-09	-1.81073	-0.513236
5935221	chr12:5935221:A:G	3.701e-09	-1.70405	-1.47724	1.44304e-08	-1.85063	-1.45529	1.00162e-09	-1.69427	-1.52037
5935356	chr12:5935356:T:G	6.72735e-09	-1.86667	-0.71704	2.88415e-08	-1.8561	-0.757339	2.33557e-09	-1.81075	-0.557251
5935715	chr12:5935715:G:A	3.9536e-09	-1.68035	-1.43491	1.54175e-08	-1.83277	-1.40698	1.0471e-09	-1.66925	-1.50098
5935931	chr12:5935931:G:C	1.4976e-08	-1.78344	-5.0546e-10	6.26054e-08	-1.8384	-5.0546e-10	3.8833e-09	-1.85957	-5.0546e-10
5935938	chr12:5935938:T:C	3.74053e-09	-1.69413	-1.47654	1.45296e-08	-1.84469	-1.45438	1.01189e-09	-1.6843	-1.52013
5935984	chr12:5935984:T:C	1.29221e-08	-1.93095	-5.0546e-10	5.74353e-08	-1.92459	-5.0546e-10	3.60048e-09	-1.93519	-5.0546e-10
5936045	chr12:5936045:G:A	3.67121e-09	-1.72147	-1.4679	1.4441e-08	-1.86106	-1.44413	9.8756e-10	-1.71208	-1.5167
5936095	chr12:5936095:T:C	2.12757e-07	-1.73115	2.60142	1.25705e-06	-1.80551	2.96678	3.31464e-08	-1.80722	2.09189
5936288	chr12:5936288:T:G	8.89976e-08	-2.37928e-10	-0.00128141	3.85113e-07	-2.37928e-10	-0.0217179	2.17045e-08	-2.37928e-10	-0.138741
5936304	chr12:5936304:G:A	1.97149e-08	-2.37928e-10	-1.50852	8.62391e-08	-2.37928e-10	-1.51813	5.81336e-09	-2.37928e-10	-1.4561
5936739	chr12:5936739:T:C	3.64535e-09	-1.71854	-1.4779	1.42979e-08	-1.85913	-1.45601	9.86891e-10	-1.70886	-1.52059
5936756	chr12:5936756:A:G	3.7185e-09	-1.70748	-1.4691	1.45441e-08	-1.85257	-1.4455	1.00146e-09	-1.69763	-1.51718
5936937	chr12:5936937:A:G	1.93615e-08	-2.37928e-10	-1.5266	8.55345e-08	-2.37928e-10	-1.52633	5.41763e-09	-2.37928e-10	-1.5266
5937000	chr12:5937000:G:A	4.04091e-09	-1.6563	-1.43712	1.56176e-08	-1.81732	-1.40953	1.07176e-09	-1.64483	-1.50213
5937036	chr12:5937036:C:T	3.72269e-09	-1.70709	-1.46835	1.45596e-08	-1.85237	-1.44463	1.00243e-09	-1.69689	-1.51694
5937110	chr12:5937110:A:AT	3.70924e-09	-1.71131	-1.46775	1.45325e-08	-1.85502	-1.44384	9.98181e-10	-1.70142	-1.51666
5937243	chr12:5937243:T:A	3.80516e-09	-1.68022	-1.47332	1.47195e-08	-1.83554	-1.45054	1.02832e-09	-1.66941	-1.51892
5937291	chr12:5937291:T:C	2.31071e-06	-2.37928e-10	3.25542	9.42768e-06	-2.37928e-10	3.17615	8.55847e-07	-2.37928e-10	3.53583
5937324	chr12:5937324:T:C	3.58842e-09	-1.74078	-1.4714	1.42234e-08	-1.87211	-1.44826	9.6708e-10	-1.73158	-1.51815
5937379	chr12:5937379:G:A	1.94257e-08	-2.37928e-10	-1.5233	8.61264e-08	-2.37928e-10	-1.51944	5.42003e-09	-2.37928e-10	-1.52616
5937444	chr12:5937444:T:C	2.01735e-08	-2.37928e-10	-1.48552	9.06495e-08	-2.37928e-10	-1.46825	5.44299e-09	-2.37928e-10	-1.52193
5937460	chr12:5937460:ACTT:A	2.16306e-07	-1.70933	2.59613	1.2761e-06	-1.78538	2.96169	3.3507e-08	-1.7904	2.0859
5937475	chr12:5937475:C:T	3.64188e-09	-1.72404	-1.47335	1.43292e-08	-1.86239	-1.45057	9.83226e-10	-1.71429	-1.51888
5937683	chr12:5937683:A:G	1.02594e-08	-1.17097	-0.990729	3.57784e-08	-1.41036	-0.987545	2.46293e-09	-1.43124	-0.883665
5937724	chr12:5937724:C:T	3.67278e-09	-1.72058	-1.46836	1.44426e-08	-1.86039	-1.44468	9.88475e-10	-1.71091	-1.51694
5937902	chr12:5937902:C:T	6.8314e-08	-2.37928e-10	-0.265776	3.04225e-07	-2.37928e-10	-0.257485	2.02341e-08	-2.37928e-10	-0.208888
5937928	chr12:5937928:A:ATGTTAGGACATGTG	3.77767e-09	-1.69048	-1.47031	1.46739e-08	-1.84225	-1.44693	1.01851e-09	-1.68029	-1.51762
5938194	chr12:5938194:G:A	2.08795e-08	-2.37928e-10	-1.45112	9.43454e-08	-2.37928e-10	-1.42829	5.74617e-09	-2.37928e-10	-1.46773
5938372	chr12:5938372:C:T	3.79816e-09	-1.68832	-1.46705	1.4747e-08	-1.84106	-1.44315	1.0222e-09	-1.67797	-1.51633
5938382	chr12:5938382:C:T	3.74563e-09	-1.70204	-1.46727	1.46198e-08	-1.84942	-1.44346	1.00792e-09	-1.69199	-1.51638
5938507	chr12:5938507:T:C	3.6746e-09	-1.71709	-1.47136	1.44195e-08	-1.85843	-1.44824	9.90854e-10	-1.70734	-1.51811
5938554	chr12:5938554:C:T	5.40208e-09	-1.48728	-1.31583	2.62534e-08	-1.53785	-1.16961	1.14849e-09	-1.59764	-1.48017
5938630	chr12:5938630:G:A	2.24653e-08	-2.37928e-10	-1.37792	9.99258e-08	-2.37928e-10	-1.37083	6.13602e-09	-2.37928e-10	-1.40208
5938718	chr12:5938718:A:T	3.34168e-07	-2.37928e-10	1.32175	1.40082e-06	-2.37928e-10	1.26956	1.14855e-07	-2.37928e-10	1.52741
5938755	chr12:5938755:G:A	3.77162e-09	-1.6979	-1.46448	1.47077e-08	-1.84679	-1.44009	1.01333e-09	-1.68781	-1.51521
5938839	chr12:5938839:CAAGAT:AAAGAT	3.98054e-09	-1.68645	-1.42202	1.55787e-08	-1.8367	-1.39264	1.04838e-09	-1.67524	-1.49377
5938886	chr12:5938886:A:C	2.99255e-08	-2.37928e-10	-1.09118	1.36191e-07	-2.37928e-10	-1.0612	8.18175e-09	-2.37928e-10	-1.11435
5938921	chr12:5938921:T:A	1.94768e-08	-2.37928e-10	-1.52067	8.55529e-08	-2.37928e-10	-1.52612	5.76674e-09	-2.37928e-10	-1.46415
5938923	chr12:5938923:A:T	3.46479e-09	-1.75669	-1.49055	1.36186e-08	-1.89837	-1.46545	9.30847e-10	-1.76314	-1.52478
5939046	chr12:5939046:G:A	4.55092e-08	-2.37928e-10	-0.671976	2.10785e-07	-2.37928e-10	-0.624417	1.29363e-08	-2.37928e-10	-0.65622
5939405	chr12:5939405:G:A	3.81864e-09	-1.69286	-1.45714	1.48856e-08	-1.8433	-1.43157	1.02224e-09	-1.68237	-1.5119
5939453	chr12:5939453:A:G	3.76687e-09	-1.7117	-1.45195	1.48025e-08	-1.85507	-1.42538	1.00505e-09	-1.7018	-1.50942
5939493	chr12:5939493:G:T	1.25796e-08	-1.91777	-0.040042	5.15755e-08	-1.8244	-0.207806	6.6922e-09	-1.93204	0.616725
5939498	chr12:5939498:G:C	6.74715e-09	-1.86373	-0.71704	2.8937e-08	-1.85279	-0.757339	2.34526e-09	-1.80661	-0.557251
5940081	chr12:5940081:GGATGGATGGATA:G	4.31732e-09	-1.64754	-1.37972	1.67556e-08	-1.81211	-1.34441	1.11919e-09	-1.63583	-1.46783
5940176	chr12:5940176:A:G	4.05713e-09	-1.66555	-1.42386	1.57594e-08	-1.82332	-1.3945	1.06971e-09	-1.65428	-1.49459
5940177	chr12:5940177:T:C	7.76111e-09	-1.87057	-0.570198	3.79721e-08	-1.83665	-0.50175	1.81863e-09	-1.91639	-0.701783
5940583	chr12:5940583:G:A	7.06384e-09	-1.82234	-0.71256	3.14474e-08	-1.82959	-0.697344	1.93383e-09	-1.76301	-0.793746
5940618	chr12:5940618:T:C	5.22781e-09	-1.5152	-1.3207	2.53909e-08	-1.56476	-1.17611	1.11856e-09	-1.62206	-1.48217
5940760	chr12:5940760:A:C	3.11953e-08	-1.7025	0.652873	1.44887e-07	-1.80608	0.806786	7.365e-09	-1.79344	0.573923
5940812	chr12:5940812:T:C	3.07888e-08	-1.70309	0.640344	1.4262e-07	-1.80857	0.7935	7.27562e-09	-1.79329	0.561562
5940818	chr12:5940818:T:C	2.23486e-08	-2.37928e-10	-1.38313	1.00821e-07	-2.37928e-10	-1.36191	5.78762e-09	-2.37928e-10	-1.46054
5940870	chr12:5940870:A:C	3.66928e-08	-1.70473	0.817418	1.70001e-07	-1.80979	0.970344	8.6752e-09	-1.79525	0.739463
5940897	chr12:5940897:C:T	3.53594e-08	-1.72297	0.798642	1.64132e-07	-1.82496	0.950376	8.38663e-09	-1.80921	0.719585
5941154	chr12:5941154:T:C	1.10652e-08	-1.19987	-0.886218	3.89826e-08	-1.43456	-0.877573	2.68812e-09	-1.45596	-0.771461
5941437	chr12:5941437:T:C	3.4838e-07	-2.37928e-10	1.3634	1.43817e-06	-2.37928e-10	1.29588	1.06549e-07	-2.37928e-10	1.45234
5941472	chr12:5941472:G:A	2.10714e-08	-2.37928e-10	-1.44197	9.5565e-08	-2.37928e-10	-1.41545	5.55887e-09	-2.37928e-10	-1.50086
5941878	chr12:5941878:A:G	5.76907e-09	-1.44121	-1.29617	2.81249e-08	-1.49401	-1.14459	1.20895e-09	-1.55656	-1.46996
5941924	chr12:5941924:CA:C	2.1443e-08	-2.37928e-10	-1.42449	9.73674e-08	-2.37928e-10	-1.39676	5.65167e-09	-2.37928e-10	-1.48431
5942066	chr12:5942066:T:C	5.65103e-09	-1.45063	-1.30742	2.74651e-08	-1.50333	-1.15901	1.19217e-09	-1.56485	-1.47563
5942152	chr12:5942152:T:C	7.07489e-09	-1.02662	-1.50672	2.41362e-08	-1.29193	-1.49961	1.26306e-09	-1.46108	-1.52164
5942170	chr12:5942170:C:G	5.57436e-09	-1.44666	-1.32505	2.69444e-08	-1.49949	-1.18199	1.18643e-09	-1.56135	-1.48396
5942231	chr12:5942231:G:T	7.85506e-09	-1.85185	-0.576882	3.36779e-08	-1.84012	-0.618289	2.76581e-09	-1.791	-0.407923
5942260	chr12:5942260:T:C	4.75851e-09	-1.54799	-1.38197	1.73431e-08	-1.79537	-1.32669	1.17464e-09	-1.56454	-1.49076
5942443	chr12:5942443:G:A	5.10238e-09	-1.49389	-1.36629	2.44858e-08	-1.54202	-1.23514	1.11637e-09	-1.6026	-1.50358
5942905	chr12:5942905:A:G	1.9894e-08	-2.37928e-10	-1.49948	8.84496e-08	-2.37928e-10	-1.49282	5.44085e-09	-2.37928e-10	-1.52232
5942948	chr12:5942948:G:A	2.58865e-08	-2.37928e-10	-1.23617	1.21755e-07	-2.37928e-10	-1.17324	7.00929e-09	-2.37928e-10	-1.26902
5942999	chr12:5942999:C:T	1.94819e-08	-2.37928e-10	-1.5204	8.61529e-08	-2.37928e-10	-1.51913	5.45026e-09	-2.37928e-10	-1.5206
5943099	chr12:5943099:C:T	5.07954e-09	-1.47033	-1.39435	2.41185e-08	-1.5184	-1.27388	1.12869e-09	-1.58199	-1.51321
5943118	chr12:5943118:C:A	2.22653e-08	-2.37928e-10	-1.38686	1.00426e-07	-2.37928e-10	-1.36583	5.77303e-09	-2.37928e-10	-1.46306
5943249	chr12:5943249:T:C	2.72349e-08	-2.37928e-10	-1.18539	1.21378e-07	-2.37928e-10	-1.17635	7.36649e-09	-2.37928e-10	-1.21932
5943492	chr12:5943492:C:A	1.81866e-08	-1.58921	-5.0546e-10	8.52014e-08	-1.53024	-5.0546e-10	6.64931e-09	-1.32175	-5.0546e-10
5943702	chr12:5943702:C:T	7.71154e-09	-1.16899	-1.27818	2.39447e-08	-1.47842	-1.32109	1.82063e-09	-1.45638	-1.1607
5944091	chr12:5944091:G:A	2.02413e-08	-2.37928e-10	-1.48216	9.11627e-08	-2.37928e-10	-1.46261	5.45124e-09	-2.37928e-10	-1.52042
5944365	chr12:5944365:C:T	2.34018e-08	-2.37928e-10	-1.33708	1.08337e-07	-2.37928e-10	-1.29001	5.78662e-09	-2.37928e-10	-1.46071
5945034	chr12:5945034:G:A	1.28859e-08	-1.93375	-5.0546e-10	5.80671e-08	-1.91366	-5.0546e-10	3.70551e-09	-1.90644	-5.0546e-10
5945111	chr12:5945111:G:A	3.27728e-09	-1.80461	-1.49827	1.41359e-08	-1.80043	-1.52611	1.03763e-09	-1.84638	-1.33294
5945582	chr12:5945582:T:C	2.07572e-08	-2.37928e-10	-1.457	9.43067e-08	-2.37928e-10	-1.4287	5.67017e-09	-2.37928e-10	-1.48104
5945645	chr12:5945645:C:T	1.93646e-08	-2.37928e-10	-1.52644	8.56793e-08	-2.37928e-10	-1.52464	5.41762e-09	-2.37928e-10	-1.5266
5945770	chr12:5945770:C:G	1.37448e-08	-1.86923	-5.0546e-10	5.98021e-08	-1.88421	-5.0546e-10	3.74532e-09	-1.89575	-5.0546e-10
5945860	chr12:5945860:AGGG:A	1.93588e-08	-2.37928e-10	-1.52674	8.56053e-08	-2.37928e-10	-1.52551	5.41931e-09	-2.37928e-10	-1.52629
5945874	chr12:5945874:C:T	2.04216e-08	-1.90102	0.427725	1.04147e-07	-1.87799	0.548541	6.05074e-09	-1.91025	0.494174
5945966	chr12:5945966:T:G	1.71105e-08	-1.92122	0.271026	8.58053e-08	-1.90987	0.386698	5.0501e-09	-1.9267	0.329852
5946208	chr12:5946208:C:T	1.9897e-08	-2.37928e-10	-1.49932	8.69391e-08	-2.37928e-10	-1.51005	5.55755e-09	-2.37928e-10	-1.5011
5946627	chr12:5946627:TATC:T	6.48207e-09	-1.39621	-1.22464	2.32242e-08	-1.60389	-1.22617	1.26622e-09	-1.70622	-1.27401
5946958	chr12:5946958:A:T	4.28019e-09	-1.91049	-1.12541	1.91845e-08	-1.9244	-1.09675	1.15527e-09	-1.89114	-1.18078
5947326	chr12:5947326:T:C	2.60213e-08	-1.88413	0.653159	1.29006e-07	-1.86039	0.745	8.085e-09	-1.90305	0.776799
5947427	chr12:5947427:A:G	2.9675e-08	-2.37928e-10	-1.09959	1.33057e-07	-2.37928e-10	-1.08447	7.7509e-09	-2.37928e-10	-1.16845
5947502	chr12:5947502:G:C	6.07746e-09	-1.28979	-1.39551	2.11993e-08	-1.53108	-1.39021	1.14879e-09	-1.63745	-1.4401
5947547	chr12:5947547:A:G	1.9373e-08	-2.37928e-10	-1.52601	8.57671e-08	-2.37928e-10	-1.52362	5.41708e-09	-2.37928e-10	-1.5267
5947572	chr12:5947572:CT:C	4.34263e-09	-1.87782	-1.14359	1.93024e-08	-1.89862	-1.11641	1.18968e-09	-1.84746	-1.19512
5947884	chr12:5947884:T:A	2.07295e-08	-2.37928e-10	-1.45833	9.14633e-08	-2.37928e-10	-1.45932	5.89487e-09	-2.37928e-10	-1.44218
5947910	chr12:5947910:T:G	4.46842e-09	-1.86946	-1.1234	1.98469e-08	-1.89141	-1.09579	1.22497e-09	-1.83696	-1.17639
5947949	chr12:5947949:C:T	2.06581e-08	-2.37928e-10	-1.46178	9.18507e-08	-2.37928e-10	-1.45509	5.74788e-09	-2.37928e-10	-1.46743
5947969	chr12:5947969:A:T	4.44417e-09	-1.88083	-1.11747	1.97825e-08	-1.90076	-1.0897	1.21463e-09	-1.85108	-1.17075
5948306	chr12:5948306:A:T	2.17444e-08	-2.37928e-10	-1.41053	9.479e-08	-2.37928e-10	-1.42359	6.33584e-09	-2.37928e-10	-1.37004
5948426	chr12:5948426:G:A	1.93779e-08	-2.37928e-10	-1.52576	8.54944e-08	-2.37928e-10	-1.5268	5.56055e-09	-2.37928e-10	-1.50056
5948745	chr12:5948745:A:G	5.05448e-09	-1.38769	-1.48193	1.99482e-08	-1.45808	-1.52403	1.44158e-09	-1.55108	-1.29944
5948811	chr12:5948811:G:A	1.48207e-08	-1.88286	0.0889957	7.20034e-08	-1.85597	0.157432	4.47211e-09	-1.90148	0.183083
5949237	chr12:5949237:A:G	1.63874e-07	-2.37928e-10	0.609206	7.03849e-07	-2.37928e-10	0.58131	4.82804e-08	-2.37928e-10	0.660766
5949502	chr12:5949502:T:C	1.61711e-06	-0.495118	3.39362	1.50926e-05	0.440409	3.2063	7.78002e-07	-0.361673	3.80214
5949747	chr12:5949747:G:A	7.02311e-09	-1.92166	-0.619024	3.04666e-08	-1.8792	-0.679425	2.28745e-09	-1.93047	-0.458353
5949754	chr12:5949754:A:G	6.87586e-09	-1.92777	-0.634109	2.96394e-08	-1.89096	-0.695188	2.25566e-09	-1.93378	-0.469036
5949755	chr12:5949755:C:T	2.27114e-08	-2.37928e-10	-1.36703	1.01282e-07	-2.37928e-10	-1.35734	6.2921e-09	-2.37928e-10	-1.37697
5950399	chr12:5950399:G:A	3.93434e-09	-1.8659	-1.25425	1.71913e-08	-1.84952	-1.28133	1.30722e-09	-1.81676	-1.1316
5950553	chr12:5950553:A:G	1.31894e-08	-1.93552	0.0250366	5.04362e-08	-1.92657	-0.127976	4.85144e-09	-1.93496	0.297975
5950866	chr12:5950866:A:G	1.61286e-08	-1.7093	-5.0546e-10	6.76717e-08	-1.76059	-5.0546e-10	4.23908e-09	-1.77191	-5.0546e-10
5950896	chr12:5950896:T:C	1.36578e-08	-1.93279	0.0572108	5.27652e-08	-1.91184	-0.0975636	5.06974e-09	-1.92867	0.335696
5951002	chr12:5951002:A:G	1.54596e-08	-1.93507	0.183409	5.90446e-08	-1.92027	0.0233046	5.78497e-09	-1.93273	0.471735
5951065	chr12:5951065:G:A	1.3881e-08	-1.93371	0.0743382	5.34791e-08	-1.91465	-0.0813136	5.15761e-09	-1.93009	0.354299
5951068	chr12:5951068:GA:G	1.3303e-08	-1.93477	0.0328671	5.12053e-08	-1.91875	-0.120661	4.92065e-09	-1.93208	0.309261
5951794	chr12:5951794:G:A	9.083e-09	-1.93324	-0.350244	3.59692e-08	-1.93298	-0.459607	2.94288e-09	-1.93138	-0.205491
5951903	chr12:5951903:T:G	1.34937e-08	-1.93498	0.0473076	5.18732e-08	-1.91979	-0.106659	4.98704e-09	-1.93254	0.323121
5952184	chr12:5952184:G:C	3.19457e-07	-2.37928e-10	1.27673	1.31915e-06	-2.37928e-10	1.20949	9.61205e-08	-2.37928e-10	1.34934
5952325	chr12:5952325:A:G	1.28725e-08	-1.93464	-0.000158737	4.90239e-08	-1.93059	-0.152357	4.73092e-09	-1.93556	0.273419
5952393	chr12:5952393:C:T	4.26545e-09	-1.87481	-1.16454	1.85436e-08	-1.85893	-1.1962	1.44377e-09	-1.82811	-1.02089
5952509	chr12:5952509:G:A	2.0364e-08	-2.37928e-10	-1.47612	9.1644e-08	-2.37928e-10	-1.45734	5.62966e-09	-2.37928e-10	-1.48821
5952781	chr12:5952781:T:C	5.89692e-09	-1.29313	-1.42233	2.23176e-08	-1.36993	-1.49994	1.75515e-09	-1.46992	-1.18378
5952836	chr12:5952836:C:T	4.32682e-09	-1.85581	-1.16925	1.88334e-08	-1.83753	-1.20209	1.47253e-09	-1.8033	-1.02598
5952994	chr12:5952994:C:T	3.92188e-09	-1.91504	-1.20828	2.40318e-08	-1.52423	-1.27164	1.46062e-09	-1.84644	-0.990966
5953213	chr12:5953213:A:G	6.02312e-09	-1.31213	-1.38216	2.24257e-08	-1.38721	-1.47784	1.85066e-09	-1.48656	-1.11415
5953227	chr12:5953227:A:C	2.74302e-07	-2.37928e-10	1.12434	1.13521e-06	-2.37928e-10	1.05932	8.25008e-08	-2.37928e-10	1.19655
5953611	chr12:5953611:A:G	9.24582e-08	-2.37928e-10	0.036865	3.81049e-07	-2.37928e-10	-0.0323267	3.13943e-08	-2.37928e-10	0.230368
5953687	chr12:5953687:C:T	5.13234e-09	-1.38047	-1.47386	1.89582e-08	-1.53312	-1.4999	1.33423e-09	-1.57172	-1.35619
5953712	chr12:5953712:G:A	2.11705e-08	-1.25478	-0.182506	7.46671e-08	-1.44704	-0.215177	4.55956e-09	-1.57484	-0.124189
5953723	chr12:5953723:A:G	1.42754e-08	-1.32461	-0.506751	5.0993e-08	-1.49956	-0.54401	2.99306e-09	-1.6458	-0.474167
5953728	chr12:5953728:A:G	7.47295e-09	-1.9335	-0.545103	3.16053e-08	-1.91459	-0.607337	2.3502e-09	-1.93555	-0.426207
5953778	chr12:5953778:C:G	2.10779e-08	-2.37928e-10	-1.44167	9.5371e-08	-2.37928e-10	-1.41748	5.81407e-09	-2.37928e-10	-1.45598
5953817	chr12:5953817:T:A	6.23037e-09	-1.34238	-1.31807	2.25986e-08	-1.42296	-1.43441	2.01306e-09	-1.51487	-1.00173
5953976	chr12:5953976:C:T	1.48752e-08	-1.29398	-0.496222	5.41785e-08	-1.38064	-0.60233	3.22497e-09	-1.59635	-0.448991
5953999	chr12:5953999:C:A	2.99261e-09	-1.91636	-1.47738	1.34157e-08	-1.93202	-1.4468	7.88121e-10	-1.9316	-1.52277
5954263	chr12:5954263:A:C	3.0002e-09	-1.92935	-1.46186	1.36428e-08	-1.93551	-1.42654	7.8795e-10	-1.93556	-1.51902
5954353	chr12:5954353:A:G	1.87858e-08	-1.55679	-5.0546e-10	7.69835e-08	-1.63166	-5.0546e-10	4.98057e-09	-1.61071	-5.0546e-10
5954613	chr12:5954613:A:G	1.94096e-08	-2.37928e-10	-1.52412	8.59382e-08	-2.37928e-10	-1.52163	5.43194e-09	-2.37928e-10	-1.52396
5954669	chr12:5954669:T:C	2.79493e-07	-2.37928e-10	1.14309	1.15639e-06	-2.37928e-10	1.07781	8.43691e-08	-2.37928e-10	1.21894
5954793	chr12:5954793:C:T	5.47665e-09	-1.40382	-1.38558	2.05347e-08	-1.47344	-1.4797	1.70125e-09	-1.56425	-1.12065
5954808	chr12:5954808:T:C	2.91915e-09	-1.90003	-1.51857	1.27229e-08	-1.923	-1.50885	8.35793e-10	-1.88348	-1.51215
5954868	chr12:5954868:A:G	4.86365e-08	-2.37928e-10	-0.605518	2.09526e-07	-2.37928e-10	-0.630408	1.31116e-08	-2.37928e-10	-0.642765
5955014	chr12:5955014:C:CCA	1.96877e-08	-2.37928e-10	-1.5099	8.59523e-08	-2.37928e-10	-1.52146	5.52655e-09	-2.37928e-10	-1.5067
5955197	chr12:5955197:G:A	3.04973e-09	-1.86722	-1.50762	1.3184e-08	-1.90259	-1.49366	8.8002e-10	-1.84543	-1.49864
5955220	chr12:5955220:T:C	2.988e-08	-1.0927	-5.0546e-10	1.17857e-07	-1.20578	-5.0546e-10	6.90079e-09	-1.28462	-5.0546e-10
5955248	chr12:5955248:G:A	7.30061e-09	-1.03203	-1.4699	3.09642e-08	-1.12748	-1.41494	1.98354e-09	-1.00656	-1.52481
5955280	chr12:5955280:G:A	2.89336e-09	-1.9352	-1.49227	1.26871e-08	-1.91526	-1.51941	9.07379e-10	-1.92859	-1.38487
5955526	chr12:5955526:G:A	8.75934e-09	-1.27144	-1.04833	3.09444e-08	-1.47212	-1.07094	1.74136e-09	-1.61193	-1.04966
5955904	chr12:5955904:A:G	8.38623e-09	-1.29461	-1.06869	2.98204e-08	-1.49085	-1.08922	1.67736e-09	-1.62788	-1.07115
5956158	chr12:5956158:G:A	2.9787e-09	-1.92927	-1.46913	1.32625e-08	-1.89111	-1.4992	1.00827e-09	-1.88418	-1.32384
5956585	chr12:5956585:T:C	2.93296e-09	-1.92282	-1.49106	1.32816e-08	-1.87538	-1.5135	9.80581e-10	-1.86816	-1.36771
5956718	chr12:5956718:A:C	2.08617e-08	-2.37928e-10	-1.45197	9.46421e-08	-2.37928e-10	-1.42515	5.50644e-09	-2.37928e-10	-1.51034
5956868	chr12:5956868:T:G	1.05098e-06	-2.37928e-10	2.46759	4.2648e-06	-2.37928e-10	2.3829	4.0425e-07	-2.37928e-10	2.78577
5956966	chr12:5956966:A:G	2.97217e-09	-1.88613	-1.51447	1.28952e-08	-1.91572	-1.50268	8.55712e-10	-1.8684	-1.50368
5957191	chr12:5957191:A:G	1.223e-08	-1.46026	-0.525736	4.15388e-08	-1.44324	-0.80539	4.97024e-09	-1.62566	0.0128696
5957261	chr12:5957261:G:A	1.58396e-08	-1.72738	-5.0546e-10	7.37318e-08	-1.67482	-5.0546e-10	4.2194e-09	-1.77657	-5.0546e-10
5957352	chr12:5957352:CAG:C	9.1257e-09	-1.93267	-0.346131	3.60286e-08	-1.93352	-0.45742	2.97293e-09	-1.93089	-0.195819
5957373	chr12:5957373:A:G	3.02128e-09	-1.87331	-1.5109	1.30689e-08	-1.90731	-1.49771	8.72749e-10	-1.85356	-1.49881
5957584	chr12:5957584:A:G	1.93781e-08	-1.52575	-5.0546e-10	7.92179e-08	-1.60305	-5.0546e-10	5.13048e-09	-1.58106	-5.0546e-10
5957986	chr12:5957986:C:T	5.33147e-09	-1.4412	-1.37506	2.29303e-08	-1.52745	-1.31535	1.14359e-09	-1.60401	-1.47807
5958043	chr12:5958043:A:G	3.40109e-09	-1.78178	-1.48402	1.3577e-08	-1.91517	-1.45171	9.06355e-10	-1.8018	-1.51278
5958074	chr12:5958074:G:A	1.4189e-08	-1.83743	-5.0546e-10	6.31697e-08	-1.82943	-5.0546e-10	3.88079e-09	-1.86022	-5.0546e-10
5958080	chr12:5958080:A:C	1.938e-08	-2.37928e-10	-1.52565	8.54966e-08	-2.37928e-10	-1.52678	5.45203e-09	-2.37928e-10	-1.52027
5958330	chr12:5958330:T:C	8.44224e-09	-1.929	-0.42764	3.328e-08	-1.93529	-0.53501	2.7381e-09	-1.92603	-0.282959
5958468	chr12:5958468:G:A	1.12532e-08	-1.39645	-0.672793	4.02314e-08	-1.58357	-0.697037	2.25096e-09	-1.70026	-0.704642
5958567	chr12:5958567:T:C	2.6753e-08	-1.20325	-5.0546e-10	9.92411e-08	-1.3777	-5.0546e-10	7.15562e-09	-1.24836	-5.0546e-10
5958668	chr12:5958668:G:A	2.05931e-08	-2.37928e-10	-1.46494	9.30022e-08	-2.37928e-10	-1.44263	5.48045e-09	-2.37928e-10	-1.51507
5958730	chr12:5958730:G:C	2.74268e-07	-2.37928e-10	1.12421	1.13499e-06	-2.37928e-10	1.05913	8.24599e-08	-2.37928e-10	1.19605
5958833	chr12:5958833:T:G	3.00357e-09	-1.87596	-1.51413	1.29869e-08	-1.90918	-1.50214	8.66208e-10	-1.85669	-1.5032
5959078	chr12:5959078:A:G	2.97155e-09	-1.87804	-1.52277	1.26481e-08	-1.91124	-1.52651	8.44199e-10	-1.85945	-1.52618
5959258	chr12:5959258:A:T	4.25279e-09	-1.86158	-1.18073	1.85403e-08	-1.84358	-1.21173	1.43843e-09	-1.80986	-1.04285
5959354	chr12:5959354:A:G	7.18872e-07	-2.37928e-10	2.08779	2.89534e-06	-2.37928e-10	1.9956	2.66442e-07	-2.37928e-10	2.3689
5959729	chr12:5959729:T:C	4.3592e-09	-1.85013	-1.16747	1.90089e-08	-1.83199	-1.19836	1.47219e-09	-1.79623	-1.03328
5960818	chr12:5960818:A:G	2.07663e-08	-2.37928e-10	-1.45656	9.05989e-08	-2.37928e-10	-1.46881	6.19747e-09	-2.37928e-10	-1.39212
5960917	chr12:5960917:T:C	2.95492e-09	-1.88988	-1.51653	1.28359e-08	-1.91697	-1.50603	8.47897e-10	-1.87204	-1.50922
5961361	chr12:5961361:G:A	1.98777e-08	-2.37928e-10	-1.50029	8.91215e-08	-2.37928e-10	-1.48525	5.5161e-09	-2.37928e-10	-1.50859
5961477	chr12:5961477:A:AG	1.99207e-08	-2.37928e-10	-1.49813	8.65801e-08	-2.37928e-10	-1.51418	5.59229e-09	-2.37928e-10	-1.49487
5961673	chr12:5961673:G:A	4.26382e-09	-1.64702	-1.3927	2.01067e-08	-1.67404	-1.30016	9.60173e-10	-1.77456	-1.48234
5961679	chr12:5961679:A:G	3.96849e-09	-1.87208	-1.23943	1.73018e-08	-1.85641	-1.26803	1.32028e-09	-1.82516	-1.11325
5961878	chr12:5961878:C:T	1.99846e-08	-2.37928e-10	-1.49493	8.67682e-08	-2.37928e-10	-1.51201	5.60952e-09	-2.37928e-10	-1.49179
5962013	chr12:5962013:C:T	1.97429e-08	-2.37928e-10	-1.5071	8.6555e-08	-2.37928e-10	-1.51447	5.69855e-09	-2.37928e-10	-1.47605
5962350	chr12:5962350:T:C	2.83885e-09	-1.93203	-1.51446	1.31823e-08	-1.90288	-1.4935	8.21078e-10	-1.89252	-1.52088
5962603	chr12:5962603:T:C	5.35694e-09	-1.43359	-1.37791	1.99934e-08	-1.50528	-1.47457	1.68014e-09	-1.58902	-1.10836
5962637	chr12:5962637:GGTTCAAGT:G	1.36078e-08	-1.0704	-0.808849	4.84834e-08	-1.06044	-1.0336	4.83575e-09	-1.29638	-0.343839
5962777	chr12:5962777:T:C	3.79924e-09	-1.90681	-1.24828	1.65189e-08	-1.8952	-1.27555	1.24244e-09	-1.87286	-1.12633
5962845	chr12:5962845:G:A	4.73677e-08	-1.89512	1.26317	2.12099e-07	-1.9162	1.298	1.05879e-08	-1.84071	0.984162
5962874	chr12:5962874:C:T	4.01962e-08	-0.796119	-5.0546e-10	1.43132e-07	-1.01149	-5.0546e-10	1.07116e-08	-0.844931	-5.0546e-10
5963820	chr12:5963820:A:C	2.96442e-08	-2.37928e-10	-1.10062	1.34802e-07	-2.37928e-10	-1.07144	8.17618e-09	-2.37928e-10	-1.11503
5963979	chr12:5963979:G:A	1.93626e-08	-2.37928e-10	-1.52655	8.56997e-08	-2.37928e-10	-1.5244	5.44672e-09	-2.37928e-10	-1.52125
5964022	chr12:5964022:A:C	3.4073e-08	0.554119	-1.51551	1.39167e-07	0.46843	-1.50801	8.03791e-09	0.386037	-1.51813
5964082	chr12:5964082:C:T	2.25477e-08	-2.37928e-10	-1.37426	1.00754e-07	-2.37928e-10	-1.36257	6.20364e-09	-2.37928e-10	-1.39112
5964085	chr12:5964085:T:C	2.2048e-08	-2.37928e-10	-1.39667	9.84576e-08	-2.37928e-10	-1.38563	6.06882e-09	-2.37928e-10	-1.41309
5964129	chr12:5964129:A:G	4.41709e-09	-1.4995	-1.50491	1.49476e-08	-1.77354	-1.49717	1.09834e-09	-1.62185	-1.50061
5964160	chr12:5964160:T:G	2.83469e-08	-2.37928e-10	-1.14537	1.29848e-07	-2.37928e-10	-1.10889	8.11886e-09	-2.37928e-10	-1.12207
5964850	chr12:5964850:A:G	6.94256e-09	-1.51545	-1.03677	3.72992e-08	-1.17925	-1.17703	3.46024e-09	-1.29172	-0.683205
5965146	chr12:5965146:C:T	1.93571e-08	-2.37928e-10	-1.52683	8.57216e-08	-2.37928e-10	-1.52415	5.4689e-09	-2.37928e-10	-1.51718
5965162	chr12:5965162:C:T	1.96119e-08	-2.37928e-10	-1.51375	8.58316e-08	-2.37928e-10	-1.52287	5.67436e-09	-2.37928e-10	-1.4803
5965306	chr12:5965306:C:A	1.18955e-08	-0.487057	-1.52667	4.62381e-08	-0.615104	-1.52635	3.37099e-09	-0.476219	-1.52483
5965484	chr12:5965484:C:T	1.31754e-08	-1.91154	-5.0546e-10	5.86246e-08	-1.9041	-5.0546e-10	3.71367e-09	-1.90424	-5.0546e-10
5965646	chr12:5965646:A:G	2.6465e-08	-2.37928e-10	-1.21407	1.15362e-07	-2.37928e-10	-1.22718	7.51155e-09	-2.37928e-10	-1.19982
5965728	chr12:5965728:C:G	2.1958e-08	-2.37928e-10	-1.40076	9.35087e-08	-2.37928e-10	-1.4372	6.73683e-09	-2.37928e-10	-1.30867
5966377	chr12:5966377:A:G	2.44049e-08	-2.37928e-10	-1.29511	1.06337e-07	-2.37928e-10	-1.30864	6.9344e-09	-2.37928e-10	-1.27976
5966743	chr12:5966743:C:A	1.93679e-08	-2.37928e-10	-1.52628	8.56486e-08	-2.37928e-10	-1.525	5.42944e-09	-2.37928e-10	-1.52442
5967474	chr12:5967474:A:G	1.35e-08	-1.8872	-5.0546e-10	6.45664e-08	-1.80756	-5.0546e-10	3.81951e-09	-1.87614	-5.0546e-10
5967612	chr12:5967612:G:A	3.14241e-08	-2.37928e-10	-1.04232	1.43359e-07	-2.37928e-10	-1.0099	8.45558e-09	-2.37928e-10	-1.08143
5967615	chr12:5967615:G:A	1.26052e-08	-1.41181	-0.543971	6.79286e-08	-1.10177	-0.655031	5.18042e-09	-1.57545	0.0040731
5968050	chr12:5968050:A:G	1.28631e-08	-1.93553	-5.0546e-10	5.7664e-08	-1.92062	-5.0546e-10	3.60755e-09	-1.93323	-5.0546e-10
5968369	chr12:5968369:CAAT:C	4.39933e-08	-2.37928e-10	-0.705854	1.89496e-07	-2.37928e-10	-0.730885	1.49693e-08	-2.37928e-10	-0.510256
5968656	chr12:5968656:T:C	8.78703e-09	-1.31811	-0.998508	3.41837e-08	-1.4958	-0.9477	2.36505e-09	-1.21015	-1.14531
5968664	chr12:5968664:C:T	9.65069e-09	-1.15161	-1.07125	3.30916e-08	-1.33569	-1.14028	3.57633e-09	-1.12091	-0.82101
5968688	chr12:5968688:T:C	1.49115e-08	-1.05685	-0.730913	4.51838e-08	-1.17712	-0.987393	8.74219e-09	-0.857537	-0.190561
5968719	chr12:5968719:C:A	2.30405e-08	-2.37928e-10	-1.35264	1.00991e-07	-2.37928e-10	-1.36022	7.02264e-09	-2.37928e-10	-1.26712
5968741	chr12:5968741:G:A	8.37803e-09	-1.47997	-0.884311	2.89882e-08	-1.54126	-1.0671	4.11969e-09	-1.3246	-0.475879
5968959	chr12:5968959:T:A	2.53133e-07	-0.67429	1.71831	1.30401e-06	-0.531569	1.72951	8.61212e-08	-0.6797	1.9192
5968990	chr12:5968990:G:A	2.24922e-08	-2.37928e-10	-1.37672	9.59141e-08	-2.37928e-10	-1.4118	6.82462e-09	-2.37928e-10	-1.29572
5969056	chr12:5969056:G:T	2.17955e-08	-2.37928e-10	-1.40819	9.4894e-08	-2.37928e-10	-1.42249	6.9172e-09	-2.37928e-10	-1.28225
5969242	chr12:5969242:C:T	1.93699e-08	-2.37928e-10	-1.52617	8.54924e-08	-2.37928e-10	-1.52683	5.42226e-09	-2.37928e-10	-1.52575
5969258	chr12:5969258:A:T	5.52508e-09	-1.30387	-1.47672	3.33721e-08	-0.980674	-1.48686	1.59174e-09	-1.26985	-1.48159
5969772	chr12:5969772:A:G	1.06529e-08	-0.597667	-1.52639	4.09745e-08	-0.736221	-1.52608	2.81678e-09	-0.674794	-1.50587
5969861	chr12:5969861:A:G	2.18858e-08	-2.37928e-10	-1.40405	9.95071e-08	-2.37928e-10	-1.37503	5.72246e-09	-2.37928e-10	-1.47186
5969892	chr12:5969892:C:T	4.67128e-09	-1.59847	-1.34998	1.95733e-08	-1.65413	-1.34695	1.54986e-09	-1.37794	-1.40015
5969948	chr12:5969948:CT:C	1.15472e-08	-1.30112	-0.742329	5.37426e-08	-1.23459	-0.756463	5.02497e-09	-0.91308	-0.688761
5970133	chr12:5970133:C:T	2.26068e-08	-2.37928e-10	-1.37164	9.80486e-08	-2.37928e-10	-1.38979	6.34336e-09	-2.37928e-10	-1.36885
5970158	chr12:5970158:C:T	1.07099e-07	0.202315	-0.0184492	4.13073e-07	0.0367272	0.0116442	3.57946e-08	0.476951	-0.115414
5970161	chr12:5970161:T:C	2.42705e-08	-2.37928e-10	-1.30063	1.10817e-07	-2.37928e-10	-1.26737	6.33868e-09	-2.37928e-10	-1.36959
5970295	chr12:5970295:A:T	1.92578e-08	-1.44432	-0.0876595	8.70453e-08	-1.39434	-0.114485	8.56845e-09	-1.09766	0.0294836
5970714	chr12:5970714:G:T	2.32106e-08	-1.34528	-5.0546e-10	9.72473e-08	-1.398	-5.0546e-10	9.25356e-09	-0.991251	-5.0546e-10
5970742	chr12:5970742:C:T	3.44362e-08	-0.950783	-5.0546e-10	1.19045e-07	-1.19575	-5.0546e-10	5.97223e-09	-1.42914	-5.0546e-10
5971124	chr12:5971124:G:A	3.32207e-08	0.534213	-1.52093	1.65595e-07	0.65819	-1.5239	1.45832e-08	0.986146	-1.52254
5971247	chr12:5971247:G:A	1.96832e-08	-2.37928e-10	-1.51013	8.6204e-08	-2.37928e-10	-1.51854	5.67165e-09	-2.37928e-10	-1.48078
5971368	chr12:5971368:T:C	3.26182e-08	0.519643	-1.52466	1.61478e-07	0.635499	-1.52639	1.42942e-08	0.969029	-1.52543
5971411	chr12:5971411:G:C	6.64323e-08	0.698016	-0.991723	2.96674e-07	0.767833	-1.05045	2.91478e-08	1.15171	-0.995587
5971429	chr12:5971429:G:A	5.82651e-08	0.621626	-1.04651	2.60159e-07	0.688686	-1.10265	2.54221e-08	1.07032	-1.05096
5971766	chr12:5971766:C:A	8.1669e-08	-2.37928e-10	-0.0872162	3.30348e-07	-2.37928e-10	-0.175108	2.3986e-08	-2.37928e-10	-0.0387872
5971784	chr12:5971784:G:A	3.99693e-08	-2.37928e-10	-0.801779	1.84874e-07	-2.37928e-10	-0.75558	9.39742e-09	-2.37928e-10	-0.975824
5972010	chr12:5972010:C:T	2.0266e-08	-2.37928e-10	-1.48095	8.8177e-08	-2.37928e-10	-1.49591	5.92923e-09	-2.37928e-10	-1.43636
5972044	chr12:5972044:C:T	4.81358e-09	-1.93036	-0.988092	2.43688e-08	-1.92338	-0.858568	1.1734e-09	-1.93333	-1.12303
5972215	chr12:5972215:G:C	1.94009e-08	-2.37928e-10	-1.52457	8.55053e-08	-2.37928e-10	-1.52668	5.55478e-09	-2.37928e-10	-1.5016
5972423	chr12:5972423:G:A	5.92461e-08	-0.408192	-5.0546e-10	1.8997e-07	-0.728387	-5.0546e-10	2.23154e-08	-0.110983	-5.0546e-10
5972658	chr12:5972658:G:A	4.00099e-09	-1.67279	-1.43055	2.12683e-08	-1.43316	-1.48488	1.52199e-09	-1.51255	-1.28369
5972772	chr12:5972772:C:T	4.24053e-08	0.784209	-1.52683	2.08079e-07	0.888841	-1.52618	1.91026e-08	1.26031	-1.52674
5972780	chr12:5972780:A:G	2.65438e-08	-2.37928e-10	-1.21109	1.24792e-07	-2.37928e-10	-1.1486	6.93003e-09	-2.37928e-10	-1.2804
5972947	chr12:5972947:A:G	4.26554e-08	0.521679	-1.25842	1.90131e-07	0.574026	-1.30157	1.86591e-08	0.97186	-1.26179
5973392	chr12:5973392:A:T	4.5794e-08	0.541502	-1.20724	2.0288e-07	0.590376	-1.25302	2.00595e-08	0.99466	-1.21221
5973586	chr12:5973586:A:G	1.46928e-07	1.66861	-1.16856	6.59357e-07	1.73964	-1.22363	6.84056e-08	2.21711	-1.20792
5973633	chr12:5973633:A:G	1.32129e-07	1.45733	-1.06344	5.19255e-07	1.43391	-1.15676	6.3341e-08	1.958	-1.02573
5973821	chr12:5973821:G:A	2.25592e-08	-1.37375	-5.0546e-10	9.48232e-08	-1.42324	-5.0546e-10	8.9363e-09	-1.02614	-5.0546e-10
5974278	chr12:5974278:G:T	3.87127e-08	-2.37928e-10	-0.833722	1.59552e-07	-2.37928e-10	-0.902884	1.25039e-08	-2.37928e-10	-0.690218
5975157	chr12:5975157:A:G	1.49788e-07	-1.25977	1.7791	7.05263e-07	-1.39079	1.97411	3.41361e-08	-1.01489	1.32899
5975547	chr12:5975547:G:A	3.03416e-09	-1.90937	-1.47058	1.3781e-08	-1.90713	-1.44483	8.18812e-10	-1.89658	-1.51958
5976279	chr12:5976279:G:A	6.92733e-09	-1.02872	-1.5257	2.93898e-08	-1.07038	-1.52423	2.22267e-09	-0.907765	-1.50979
5976281	chr12:5976281:G:A	8.39001e-09	-0.836241	-1.52661	3.75068e-08	-0.825784	-1.52495	2.73782e-09	-0.686114	-1.52298
5976347	chr12:5976347:A:G	3.40126e-09	-1.80973	-1.45602	1.54767e-08	-1.81959	-1.41632	9.07915e-10	-1.79543	-1.51743
5976716	chr12:5976716:G:A	8.92008e-08	-2.37928e-10	0.000998938	3.81528e-07	-2.37928e-10	-0.0310699	3.28783e-08	-2.37928e-10	0.276554
5977006	chr12:5977006:C:T	7.91575e-09	-0.897064	-1.52397	3.51985e-08	-0.887439	-1.52681	2.57992e-09	-0.751455	-1.51705
5977153	chr12:5977153:T:C	2.09706e-08	-2.37928e-10	-1.44677	9.21947e-08	-2.37928e-10	-1.45135	5.72538e-09	-2.37928e-10	-1.47135
5977281	chr12:5977281:G:A	3.73028e-08	-2.37928e-10	-0.870823	1.59828e-07	-2.37928e-10	-0.901153	9.31433e-09	-2.37928e-10	-0.984705
5977770	chr12:5977770:C:T	3.21736e-09	-1.87041	-1.45092	1.47563e-08	-1.86206	-1.42152	8.55987e-10	-1.85848	-1.51328
5977790	chr12:5977790:A:C	1.94236e-08	-2.37928e-10	-1.5234	8.62306e-08	-2.37928e-10	-1.51823	5.42476e-09	-2.37928e-10	-1.52529
5977933	chr12:5977933:A:T	7.178e-09	-0.993146	-1.52572	3.19648e-08	-0.984398	-1.52622	2.31606e-09	-0.855743	-1.52065
5978081	chr12:5978081:A:G	5.13926e-08	-2.37928e-10	-0.550396	2.10911e-07	-2.37928e-10	-0.623819	1.24181e-08	-2.37928e-10	-0.697103
5978156	chr12:5978156:ATATAAT:A	7.35126e-09	-0.974576	-1.52044	3.25978e-08	-0.964667	-1.52634	2.3871e-09	-0.83491	-1.51127
5978694	chr12:5978694:C:T	7.06094e-08	-2.37928e-10	-0.232729	3.0432e-07	-2.37928e-10	-0.257174	1.5743e-08	-2.37928e-10	-0.459862
5978755	chr12:5978755:CA:C	1.29638e-08	-1.92773	-5.0546e-10	5.90554e-08	-1.89678	-5.0546e-10	3.61686e-09	-1.93065	-5.0546e-10
5978937	chr12:5978937:A:C	1.1956e-08	-0.523528	-1.48513	4.10525e-08	-0.774898	-1.4855	3.17923e-09	-0.621398	-1.43822
5979120	chr12:5979120:C:T	1.9358e-08	-2.37928e-10	-1.52679	8.55201e-08	-2.37928e-10	-1.5265	5.49682e-09	-2.37928e-10	-1.51209
5979233	chr12:5979233:A:G	2.62111e-08	-2.37928e-10	-1.22371	1.13561e-07	-2.37928e-10	-1.24291	8.96375e-09	-2.37928e-10	-1.02307
5979420	chr12:5979420:T:C	6.30744e-08	-2.37928e-10	-0.345576	2.92875e-07	-2.37928e-10	-0.295507	1.56195e-08	-2.37928e-10	-0.467739
5979499	chr12:5979499:C:G	7.34438e-09	-0.971535	-1.52442	3.27303e-08	-0.960199	-1.52675	2.36864e-09	-0.836186	-1.51776
5979536	chr12:5979536:G:A	4.03929e-08	-0.791237	-5.0546e-10	1.28755e-07	-1.11734	-5.0546e-10	1.3839e-08	-0.588769	-5.0546e-10
5979619	chr12:5979619:G:A	1.37511e-08	-0.397146	-1.47163	4.7224e-08	-0.648678	-1.47167	3.68384e-09	-0.493402	-1.4189
5979711	chr12:5979711:C:T	6.6969e-09	-1.06735	-1.5209	2.97296e-08	-1.05664	-1.52647	2.15111e-09	-0.938936	-1.51134
5979838	chr12:5979838:G:A	1.12686e-07	0.234718	-5.0546e-10	2.30558e-07	-0.53475	-5.0546e-10	2.16312e-08	-0.142123	-5.0546e-10
5979902	chr12:5979902:G:A	4.36065e-08	0.0720064	-0.786692	2.88867e-07	0.374677	-0.683964	1.58262e-08	0.314535	-0.769131
5979946	chr12:5979946:T:C	6.08305e-09	-1.40432	-1.28006	2.58916e-08	-1.49518	-1.22615	1.48089e-09	-1.48751	-1.3361
5979990	chr12:5979990:G:A	5.31095e-08	-0.719221	0.201685	2.11912e-07	-1.05387	0.434789	1.07753e-08	-0.505543	-0.333461
5980374	chr12:5980374:C:T	4.45566e-08	-2.37928e-10	-0.69313	1.97617e-07	-2.37928e-10	-0.688923	1.28379e-08	-2.37928e-10	-0.66386
5980587	chr12:5980587:G:A	1.53633e-08	-1.75791	-5.0546e-10	6.61298e-08	-1.78363	-5.0546e-10	4.09899e-09	-1.80552	-5.0546e-10
5980775	chr12:5980775:C:T	2.17253e-08	-2.37928e-10	-1.41141	9.54229e-08	-2.37928e-10	-1.41694	5.90287e-09	-2.37928e-10	-1.44082
5980910	chr12:5980910:G:A	5.94264e-08	-2.37928e-10	-0.405153	2.75691e-07	-2.37928e-10	-0.355972	1.4712e-08	-2.37928e-10	-0.527599
5981137	chr12:5981137:T:C	3.90764e-09	-1.83982	-1.28714	1.82834e-08	-1.83452	-1.23474	9.7342e-10	-1.8254	-1.4178
5981372	chr12:5981372:G:A	1.66363e-08	-0.245958	-1.43234	5.08219e-08	-0.603018	-1.44391	4.0501e-09	-0.375468	-1.44205
5981379	chr12:5981379:T:C	8.4812e-09	-0.980197	-1.37184	5.41812e-08	-0.534271	-1.44865	3.30333e-09	-0.766556	-1.25477
5981398	chr12:5981398:A:G	1.9691e-07	-2.37928e-10	0.792854	8.3041e-07	-2.37928e-10	0.746665	7.58098e-08	-2.37928e-10	1.11197
5981528	chr12:5981528:C:T	1.10459e-08	-0.619576	-1.46826	3.98927e-08	-0.813349	-1.47571	3.07725e-09	-0.698067	-1.39415
5981543	chr12:5981543:A:G	2.54927e-08	-2.37928e-10	-1.2515	1.08894e-07	-2.37928e-10	-1.28488	6.77453e-09	-2.37928e-10	-1.30309
5981659	chr12:5981659:T:C	1.19089e-07	-0.65493	0.944914	4.95363e-07	-1.00465	1.23468	2.06698e-08	-0.440143	0.252556
5981726	chr12:5981726:G:A	7.11038e-09	-1.01098	-1.51736	3.1505e-08	-0.99972	-1.52539	2.29909e-09	-0.87743	-1.50632
5981834	chr12:5981834:A:G	5.19547e-09	-1.617	-1.2251	2.29842e-08	-1.67384	-1.16661	1.29785e-09	-1.67383	-1.28173
5981998	chr12:5981998:G:A	6.62877e-08	0.221795	-0.517682	4.54764e-07	0.53906	-0.394536	2.42298e-08	0.476923	-0.5056
5982039	chr12:5982039:C:T	6.20397e-09	-1.18455	-1.48015	2.72591e-08	-1.16747	-1.5024	2.00376e-09	-1.06319	-1.45805
5982167	chr12:5982167:A:G	1.335e-08	-1.89838	-5.0546e-10	5.89954e-08	-1.89779	-5.0546e-10	3.65244e-09	-1.92086	-5.0546e-10
5982335	chr12:5982335:CTGGG:C	1.36739e-08	-1.8744	-5.0546e-10	5.90965e-08	-1.89608	-5.0546e-10	3.91559e-09	-1.85129	-5.0546e-10
5982531	chr12:5982531:T:C	1.30036e-08	-1.92466	-5.0546e-10	5.7208e-08	-1.92856	-5.0546e-10	3.59921e-09	-1.93554	-5.0546e-10
5982852	chr12:5982852:G:T	1.96987e-08	-2.37928e-10	-1.50934	8.5935e-08	-2.37928e-10	-1.52166	5.5957e-09	-2.37928e-10	-1.49426
5982856	chr12:5982856:T:TA	1.91728e-08	-0.805366	-0.731031	1.09914e-07	-0.294118	-0.981441	1.16507e-08	-0.56735	-0.193546
5982869	chr12:5982869:C:T	5.95728e-09	-1.19314	-1.51214	2.63269e-08	-1.18166	-1.523	1.89671e-09	-1.07741	-1.49873
5982981	chr12:5982981:G:A	1.58957e-08	-1.72384	-5.0546e-10	6.68165e-08	-1.7733	-5.0546e-10	4.0746e-09	-1.81149	-5.0546e-10
5983276	chr12:5983276:G:A	1.20132e-08	-0.507235	-1.49665	4.28881e-08	-0.714357	-1.5023	3.27191e-09	-0.59045	-1.44044
5983480	chr12:5983480:C:G	1.93819e-08	-2.37928e-10	-1.52555	8.54921e-08	-2.37928e-10	-1.52683	5.50382e-09	-2.37928e-10	-1.51082
5983677	chr12:5983677:G:GATAA	6.39714e-09	-1.11057	-1.52347	2.85553e-08	-1.09659	-1.52683	2.04449e-09	-0.98567	-1.51544
5983740	chr12:5983740:TAGAC:T	2.03457e-08	-2.37928e-10	-1.47702	9.08037e-08	-2.37928e-10	-1.46655	5.51949e-09	-2.37928e-10	-1.50797
5983882	chr12:5983882:T:A	5.01152e-09	-1.87981	-0.998343	2.42243e-08	-1.88176	-0.906136	1.12028e-09	-1.87112	-1.23156
5983895	chr12:5983895:G:A	1.31577e-08	-1.91289	-5.0546e-10	5.81182e-08	-1.91277	-5.0546e-10	3.62208e-09	-1.92921	-5.0546e-10
5983936	chr12:5983936:T:A	2.14081e-08	-2.37928e-10	-1.42612	9.29852e-08	-2.37928e-10	-1.44281	6.64138e-09	-2.37928e-10	-1.32294
5984116	chr12:5984116:A:T	5.92005e-09	-1.19856	-1.51298	2.62061e-08	-1.18584	-1.52343	1.8899e-09	-1.07982	-1.49992
5984121	chr12:5984121:C:T	6.03221e-09	-1.17951	-1.51326	2.67157e-08	-1.16644	-1.52357	1.92858e-09	-1.05916	-1.50032
5984134	chr12:5984134:T:C	6.21171e-09	-1.15049	-1.51296	2.75101e-08	-1.13728	-1.52342	1.99039e-09	-1.02804	-1.49989
5984320	chr12:5984320:T:C	6.36234e-09	-1.12653	-1.51296	2.82022e-08	-1.11243	-1.52342	2.04285e-09	-1.00203	-1.49989
5984545	chr12:5984545:C:T	6.56138e-09	-1.10169	-1.507	2.90091e-08	-1.08686	-1.52078	2.12491e-09	-0.974533	-1.488
5984786	chr12:5984786:T:C	6.48659e-09	-1.09361	-1.52655	2.90867e-08	-1.08029	-1.52469	2.07208e-09	-0.966312	-1.52139
5984842	chr12:5984842:A:G	3.59822e-08	-2.37928e-10	-0.906866	1.68119e-07	-2.37928e-10	-0.850583	8.6468e-09	-2.37928e-10	-1.05907
5984867	chr12:5984867:C:A	2.19346e-08	-2.37928e-10	-1.40183	9.577e-08	-2.37928e-10	-1.4133	5.44945e-09	-2.37928e-10	-1.52075
5984899	chr12:5984899:C:T	3.3081e-09	-1.7669	-1.52661	1.3689e-08	-1.83186	-1.5268	8.78911e-10	-1.82254	-1.52279
5984916	chr12:5984916:G:A	1.06284e-07	0.137067	0.0391562	7.46711e-07	0.4425	0.197924	3.86452e-08	0.387076	0.0510884
5984986	chr12:5984986:G:A	6.25562e-09	-1.13867	-1.51774	2.78235e-08	-1.12356	-1.52581	2.01208e-09	-1.01311	-1.50398
5985124	chr12:5985124:A:T	2.25192e-08	-2.37928e-10	-1.37552	1.02521e-07	-2.37928e-10	-1.34519	6.65549e-09	-2.37928e-10	-1.32082
5985224	chr12:5985224:C:T	6.08908e-09	-1.16251	-1.52089	2.72352e-08	-1.1441	-1.52664	1.95889e-09	-1.03481	-1.50907
5985329	chr12:5985329:C:G	6.16409e-09	-1.1454	-1.52575	2.77393e-08	-1.12643	-1.52597	1.9749e-09	-1.01677	-1.51897
5985618	chr12:5985618:T:C	1.16565e-08	-0.531441	-1.50259	4.1318e-08	-0.746334	-1.50762	3.14696e-09	-0.610403	-1.45942
5985679	chr12:5985679:G:A	1.92515e-08	-0.376202	-1.1561	7.45307e-08	-0.56072	-1.10332	4.91323e-09	-0.39235	-1.23198
5985823	chr12:5985823:T:C	2.15557e-08	-2.37928e-10	-1.41925	9.76501e-08	-2.37928e-10	-1.39386	6.50236e-09	-2.37928e-10	-1.34409
5986108	chr12:5986108:T:C	2.50399e-08	0.100552	-1.36997	9.07681e-08	-0.144085	-1.32286	6.36513e-09	0.0498231	-1.41525
5986113	chr12:5986113:G:A	1.33542e-07	-2.37928e-10	0.404523	5.70283e-07	-2.37928e-10	0.370878	4.92521e-08	-2.37928e-10	0.680692
5986642	chr12:5986642:C:T	8.36504e-09	-0.961068	-1.40476	3.27754e-08	-1.13019	-1.35539	1.98997e-09	-1.08668	-1.44146
5986735	chr12:5986735:A:G	8.04539e-09	-1.01846	-1.38633	3.17807e-08	-1.1828	-1.33359	1.91572e-09	-1.14041	-1.42576
5987090	chr12:5987090:G:A	5.79212e-09	-1.35122	-1.38217	2.32729e-08	-1.50435	-1.32362	1.37822e-09	-1.45706	-1.4384
5987128	chr12:5987128:T:C	6.21552e-09	-1.28939	-1.37345	2.4789e-08	-1.45159	-1.31326	1.46739e-09	-1.40107	-1.43171
5987217	chr12:5987217:T:C	6.05087e-09	-1.3159	-1.37379	2.42515e-08	-1.47311	-1.31366	1.43311e-09	-1.42443	-1.43198
5987489	chr12:5987489:C:T	5.79172e-09	-1.21747	-1.51599	2.14091e-08	-1.42005	-1.49139	1.41062e-09	-1.34714	-1.52509
5987510	chr12:5987510:G:A	5.75312e-09	-1.22577	-1.51438	2.12923e-08	-1.4284	-1.4885	1.40062e-09	-1.35491	-1.52443
5987525	chr12:5987525:G:A	5.80014e-09	-1.21846	-1.51355	2.14515e-08	-1.42241	-1.48705	1.40977e-09	-1.34877	-1.52406
5987650	chr12:5987650:C:T	6.29736e-09	-1.12628	-1.52348	2.2544e-08	-1.35361	-1.50617	1.5275e-09	-1.26581	-1.52682
5987835	chr12:5987835:G:T	2.01185e-08	-2.37928e-10	-1.48825	9.03436e-08	-2.37928e-10	-1.47163	5.50552e-09	-2.37928e-10	-1.51051
5987868	chr12:5987868:C:A	1.0767e-07	-2.37928e-10	0.18918	4.57983e-07	-2.37928e-10	0.151579	3.86523e-08	-2.37928e-10	0.438347
5987909	chr12:5987909:G:T	2.90922e-08	-2.37928e-10	-1.11942	1.22945e-07	-2.37928e-10	-1.16352	7.66579e-09	-2.37928e-10	-1.17949
5987982	chr12:5987982:A:G	3.52628e-08	-2.37928e-10	-0.927062	1.47781e-07	-2.37928e-10	-0.97952	9.16604e-09	-2.37928e-10	-1.00075
5988030	chr12:5988030:G:A	3.67356e-08	-2.37928e-10	-0.886145	1.53677e-07	-2.37928e-10	-0.940404	9.52451e-09	-2.37928e-10	-0.962391
5988172	chr12:5988172:G:A	1.99466e-08	-2.37928e-10	-1.49683	8.71078e-08	-2.37928e-10	-1.50811	5.50024e-09	-2.37928e-10	-1.51147
5988195	chr12:5988195:G:A	9.02873e-08	-2.37928e-10	0.013106	3.79424e-07	-2.37928e-10	-0.0366004	2.81532e-08	-2.37928e-10	0.121403
5988250	chr12:5988250:A:G	1.94213e-08	-2.37928e-10	-1.52352	8.69017e-08	-2.37928e-10	-1.51048	5.5073e-09	-2.37928e-10	-1.51019
5988292	chr12:5988292:C:T	1.98701e-08	-2.37928e-10	-1.50067	8.97469e-08	-2.37928e-10	-1.47826	5.82372e-09	-2.37928e-10	-1.45432
5988299	chr12:5988299:G:C	2.11805e-08	-2.37928e-10	-1.43681	9.1924e-08	-2.37928e-10	-1.45429	6.34248e-09	-2.37928e-10	-1.36899
5988336	chr12:5988336:G:A	2.01665e-08	-2.37928e-10	-1.48587	9.14634e-08	-2.37928e-10	-1.45932	5.99719e-09	-2.37928e-10	-1.42497
5988374	chr12:5988374:AG:A	2.94293e-08	-2.37928e-10	-1.1079	1.35196e-07	-2.37928e-10	-1.06853	7.61964e-09	-2.37928e-10	-1.18553
5988780	chr12:5988780:C:A	7.68424e-09	-1.17432	-1.2764	3.24049e-08	-1.15733	-1.33962	2.59057e-09	-1.03592	-1.22847
5988799	chr12:5988799:C:T	4.09877e-08	0.136418	-0.913038	2.42436e-07	0.383658	-0.868175	1.72362e-08	0.235326	-0.604576
5988891	chr12:5988891:CA:C	9.57808e-08	-0.552526	0.624697	3.89728e-07	-0.914891	0.905085	1.74631e-08	-0.3212	-0.0349711
5989077	chr12:5989077:C:T	2.46598e-08	-2.37928e-10	-1.28472	1.14141e-07	-2.37928e-10	-1.23782	7.57787e-09	-2.37928e-10	-1.19103
5989286	chr12:5989286:T:C	6.76879e-08	0.7401	-1.01508	4.10737e-07	1.01761	-0.974909	2.7286e-08	0.81888	-0.728765
5989438	chr12:5989438:G:A	2.27711e-08	-2.37928e-10	-1.3644	9.90784e-08	-2.37928e-10	-1.37934	7.41777e-09	-2.37928e-10	-1.21238
5989691	chr12:5989691:A:G	6.69413e-08	0.687154	-0.973228	4.07295e-07	0.964947	-0.930662	2.71368e-08	0.765828	-0.681197
5989747	chr12:5989747:T:TGCTCTCAG	6.11905e-08	-2.37928e-10	-0.3759	2.62546e-07	-2.37928e-10	-0.404827	2.13311e-08	-2.37928e-10	-0.156092
5989843	chr12:5989843:T:C	2.22468e-08	-2.37928e-10	-1.38769	1.0084e-07	-2.37928e-10	-1.36172	5.92638e-09	-2.37928e-10	-1.43685
5990287	chr12:5990287:T:C	4.33719e-08	0.717842	-1.43792	3.31235e-07	1.26948	-1.4419	1.57517e-08	0.895904	-1.35521
5990308	chr12:5990308:T:G	2.66345e-08	-2.37928e-10	-1.20768	1.2409e-07	-2.37928e-10	-1.15425	8.32305e-09	-2.37928e-10	-1.09723
5990372	chr12:5990372:T:C	7.23895e-08	0.78366	-0.991489	4.40599e-07	1.06514	-0.95226	2.93909e-08	0.864019	-0.699594
5990680	chr12:5990680:A:G	6.40873e-09	-1.43267	-1.19956	3.8442e-08	-1.21028	-1.11582	2.54425e-09	-1.01946	-1.26297
5990683	chr12:5990683:C:G	6.01983e-08	0.7307	-1.12295	3.2347e-07	0.854444	-1.05059	1.96169e-08	0.765532	-1.0054
5991087	chr12:5991087:T:TTTAC	2.80294e-08	-2.37928e-10	-1.15664	1.31066e-07	-2.37928e-10	-1.09955	8.81879e-09	-2.37928e-10	-1.03937
5991201	chr12:5991201:ACACACG:A	5.02348e-09	-1.40895	-1.46682	1.98011e-08	-1.52889	-1.46062	1.20196e-09	-1.58239	-1.44992
5991411	chr12:5991411:A:G	3.58866e-08	0.504638	-1.41416	2.30274e-07	0.854343	-1.39033	1.25314e-08	0.604124	-1.29214
5991429	chr12:5991429:G:T	4.73071e-08	0.722491	-1.35572	2.82829e-07	0.999806	-1.33022	1.66511e-08	0.808852	-1.21264
5991445	chr12:5991445:G:C	6.61855e-09	-1.27586	-1.32415	2.80287e-08	-1.26187	-1.38016	2.19518e-09	-1.14995	-1.28004
5991805	chr12:5991805:G:A	3.12067e-09	-1.84741	-1.50443	1.55224e-08	-1.71944	-1.51353	9.30371e-10	-1.86064	-1.42779
5992144	chr12:5992144:T:C	2.66715e-08	-2.37928e-10	-1.20629	1.23942e-07	-2.37928e-10	-1.15544	8.31771e-09	-2.37928e-10	-1.09787
5992149	chr12:5992149:A:T	4.48818e-08	-2.37928e-10	-0.685859	1.9097e-07	-2.37928e-10	-0.723136	1.4516e-08	-2.37928e-10	-0.541007
5993367	chr12:5993367:C:A	1.50041e-08	-0.292	-1.48957	4.63712e-08	-0.64354	-1.49504	3.72463e-09	-0.423966	-1.47733
5993441	chr12:5993441:T:C	1.64107e-08	-0.509102	-1.18286	1.07232e-07	-0.161408	-1.13885	5.99825e-09	-0.402135	-1.02266
5993598	chr12:5993598:G:A	1.7028e-08	-0.454739	-1.20029	1.35302e-07	0.139949	-1.2077	6.05621e-09	-0.253847	-1.16133
5993736	chr12:5993736:C:T	1.95774e-08	-1.81405	0.298532	9.27919e-08	-1.81613	0.371239	3.63029e-09	-1.61496	-0.311988
5993741	chr12:5993741:G:A	6.47094e-09	-1.25989	-1.36268	2.76303e-08	-1.24459	-1.41175	2.14073e-09	-1.13194	-1.32317
5994115	chr12:5994115:A:T	3.0245e-08	-2.37928e-10	-1.08056	1.41539e-07	-2.37928e-10	-1.02268	9.77888e-09	-2.37928e-10	-0.936034
5994484	chr12:5994484:G:A	1.28946e-08	-1.93308	-5.0546e-10	5.70555e-08	-1.93123	-5.0546e-10	3.60079e-09	-1.93511	-5.0546e-10
5994657	chr12:5994657:T:C	1.74216e-08	-1.63218	-5.0546e-10	7.50148e-08	-1.65757	-5.0546e-10	3.93818e-09	-1.84554	-5.0546e-10
5994678	chr12:5994678:G:A	1.54893e-08	-0.266241	-1.4835	4.84485e-08	-0.607312	-1.48744	3.85679e-09	-0.391783	-1.47464
5994832	chr12:5994832:C:T	3.34373e-09	-1.76756	-1.51524	2.28646e-08	-1.3431	-1.50257	9.85158e-10	-1.74224	-1.48897
5995076	chr12:5995076:A:T	2.83923e-08	-2.37928e-10	-1.14377	1.23329e-07	-2.37928e-10	-1.1604	8.74007e-09	-2.37928e-10	-1.04834
5995361	chr12:5995361:TACTC:T	4.48818e-08	-2.37928e-10	-0.685859	1.9097e-07	-2.37928e-10	-0.723136	1.4516e-08	-2.37928e-10	-0.541007
5995388	chr12:5995388:T:C	6.79528e-09	-1.22712	-1.34654	2.89618e-08	-1.2111	-1.39817	2.26191e-09	-1.09475	-1.3053
5995702	chr12:5995702:G:A	4.78142e-08	0.473926	-1.09649	2.78858e-07	0.709857	-1.05441	1.72944e-08	0.562771	-0.92865
5996221	chr12:5996221:G:A	8.90958e-09	-1.27504	-1.02772	5.62298e-08	-0.955729	-0.990078	3.49583e-09	-1.14936	-0.81533
5996230	chr12:5996230:G:C	1.32745e-08	-1.90404	-5.0546e-10	6.55973e-08	-1.79172	-5.0546e-10	3.59988e-09	-1.93536	-5.0546e-10
5996333	chr12:5996333:T:C	3.77188e-08	0.59617	-1.4559	2.72154e-07	1.08688	-1.45577	1.30726e-08	0.778196	-1.42393
5996852	chr12:5996852:T:C	6.69872e-09	-1.43067	-1.15731	4.00659e-08	-1.16033	-1.1244	2.46984e-09	-1.33682	-0.975285
5997031	chr12:5997031:G:A	3.60436e-08	-2.37928e-10	-0.905162	1.51231e-07	-2.37928e-10	-0.956449	9.1175e-09	-2.37928e-10	-1.00606
5997745	chr12:5997745:T:C	3.70867e-08	-2.37928e-10	-0.876633	1.55158e-07	-2.37928e-10	-0.930812	9.33533e-09	-2.37928e-10	-0.982453
5998051	chr12:5998051:A:G	3.55488e-08	-2.37928e-10	-0.918984	1.48999e-07	-2.37928e-10	-0.971317	8.98202e-09	-2.37928e-10	-1.02103
5998171	chr12:5998171:T:A	4.00689e-08	-2.37928e-10	-0.799292	1.72534e-07	-2.37928e-10	-0.824659	1.28874e-08	-2.37928e-10	-0.660007
5998878	chr12:5998878:G:A	3.77651e-08	-0.858505	-5.0546e-10	2.04297e-07	-0.65568	-5.0546e-10	1.1592e-08	-0.765942	-5.0546e-10
5999347	chr12:5999347:G:A	5.41569e-09	-1.75028	-1.05031	3.09632e-08	-1.53124	-1.01122	1.98189e-09	-1.68498	-0.847228
5999382	chr12:5999382:T:C	1.99848e-08	-2.37928e-10	-1.49492	8.96808e-08	-2.37928e-10	-1.479	5.46254e-09	-2.37928e-10	-1.51835
5999524	chr12:5999524:T:C	1.52788e-08	-0.454051	-1.30937	6.44937e-08	-0.525687	-1.283	4.54284e-09	-0.47962	-1.22309
5999937	chr12:5999937:G:A	1.87093e-08	-0.131305	-1.42957	1.40165e-07	0.395347	-1.42778	6.49978e-09	0.0504598	-1.39495
6000160	chr12:6000160:T:C	2.47397e-08	-2.37928e-10	-1.28148	1.06085e-07	-2.37928e-10	-1.31101	6.67983e-09	-2.37928e-10	-1.31717
6000185	chr12:6000185:G:A	2.52786e-08	-2.37928e-10	-1.25993	1.13135e-07	-2.37928e-10	-1.24667	7.05403e-09	-2.37928e-10	-1.26266
6000308	chr12:6000308:G:T	3.52399e-08	-2.37928e-10	-0.927712	1.65573e-07	-2.37928e-10	-0.865843	1.21544e-08	-2.37928e-10	-0.71857
6000417	chr12:6000417:T:A	3.64198e-08	-2.37928e-10	-0.894777	1.52269e-07	-2.37928e-10	-0.949603	9.38975e-09	-2.37928e-10	-0.976641
6000675	chr12:6000675:G:A	1.94278e-08	-2.37928e-10	-1.52318	8.66113e-08	-2.37928e-10	-1.51382	5.53676e-09	-2.37928e-10	-1.50485
6000736	chr12:6000736:T:C	1.80057e-08	-0.178852	-1.42035	1.31638e-07	0.322158	-1.41736	6.23344e-09	0.00131124	-1.38764
6002103	chr12:6002103:A:T	1.98572e-08	-2.37928e-10	-1.50132	8.89274e-08	-2.37928e-10	-1.48743	5.44422e-09	-2.37928e-10	-1.5217
6002254	chr12:6002254:G:C	2.34834e-08	-2.37928e-10	-1.3336	1.00768e-07	-2.37928e-10	-1.36244	7.19906e-09	-2.37928e-10	-1.24231
6002270	chr12:6002270:T:G	2.1433e-08	-2.37928e-10	-1.42496	1.03448e-07	-2.37928e-10	-1.33619	6.1225e-09	-2.37928e-10	-1.40429
6002310	chr12:6002310:A:G	1.42876e-08	-0.833378	-0.997125	1.04936e-07	-0.380837	-0.941064	5.95081e-09	-0.584537	-0.848195
6002761	chr12:6002761:G:A	5.35037e-09	-1.3887	-1.42403	2.32617e-08	-1.42144	-1.40701	1.72677e-09	-1.29085	-1.37915
6003213	chr12:6003213:C:T	2.3857e-08	-2.37928e-10	-1.31782	1.08361e-07	-2.37928e-10	-1.28978	6.27415e-09	-2.37928e-10	-1.37982
6003290	chr12:6003290:G:A	2.29068e-08	0.0806439	-1.4391	1.90031e-07	0.705959	-1.43402	7.89561e-09	0.254209	-1.40416
6003374	chr12:6003374:C:T	2.5813e-08	-2.37928e-10	-1.23901	1.11492e-07	-2.37928e-10	-1.2613	9.19309e-09	-2.37928e-10	-0.997808
6003408	chr12:6003408:A:G	4.88866e-08	0.45276	-1.05315	2.152e-07	0.41213	-1.01582	1.44752e-08	0.393035	-0.936857
6003788	chr12:6003788:C:G	1.61285e-07	0.593282	-5.0546e-10	9.04681e-07	0.832329	-5.0546e-10	4.61839e-08	0.616373	-5.0546e-10
6003973	chr12:6003973:G:A	6.98355e-09	-1.2312	-1.31513	2.94833e-08	-1.21597	-1.37546	2.31342e-09	-1.10148	-1.27605
6004173	chr12:6004173:T:C	5.46457e-08	0.479227	-0.968248	2.39169e-07	0.429489	-0.927573	1.65055e-08	0.419208	-0.831774
6004278	chr12:6004278:T:C	2.47236e-08	-0.0609167	-1.22122	2.05322e-07	0.578634	-1.22931	8.57102e-09	0.115822	-1.18369
6004423	chr12:6004423:C:T	6.25364e-08	-2.37928e-10	-0.354142	2.83142e-07	-2.37928e-10	-0.329304	1.81397e-08	-2.37928e-10	-0.318159
6005117	chr12:6005117:C:A	8.33768e-09	-1.63278	-0.736322	5.02026e-08	-1.38013	-0.679062	3.17192e-09	-1.56972	-0.492206
6005478	chr12:6005478:T:C	2.03659e-08	-0.24872	-1.22731	1.67671e-07	0.382087	-1.23534	6.68139e-09	-0.13383	-1.1831
6005595	chr12:6005595:A:G	1.9399e-08	-2.37928e-10	-1.52467	8.60398e-08	-2.37928e-10	-1.52044	5.43735e-09	-2.37928e-10	-1.52297
6005984	chr12:6005984:CAA:C	1.55305e-08	-0.236785	-1.5103	1.11105e-07	0.25458	-1.51936	3.96333e-09	-0.324053	-1.51512
6006025	chr12:6006025:CA:C	1.40376e-08	-1.84815	-5.0546e-10	5.94248e-08	-1.89054	-5.0546e-10	4.22787e-09	-1.77456	-5.0546e-10
6006108	chr12:6006108:G:A	1.13926e-08	-1.77289	-0.284037	4.92277e-08	-1.8184	-0.260399	4.21183e-09	-1.75036	-0.0280061
6006374	chr12:6006374:A:C	2.17454e-08	-2.37928e-10	-1.41049	9.21268e-08	-2.37928e-10	-1.45209	7.00973e-09	-2.37928e-10	-1.26896
6006558	chr12:6006558:A:G	1.86591e-08	-0.384948	-1.17861	1.88021e-07	0.441519	-1.18022	5.55095e-09	-0.377886	-1.1244
6007185	chr12:6007185:A:G	2.99433e-08	-2.37928e-10	-1.09059	1.3957e-07	-2.37928e-10	-1.03669	9.79931e-09	-2.37928e-10	-0.933947
6007291	chr12:6007291:A:G	4.7001e-09	-1.43144	-1.51087	2.02224e-08	-1.46893	-1.49954	1.52453e-09	-1.2901	-1.50448
6007591	chr12:6007591:C:T	2.36651e-08	0.196482	-1.52237	7.22374e-08	-0.171392	-1.5239	5.46376e-09	-0.000154736	-1.51797
6007636	chr12:6007636:A:G	4.15232e-08	-2.37928e-10	-0.76364	1.78506e-07	-2.37928e-10	-0.790634	1.3742e-08	-2.37928e-10	-0.595801
6007816	chr12:6007816:C:G	1.3498e-08	-1.88735	-5.0546e-10	5.73732e-08	-1.92568	-5.0546e-10	3.89124e-09	-1.85753	-5.0546e-10
6007911	chr12:6007911:T:C	1.75366e-08	-1.6256	-5.0546e-10	8.45723e-08	-1.53765	-5.0546e-10	4.39965e-09	-1.73473	-5.0546e-10
6007981	chr12:6007981:A:G	3.52468e-08	-2.37928e-10	-0.927516	1.51277e-07	-2.37928e-10	-0.956142	1.11235e-08	-2.37928e-10	-0.807204
6008045	chr12:6008045:G:A	1.22016e-08	-1.65044	-0.337884	5.19622e-08	-1.70842	-0.316313	4.53133e-09	-1.61349	-0.0917572
6008166	chr12:6008166:C:T	1.99499e-08	-2.37928e-10	-1.49667	8.94996e-08	-2.37928e-10	-1.48102	5.45987e-09	-2.37928e-10	-1.51884
6008617	chr12:6008617:A:G	2.59577e-08	0.151043	-1.38447	2.17443e-07	0.783856	-1.37717	8.20702e-09	0.225664	-1.33693
6008928	chr12:6008928:A:C	1.9782e-08	-2.37928e-10	-1.50512	8.85834e-08	-2.37928e-10	-1.49131	5.43658e-09	-2.37928e-10	-1.52311
6009181	chr12:6009181:G:A	9.72256e-09	-1.69968	-0.515766	4.13177e-08	-1.75871	-0.49525	3.48355e-09	-1.67314	-0.295065
6010552	chr12:6010552:C:T	2.02122e-08	-2.37928e-10	-1.48361	8.84804e-08	-2.37928e-10	-1.49247	5.77864e-09	-2.37928e-10	-1.46209
6010787	chr12:6010787:T:C	2.38886e-08	-2.37928e-10	-1.31649	1.09673e-07	-2.37928e-10	-1.27775	6.56222e-09	-2.37928e-10	-1.33493
6011265	chr12:6011265:C:T	1.21718e-08	-0.499784	-1.49098	3.09456e-08	-1.07016	-1.47287	3.7096e-09	-0.383445	-1.52189
6011981	chr12:6011981:A:G	3.09362e-08	-2.37928e-10	-1.05796	1.43933e-07	-2.37928e-10	-1.00591	8.57875e-09	-2.37928e-10	-1.06697
6012054	chr12:6012054:C:T	2.89067e-08	-2.37928e-10	-1.12582	1.33959e-07	-2.37928e-10	-1.07772	8.02291e-09	-2.37928e-10	-1.13396
6012599	chr12:6012599:G:A	2.94107e-08	-2.37928e-10	-1.10853	1.36438e-07	-2.37928e-10	-1.05938	8.16204e-09	-2.37928e-10	-1.11676
6012755	chr12:6012755:A:G	2.88412e-08	-2.37928e-10	-1.12809	1.33491e-07	-2.37928e-10	-1.08122	8.0243e-09	-2.37928e-10	-1.13378
6012787	chr12:6012787:T:C	2.94338e-08	-2.37928e-10	-1.10775	1.36354e-07	-2.37928e-10	-1.06	8.19406e-09	-2.37928e-10	-1.11285
6012846	chr12:6012846:T:C	2.8363e-08	-2.37928e-10	-1.1448	1.31267e-07	-2.37928e-10	-1.09802	7.8726e-09	-2.37928e-10	-1.15287
6012862	chr12:6012862:C:T	8.19058e-09	-0.974176	-1.41273	3.9785e-08	-0.873548	-1.41822	2.16495e-09	-1.01814	-1.42572
6012937	chr12:6012937:A:G	1.25331e-08	-0.545272	-1.41624	3.72261e-08	-0.935818	-1.42243	4.55898e-09	-0.360871	-1.33829
6012987	chr12:6012987:C:G	2.08756e-08	-2.37928e-10	-1.45131	9.0867e-08	-2.37928e-10	-1.46586	6.46363e-09	-2.37928e-10	-1.35007
6012993	chr12:6012993:A:G	2.41073e-08	-2.37928e-10	-1.30738	1.10751e-07	-2.37928e-10	-1.26797	6.6183e-09	-2.37928e-10	-1.32642
6013067	chr12:6013067:C:T	2.1399e-08	-2.37928e-10	-1.42655	9.29081e-08	-2.37928e-10	-1.44364	6.77047e-09	-2.37928e-10	-1.30369
6013076	chr12:6013076:G:A	3.74319e-08	-2.37928e-10	-0.867368	1.69452e-07	-2.37928e-10	-0.842685	1.11646e-08	-2.37928e-10	-0.803515
6013146	chr12:6013146:G:A	2.13651e-08	-2.37928e-10	-1.42813	9.30239e-08	-2.37928e-10	-1.4424	6.54535e-09	-2.37928e-10	-1.3375
6013276	chr12:6013276:C:G	2.2814e-08	-2.37928e-10	-1.36252	1.01908e-07	-2.37928e-10	-1.35118	5.94108e-09	-2.37928e-10	-1.43437
6013313	chr12:6013313:T:A	2.13857e-08	-2.37928e-10	-1.42717	9.36351e-08	-2.37928e-10	-1.43585	6.17271e-09	-2.37928e-10	-1.39612
6013586	chr12:6013586:A:G	3.48891e-08	-2.37928e-10	-0.937716	1.6208e-07	-2.37928e-10	-0.887162	9.04273e-09	-2.37928e-10	-1.0143
6013788	chr12:6013788:G:A	2.96742e-08	-2.37928e-10	-1.09961	1.37752e-07	-2.37928e-10	-1.0498	8.23973e-09	-2.37928e-10	-1.10729
6013799	chr12:6013799:T:C	3.70677e-08	-2.37928e-10	-0.877144	1.72628e-07	-2.37928e-10	-0.824116	9.56906e-09	-2.37928e-10	-0.957724
6013848	chr12:6013848:C:T	2.71388e-08	-2.37928e-10	-1.18893	1.25379e-07	-2.37928e-10	-1.14391	7.55872e-09	-2.37928e-10	-1.19356
6013916	chr12:6013916:CACAA:C	2.97245e-08	-2.37928e-10	-1.09792	1.38e-07	-2.37928e-10	-1.048	8.25359e-09	-2.37928e-10	-1.10561
6014087	chr12:6014087:T:G	3.00731e-08	-2.37928e-10	-1.08626	1.39723e-07	-2.37928e-10	-1.03559	8.35407e-09	-2.37928e-10	-1.09351
6014102	chr12:6014102:C:G	1.9375e-08	-2.37928e-10	-1.52591	8.64143e-08	-2.37928e-10	-1.5161	5.41731e-09	-2.37928e-10	-1.52666
6014262	chr12:6014262:A:G	1.40932e-08	-1.8442	-5.0546e-10	6.08986e-08	-1.86604	-5.0546e-10	4.68482e-09	-1.67193	-5.0546e-10
6014611	chr12:6014611:T:C	2.72895e-08	-2.37928e-10	-1.18339	1.26003e-07	-2.37928e-10	-1.13895	7.57441e-09	-2.37928e-10	-1.19148
6014965	chr12:6014965:A:G	6.2315e-08	-0.402067	0.0443779	1.80857e-07	-0.804377	0.026828	2.60755e-08	-0.252036	0.296774
6015316	chr12:6015316:G:A	3.65405e-08	-2.37928e-10	-0.891471	1.67501e-07	-2.37928e-10	-0.854265	1.19953e-08	-2.37928e-10	-0.731741
6015500	chr12:6015500:T:C	4.62645e-07	2.30418	-0.657117	5.51638e-07	1.17768	-0.84004	2.12723e-07	2.37745	-0.233713
6015890	chr12:6015890:T:C	1.22728e-08	-0.567456	-1.41505	3.33554e-08	-1.11909	-1.34894	2.51353e-09	-0.781291	-1.51328
6016231	chr12:6016231:C:A	5.69158e-08	-2.37928e-10	-0.448318	2.37708e-07	-2.37928e-10	-0.504212	2.21587e-08	-2.37928e-10	-0.118029
6016550	chr12:6016550:G:A	3.60019e-08	-0.906319	-5.0546e-10	1.75305e-07	-0.808727	-5.0546e-10	9.39751e-09	-0.975815	-5.0546e-10
6016654	chr12:6016654:G:A	3.45094e-08	-2.37928e-10	-0.94866	1.47883e-07	-2.37928e-10	-0.97883	8.59574e-09	-2.37928e-10	-1.06499
6017090	chr12:6017090:C:T	1.94782e-08	-2.37928e-10	-1.52059	8.57955e-08	-2.37928e-10	-1.52329	5.46326e-09	-2.37928e-10	-1.51821
6017246	chr12:6017246:C:T	1.03547e-07	-2.37928e-10	0.150138	4.46362e-07	-2.37928e-10	0.125876	3.18883e-08	-2.37928e-10	0.24598
6017247	chr12:6017247:G:A	4.4269e-09	-1.63185	-1.37034	1.94309e-08	-1.6551	-1.35329	1.12418e-09	-1.68146	-1.41775
6017740	chr12:6017740:A:G	3.12116e-08	-2.37928e-10	-1.0491	1.33193e-07	-2.37928e-10	-1.08345	8.58503e-09	-2.37928e-10	-1.06624
6017761	chr12:6017761:C:T	4.46751e-08	-0.605672	-0.0848036	1.8514e-07	-0.754716	0.000575081	1.08556e-08	-0.476744	-0.354831
6017779	chr12:6017779:T:C	1.40912e-08	-1.84434	-5.0546e-10	8.20875e-08	-1.56747	-5.0546e-10	4.13314e-09	-1.79722	-5.0546e-10
6018235	chr12:6018235:T:G	9.16158e-09	-1.39419	-0.880688	4.24787e-08	-1.11792	-1.10833	4.99376e-09	-1.15702	-0.451051
6018328	chr12:6018328:C:T	2.05361e-08	-2.37928e-10	-1.46771	9.17582e-08	-2.37928e-10	-1.4561	5.64085e-09	-2.37928e-10	-1.48622
6018725	chr12:6018725:C:A	2.08845e-08	-2.37928e-10	-1.45089	9.94478e-08	-2.37928e-10	-1.37562	5.62228e-09	-2.37928e-10	-1.48952
6018753	chr12:6018753:T:G	2.08707e-08	-2.37928e-10	-1.45155	9.94184e-08	-2.37928e-10	-1.37592	5.61621e-09	-2.37928e-10	-1.4906
6018777	chr12:6018777:A:G	1.89144e-06	3.32491	-0.269709	2.21727e-06	2.21494	-0.486163	7.64781e-07	3.20788	0.215447
6019114	chr12:6019114:T:C	2.42063e-08	-2.37928e-10	-1.30328	1.01421e-07	-2.37928e-10	-1.35597	8.77848e-09	-2.37928e-10	-1.04396
6019222	chr12:6019222:C:T	1.30535e-08	-1.92084	-5.0546e-10	5.68119e-08	-1.93551	-5.0546e-10	3.91568e-09	-1.85127	-5.0546e-10
6019277	chr12:6019277:T:C	1.05181e-05	4.53222	0.238742	1.05369e-05	3.31988	-0.0325024	4.581e-06	4.41243	0.800984
6019280	chr12:6019280:T:C	2.01397e-08	-2.37928e-10	-1.4872	8.72706e-08	-2.37928e-10	-1.50624	6.54959e-09	-2.37928e-10	-1.33686
6019623	chr12:6019623:C:T	6.49963e-08	-2.37928e-10	-0.315561	3.02473e-07	-2.37928e-10	-0.263263	2.22198e-08	-2.37928e-10	-0.115278
6019732	chr12:6019732:A:C	2.10472e-08	-2.37928e-10	-1.44312	9.20069e-08	-2.37928e-10	-1.45339	6.46897e-09	-2.37928e-10	-1.34924
6020022	chr12:6020022:G:A	7.88036e-08	-2.37928e-10	-0.122933	3.22938e-07	-2.37928e-10	-0.197794	3.14816e-08	-2.37928e-10	0.233144
6020098	chr12:6020098:A:G	4.59479e-09	-1.66401	-1.30096	2.22695e-08	-1.59456	-1.27748	1.08474e-09	-1.69788	-1.43704
6020301	chr12:6020301:A:G	2.43601e-08	-2.37928e-10	-1.29695	1.12469e-07	-2.37928e-10	-1.25258	7.5245e-09	-2.37928e-10	-1.19809
6020335	chr12:6020335:A:G	2.95248e-08	-2.37928e-10	-1.10466	1.38349e-07	-2.37928e-10	-1.04548	9.45346e-09	-2.37928e-10	-0.969878
6020369	chr12:6020369:A:G	2.69617e-08	-2.37928e-10	-1.19547	1.25514e-07	-2.37928e-10	-1.14284	8.50232e-09	-2.37928e-10	-1.07592
6020556	chr12:6020556:A:G	3.13916e-08	-2.37928e-10	-1.04335	1.47849e-07	-2.37928e-10	-0.979062	1.01064e-08	-2.37928e-10	-0.903093
6020593	chr12:6020593:C:T	3.3347e-08	-2.37928e-10	-0.982923	1.57698e-07	-2.37928e-10	-0.91457	1.08191e-08	-2.37928e-10	-0.834946
6020640	chr12:6020640:T:A	4.58032e-08	-2.37928e-10	-0.665538	2.13141e-07	-2.37928e-10	-0.6133	1.25945e-08	-2.37928e-10	-0.683
6020799	chr12:6020799:T:C	1.99456e-08	-2.37928e-10	-1.49688	8.67516e-08	-2.37928e-10	-1.51221	6.61851e-09	-2.37928e-10	-1.32639
6020880	chr12:6020880:G:A	3.19993e-08	-2.37928e-10	-1.02418	1.50822e-07	-2.37928e-10	-0.959151	1.03163e-08	-2.37928e-10	-0.882534
6020888	chr12:6020888:G:A	1.44651e-08	-1.20262	-0.615533	5.37715e-08	-1.26623	-0.724276	5.72471e-09	-0.989494	-0.481974
6021044	chr12:6021044:A:G	3.35148e-08	-2.37928e-10	-0.977903	1.5838e-07	-2.37928e-10	-0.910258	1.08684e-08	-2.37928e-10	-0.830402
6021178	chr12:6021178:A:G	3.41433e-08	-2.37928e-10	-0.959324	1.61587e-07	-2.37928e-10	-0.890212	1.11136e-08	-2.37928e-10	-0.80809
6021192	chr12:6021192:T:C	2.05652e-08	-2.37928e-10	-1.46629	9.03904e-08	-2.37928e-10	-1.47112	6.1258e-09	-2.37928e-10	-1.40375
6021995	chr12:6021995:A:G	3.297e-08	-2.37928e-10	-0.994295	1.55819e-07	-2.37928e-10	-0.926562	1.0644e-08	-2.37928e-10	-0.851259
6022178	chr12:6022178:A:G	3.69261e-08	-2.37928e-10	-0.880973	1.76018e-07	-2.37928e-10	-0.804666	1.20422e-08	-2.37928e-10	-0.72784
6022465	chr12:6022465:C:T	3.26994e-08	-2.37928e-10	-1.00253	1.54319e-07	-2.37928e-10	-0.936235	1.05577e-08	-2.37928e-10	-0.8594
6022561	chr12:6022561:T:C	3.51833e-08	-2.37928e-10	-0.929319	1.66491e-07	-2.37928e-10	-0.860313	1.1457e-08	-2.37928e-10	-0.777658
6022575	chr12:6022575:G:A	3.58381e-08	-2.37928e-10	-0.910881	1.70018e-07	-2.37928e-10	-0.839352	1.1683e-08	-2.37928e-10	-0.758124
6022580	chr12:6022580:T:G	3.68928e-08	-2.37928e-10	-0.881875	1.75296e-07	-2.37928e-10	-0.808778	1.20812e-08	-2.37928e-10	-0.72461
6022605	chr12:6022605:G:A	1.38169e-08	-1.864	-5.0546e-10	6.27646e-08	-1.83586	-5.0546e-10	3.62725e-09	-1.92779	-5.0546e-10
6022614	chr12:6022614:A:G	3.08626e-08	-2.37928e-10	-1.06035	1.45103e-07	-2.37928e-10	-0.997812	9.91308e-09	-2.37928e-10	-0.922404
6022681	chr12:6022681:C:G	3.5684e-08	-2.37928e-10	-0.915188	1.54195e-07	-2.37928e-10	-0.937034	1.04224e-08	-2.37928e-10	-0.872299
6022792	chr12:6022792:T:C	2.96101e-08	-2.37928e-10	-1.10178	1.3902e-07	-2.37928e-10	-1.04064	9.47634e-09	-2.37928e-10	-0.967462
6022793	chr12:6022793:G:A	3.37306e-08	-2.37928e-10	-0.971487	1.59525e-07	-2.37928e-10	-0.903056	1.10017e-08	-2.37928e-10	-0.818209
6022852	chr12:6022852:A:G	3.40194e-08	-2.37928e-10	-0.962961	1.60983e-07	-2.37928e-10	-0.893958	1.10515e-08	-2.37928e-10	-0.813691
6022864	chr12:6022864:G:A	1.37007e-08	-1.12959	-0.742857	8.93418e-08	-0.87544	-0.607345	6.67548e-09	-0.542921	-0.774897
6022988	chr12:6022988:ATAATGT:A	3.2647e-08	-2.37928e-10	-1.00414	1.54064e-07	-2.37928e-10	-0.937884	1.05367e-08	-2.37928e-10	-0.861393
6023009	chr12:6023009:A:C	2.29523e-08	-2.37928e-10	-1.35647	1.00387e-07	-2.37928e-10	-1.36622	6.93193e-09	-2.37928e-10	-1.28012
6023040	chr12:6023040:G:T	3.27503e-08	-2.37928e-10	-1.00098	1.54688e-07	-2.37928e-10	-0.933843	1.05733e-08	-2.37928e-10	-0.857928
6023070	chr12:6023070:T:C	2.24304e-08	-2.37928e-10	-1.37947	9.80836e-08	-2.37928e-10	-1.38943	6.83843e-09	-2.37928e-10	-1.2937
6023074	chr12:6023074:T:C	3.2299e-08	-2.37928e-10	-1.01486	1.52348e-07	-2.37928e-10	-0.949089	1.04139e-08	-2.37928e-10	-0.873121
6023307	chr12:6023307:T:C	6.3361e-09	-1.35673	-1.28689	1.56881e-07	0.290985	-1.21075	2.55482e-09	-0.911875	-1.3664
6023346	chr12:6023346:ACTTC:A	3.87704e-08	-2.37928e-10	-0.832233	1.79056e-07	-2.37928e-10	-0.787555	1.07085e-08	-2.37928e-10	-0.84522
6023505	chr12:6023505:C:T	1.35439e-08	-1.88396	-5.0546e-10	6.09925e-08	-1.8645	-5.0546e-10	4.14885e-09	-1.79343	-5.0546e-10
6023618	chr12:6023618:C:T	4.33273e-08	-2.37928e-10	-0.721109	1.70551e-07	-2.37928e-10	-0.83622	1.82166e-08	-2.37928e-10	-0.313927
6023624	chr12:6023624:T:G	8.55027e-09	-1.51563	-0.828296	1.79165e-07	-0.0797163	-0.707229	3.07628e-09	-1.13502	-0.957517
6023752	chr12:6023752:G:A	1.97205e-07	-2.37928e-10	0.794352	9.71424e-07	-2.37928e-10	0.903509	7.01018e-08	-2.37928e-10	1.03369
6023770	chr12:6023770:A:G	5.14316e-09	-1.7095	-1.14273	8.34547e-08	-0.503147	-1.0478	1.78889e-09	-1.4118	-1.22287
6023888	chr12:6023888:G:A	5.41804e-08	-2.37928e-10	-0.497573	2.23694e-07	-2.37928e-10	-0.564976	2.82622e-08	-2.37928e-10	0.125265
6023913	chr12:6023913:T:C	1.3232e-08	-0.466032	-1.44122	6.70068e-08	-0.332428	-1.43803	3.58805e-09	-0.563682	-1.37497
6023990	chr12:6023990:T:C	4.39711e-08	-2.37928e-10	-0.706359	1.89066e-07	-2.37928e-10	-0.733159	1.28493e-08	-2.37928e-10	-0.66297
6024081	chr12:6024081:C:T	2.14568e-08	-2.37928e-10	-1.42385	9.47085e-08	-2.37928e-10	-1.42445	6.25587e-09	-2.37928e-10	-1.38274
6024502	chr12:6024502:A:G	7.78107e-08	-2.37928e-10	-0.135612	3.31591e-07	-2.37928e-10	-0.171353	2.86048e-08	-2.37928e-10	0.137314
6024524	chr12:6024524:A:C	5.08331e-08	-2.37928e-10	-0.561344	2.3567e-07	-2.37928e-10	-0.512821	1.39925e-08	-2.37928e-10	-0.57774
6024853	chr12:6024853:A:T	4.44726e-08	0.315589	-1.01061	1.54701e-07	0.0372823	-0.971041	8.06148e-09	0.0151444	-1.14431
6024910	chr12:6024910:G:C	4.3488e-08	0.321174	-1.03858	1.50816e-07	0.0410897	-1.00028	7.90801e-09	0.0198798	-1.16826
6024944	chr12:6024944:G:A	4.71129e-08	0.36355	-1.00089	1.63355e-07	0.0820669	-0.961393	8.49646e-09	0.0592992	-1.13591
6025191	chr12:6025191:A:G	5.25946e-08	0.341243	-0.86852	1.94383e-07	0.112976	-0.818399	9.4226e-09	0.046851	-1.02
6025325	chr12:6025325:C:T	1.09457e-07	-2.37928e-10	0.20564	5.32394e-07	-2.37928e-10	0.30213	4.20589e-08	-2.37928e-10	0.522811
6025326	chr12:6025326:A:G	5.58885e-08	0.431752	-0.898285	2.05219e-07	0.198237	-0.849415	9.98978e-09	0.130581	-1.04528
6025343	chr12:6025343:G:A	1.08458e-07	-2.37928e-10	0.19647	5.27486e-07	-2.37928e-10	0.292868	4.16817e-08	-2.37928e-10	0.513804
6025344	chr12:6025344:G:A	1.08427e-07	-2.37928e-10	0.196189	5.27249e-07	-2.37928e-10	0.292419	4.16287e-08	-2.37928e-10	0.51253
6025459	chr12:6025459:C:G	1.19356e-07	-2.37928e-10	0.292223	5.81836e-07	-2.37928e-10	0.390935	4.62829e-08	-2.37928e-10	0.618513
6025549	chr12:6025549:G:A	6.57343e-08	0.538565	-0.842835	2.34003e-07	0.277117	-0.797036	1.17193e-08	0.223968	-0.978993
6025910	chr12:6025910:CTGG:C	9.00708e-08	-2.37928e-10	0.0107046	3.83676e-07	-2.37928e-10	-0.0254546	3.36143e-08	-2.37928e-10	0.298692
6026087	chr12:6026087:G:A	2.30823e-08	-2.37928e-10	-1.35082	1.04284e-07	-2.37928e-10	-1.32814	6.00252e-09	-2.37928e-10	-1.42408
6026099	chr12:6026099:C:T	5.95331e-08	0.475777	-0.879135	2.12255e-07	0.217943	-0.835411	1.06918e-08	0.165358	-1.01214
6026171	chr12:6026171:G:A	6.37577e-08	0.487586	-0.822386	2.28105e-07	0.231103	-0.776552	1.13759e-08	0.176999	-0.961764
6026200	chr12:6026200:G:A	1.61417e-08	-0.184196	-1.52429	7.50905e-08	-0.130193	-1.52637	4.04413e-09	-0.314456	-1.50454
6026329	chr12:6026329:A:T	1.25356e-07	-2.37928e-10	0.341263	6.12029e-07	-2.37928e-10	0.441525	4.86589e-08	-2.37928e-10	0.668575
6026520	chr12:6026520:T:C	6.10124e-08	0.448324	-0.827138	2.18704e-07	0.194426	-0.781962	1.09094e-08	0.142541	-0.969177
6026890	chr12:6026890:A:G	6.56498e-08	0.492727	-0.798283	2.35035e-07	0.236158	-0.751679	1.17403e-08	0.187553	-0.940783
6026987	chr12:6026987:T:C	6.15515e-08	0.439893	-0.80991	2.20982e-07	0.1865	-0.763673	1.10109e-08	0.133834	-0.951206
6027220	chr12:6027220:T:C	6.21234e-08	0.461096	-0.821865	2.22539e-07	0.206057	-0.776208	1.1102e-08	0.153021	-0.962155
6027269	chr12:6027269:A:G	6.22143e-08	0.455866	-0.815172	2.22951e-07	0.201241	-0.769544	1.11243e-08	0.148603	-0.955729
6027373	chr12:6027373:T:C	6.282e-08	0.461854	-0.811472	2.24929e-07	0.205817	-0.765285	1.12185e-08	0.153908	-0.952605
6027414	chr12:6027414:T:C	4.07503e-09	-1.8951	-1.18991	1.7693e-08	-1.9168	-1.18529	1.09237e-09	-1.93236	-1.19554
6027468	chr12:6027468:G:A	5.97793e-08	0.421581	-0.820813	2.14752e-07	0.169154	-0.774923	1.07141e-08	0.116276	-0.960971
6027536	chr12:6027536:C:T	1.18345e-07	-2.37928e-10	0.283715	5.7702e-07	-2.37928e-10	0.382622	4.56935e-08	-2.37928e-10	0.605697
6027618	chr12:6027618:G:A	1.27641e-07	-2.37928e-10	0.359333	6.23314e-07	-2.37928e-10	0.459796	4.98633e-08	-2.37928e-10	0.693026
6027636	chr12:6027636:G:A	1.24876e-07	-2.37928e-10	0.337428	6.09655e-07	-2.37928e-10	0.43764	4.8425e-08	-2.37928e-10	0.663758
6027666	chr12:6027666:G:A	6.31161e-08	0.490172	-0.835088	2.25819e-07	0.23451	-0.790032	1.12379e-08	0.177282	-0.974246
6027680	chr12:6027680:G:C	7.09958e-08	0.575049	-0.80232	2.52753e-07	0.313365	-0.756208	1.25079e-08	0.255999	-0.945901
6027748	chr12:6027748:A:G	4.95272e-09	-1.91149	-0.97846	2.18515e-08	-1.92635	-0.964639	1.35324e-09	-1.92545	-0.988308
6027936	chr12:6027936:C:T	2.71047e-08	0.227591	-1.41778	7.95343e-08	-0.184601	-1.41447	4.93622e-09	-0.128947	-1.49071
6028051	chr12:6028051:G:A	5.39033e-08	-0.502699	-5.0546e-10	2.73097e-07	-0.365426	-5.0546e-10	1.39893e-08	-0.577966	-5.0546e-10
6028279	chr12:6028279:C:G	2.82977e-08	0.255441	-1.40255	8.29467e-08	-0.15819	-1.39887	5.11092e-09	-0.10304	-1.48184
6028290	chr12:6028290:A:C	2.83033e-08	0.25902	-1.40593	8.29693e-08	-0.154531	-1.40225	5.11841e-09	-0.0995464	-1.48387
6028498	chr12:6028498:G:A	3.60025e-08	-2.37928e-10	-0.906304	1.62312e-07	-2.37928e-10	-0.885735	9.70118e-09	-2.37928e-10	-0.944012
6028516	chr12:6028516:C:T	2.9642e-08	0.299888	-1.40059	8.64833e-08	-0.118442	-1.39686	5.32984e-09	-0.0622419	-1.4807
6028732	chr12:6028732:G:A	8.05501e-09	-1.69059	-0.713003	3.90684e-08	-1.69867	-0.611273	2.6991e-09	-1.58331	-0.640028
6028807	chr12:6028807:T:C	2.1748e-08	-2.37928e-10	-1.41037	9.48407e-08	-2.37928e-10	-1.42306	5.9009e-09	-2.37928e-10	-1.44116
6029034	chr12:6029034:T:C	3.08155e-08	0.367499	-1.42937	8.50627e-08	-0.106762	-1.4251	5.26514e-09	-0.0565636	-1.49859
6029219	chr12:6029219:T:C	1.49526e-08	-0.258258	-1.52675	6.9388e-08	-0.210015	-1.52553	3.89272e-09	-0.376298	-1.48085
6029244	chr12:6029244:T:C	2.8768e-08	0.322366	-1.45299	8.38258e-08	-0.0970178	-1.4495	5.28247e-09	-0.0413251	-1.51054
6029429	chr12:6029429:C:T	2.76182e-08	0.28445	-1.45587	8.06968e-08	-0.132099	-1.45246	5.09297e-09	-0.0765183	-1.51188
6029515	chr12:6029515:AG:A	4.65072e-08	-2.37928e-10	-0.650284	2.1477e-07	-2.37928e-10	-0.605686	1.29623e-08	-2.37928e-10	-0.654213
6029569	chr12:6029569:C:T	3.60402e-08	-2.37928e-10	-0.905255	1.62484e-07	-2.37928e-10	-0.884675	9.71089e-09	-2.37928e-10	-0.943012
6029977	chr12:6029977:A:G	2.72766e-08	0.263011	-1.44687	8.01677e-08	-0.146342	-1.44479	5.0132e-09	-0.0951313	-1.50905
6030115	chr12:6030115:G:A	6.27809e-08	-2.37928e-10	-0.35024	2.90937e-07	-2.37928e-10	-0.302146	1.67914e-08	-2.37928e-10	-0.395394
6030164	chr12:6030164:C:T	5.49567e-08	-0.483346	-5.0546e-10	2.78954e-07	-0.344209	-5.0546e-10	1.42762e-08	-0.557664	-5.0546e-10
6030193	chr12:6030193:A:G	1.44616e-07	-2.37928e-10	0.484191	6.03719e-07	-2.37928e-10	0.427855	5.8129e-08	-2.37928e-10	0.846405
6030330	chr12:6030330:A:G	2.62825e-08	0.303654	-1.52464	7.19628e-08	-0.174747	-1.52436	5.22188e-09	-0.0737851	-1.48962
6030341	chr12:6030341:G:A	2.48198e-08	0.177685	-1.45593	7.34137e-08	-0.225141	-1.454	4.63256e-09	-0.169903	-1.51325
6030416	chr12:6030416:T:G	1.29008e-08	-1.9326	-5.0546e-10	5.81505e-08	-1.91222	-5.0546e-10	3.66833e-09	-1.91652	-5.0546e-10
6030571	chr12:6030571:A:G	2.52185e-08	0.196949	-1.45926	7.45591e-08	-0.206393	-1.45727	4.69005e-09	-0.156253	-1.51456
6030826	chr12:6030826:G:A	2.59467e-08	0.223556	-1.4574	7.6468e-08	-0.182881	-1.4555	4.80968e-09	-0.131865	-1.51376
6030945	chr12:6030945:T:C	2.56223e-08	0.207662	-1.45409	7.56573e-08	-0.196899	-1.45214	4.74893e-09	-0.145946	-1.51239
6030959	chr12:6030959:G:A	2.69495e-08	0.256841	-1.45277	7.92132e-08	-0.152363	-1.45075	4.96959e-09	-0.101153	-1.51177
6031006	chr12:6031006:A:G	2.53272e-08	0.207763	-1.46577	7.48851e-08	-0.195429	-1.46387	4.72798e-09	-0.145044	-1.51772
6031018	chr12:6031018:G:A	6.636e-09	-1.07567	-1.52171	2.0786e-08	-1.41539	-1.52558	1.88308e-09	-1.15449	-1.42886
6032103	chr12:6032103:C:G	2.64545e-08	-2.37928e-10	-1.21446	1.20853e-07	-2.37928e-10	-1.18068	6.9371e-09	-2.37928e-10	-1.27938
6032204	chr12:6032204:G:A	2.62051e-08	0.215408	-1.43935	7.70795e-08	-0.193225	-1.43719	4.83867e-09	-0.132404	-1.50722
6032253	chr12:6032253:G:A	2.35928e-08	0.113405	-1.44236	7.01942e-08	-0.283573	-1.44041	4.39853e-09	-0.226483	-1.50851
6032265	chr12:6032265:C:T	2.67742e-08	0.256004	-1.45846	7.83777e-08	-0.157055	-1.45666	4.97523e-09	-0.0961595	-1.51563
6032283	chr12:6032283:G:A	4.30023e-09	-1.5318	-1.49942	1.63144e-08	-1.69201	-1.4912	1.08976e-09	-1.63099	-1.49931
6032322	chr12:6032322:A:G	2.32356e-08	-2.37928e-10	-1.34421	1.02614e-07	-2.37928e-10	-1.34428	5.84168e-09	-2.37928e-10	-1.45124
6032362	chr12:6032362:G:A	4.06878e-08	-2.37928e-10	-0.783962	1.87399e-07	-2.37928e-10	-0.742016	1.16631e-08	-2.37928e-10	-0.759827
6032366	chr12:6032366:A:G	3.53724e-08	0.401031	-1.32499	1.00956e-07	-0.0381689	-1.3224	6.138e-09	0.0379751	-1.43974
6032405	chr12:6032405:T:C	2.48611e-08	0.242622	-1.51921	6.7019e-08	-0.251587	-1.51869	5.04396e-09	-0.127867	-1.4702
6032468	chr12:6032468:T:C	3.08079e-08	0.463828	-1.52595	8.42501e-08	-0.015637	-1.52583	7.01896e-09	0.222123	-1.48977
6032580	chr12:6032580:G:A	4.37735e-08	-2.37928e-10	-0.710863	1.80425e-07	-2.37928e-10	-0.779936	1.63e-08	-2.37928e-10	-0.425095
6032625	chr12:6032625:G:A	1.02493e-08	-1.6787	-0.483988	5.01799e-08	-1.688	-0.371639	3.48566e-09	-1.56618	-0.401427
6032656	chr12:6032656:T:G	3.4324e-08	-2.37928e-10	-0.954047	1.54185e-07	-2.37928e-10	-0.937102	1.12638e-08	-2.37928e-10	-0.794665
6032830	chr12:6032830:G:A	2.73904e-08	0.265249	-1.44495	7.90068e-08	-0.162567	-1.44315	5.01715e-09	-0.0935764	-1.50982
6032888	chr12:6032888:G:A	7.25556e-08	-0.205538	-5.0546e-10	1.84239e-07	-0.759021	-5.0546e-10	1.3562e-08	-0.608991	-5.0546e-10
6032893	chr12:6032893:CACAT:C	2.90117e-08	0.401303	-1.5235	7.80819e-08	-0.0943815	-1.52311	5.74915e-09	0.0158997	-1.48311
6032928	chr12:6032928:G:A	5.91681e-08	-2.37928e-10	-0.409509	2.77261e-07	-2.37928e-10	-0.350294	1.62748e-08	-2.37928e-10	-0.426639
6032978	chr12:6032978:A:G	6.40402e-08	-2.37928e-10	-0.33038	2.96346e-07	-2.37928e-10	-0.283726	1.72021e-08	-2.37928e-10	-0.371226
6032997	chr12:6032997:CACACACACGCACATGCAT:C	1.95446e-08	-2.37928e-10	-1.51719	8.56852e-08	-2.37928e-10	-1.52457	5.78749e-09	-2.37928e-10	-1.46056
6033049	chr12:6033049:T:C	2.72371e-08	-2.37928e-10	-1.18531	1.21144e-07	-2.37928e-10	-1.17827	8.78428e-09	-2.37928e-10	-1.0433
6033182	chr12:6033182:A:G	3.29646e-08	0.528728	-1.52318	8.75167e-08	0.0192969	-1.52272	6.42752e-09	0.125908	-1.48158
6033197	chr12:6033197:T:C	3.6744e-08	0.570015	-1.45593	1.03999e-07	0.12365	-1.45452	6.57275e-09	0.181037	-1.51436
6033236	chr12:6033236:G:A	1.32019e-08	-1.90953	-5.0546e-10	5.69366e-08	-1.93332	-5.0546e-10	3.63174e-09	-1.92655	-5.0546e-10
6033641	chr12:6033641:C:T	1.39138e-08	-0.331704	-1.52531	6.40918e-08	-0.292352	-1.52259	3.61616e-09	-0.465208	-1.46564
6033675	chr12:6033675:C:G	2.98427e-08	0.42722	-1.52117	6.45981e-08	-0.280683	-1.52639	5.20661e-09	-0.040653	-1.52568
6034043	chr12:6034043:G:A	2.97833e-08	-2.37928e-10	-1.09594	1.32459e-07	-2.37928e-10	-1.08898	8.08814e-09	-2.37928e-10	-1.12586
6034062	chr12:6034062:G:A	2.81525e-08	-2.37928e-10	-1.15225	1.2e-07	-2.37928e-10	-1.18776	9.9368e-09	-2.37928e-10	-0.920014
6034372	chr12:6034372:G:A	1.93993e-08	-2.37928e-10	-1.52466	8.57061e-08	-2.37928e-10	-1.52433	5.53912e-09	-2.37928e-10	-1.50442
6034621	chr12:6034621:C:A	1.97713e-08	-2.37928e-10	-1.50566	8.6247e-08	-2.37928e-10	-1.51804	5.93598e-09	-2.37928e-10	-1.43523
6034818	chr12:6034818:T:C	6.43207e-09	-1.90723	-0.721363	2.79761e-08	-1.92611	-0.71779	1.79079e-09	-1.92716	-0.706447
6034972	chr12:6034972:G:A	1.27965e-08	-0.416514	-1.52421	3.38427e-08	-0.93684	-1.51669	2.93791e-09	-0.620377	-1.51818
6034998	chr12:6034998:T:C	3.57303e-09	-1.88044	-1.33604	1.51797e-08	-1.91091	-1.34439	9.55988e-10	-1.93476	-1.32651
6035003	chr12:6035003:T:G	3.58062e-09	-1.87832	-1.33604	1.52013e-08	-1.90949	-1.34439	9.55764e-10	-1.93499	-1.32651
6035159	chr12:6035159:A:G	2.85374e-08	0.386763	-1.52544	7.68592e-08	-0.108042	-1.52524	5.56312e-09	-0.0102412	-1.48986
6035354	chr12:6035354:T:C	3.71393e-08	0.626695	-1.50191	7.20258e-08	-0.22886	-1.46937	6.18734e-09	0.128544	-1.5223
6035398	chr12:6035398:T:G	2.76877e-08	-2.37928e-10	-1.1689	1.23059e-07	-2.37928e-10	-1.16259	7.53673e-09	-2.37928e-10	-1.19647
6035409	chr12:6035409:G:A	3.3615e-08	-0.974918	-5.0546e-10	1.51772e-07	-0.952873	-5.0546e-10	9.69688e-09	-0.944455	-5.0546e-10
6035444	chr12:6035444:G:A	1.97756e-08	-2.37928e-10	-1.50544	8.76774e-08	-2.37928e-10	-1.50159	5.49837e-09	-2.37928e-10	-1.51181
6035943	chr12:6035943:A:T	1.06326e-08	-0.599232	-1.52674	3.73539e-08	-0.828033	-1.52678	3.32511e-09	-0.512823	-1.50193
6036363	chr12:6036363:G:A	1.378e-08	-0.546169	-1.3205	4.24863e-08	-0.936891	-1.28918	4.03726e-09	-0.514735	-1.30596
6036483	chr12:6036483:A:T	2.8062e-08	-2.37928e-10	-1.15547	1.29523e-07	-2.37928e-10	-1.11139	8.7306e-09	-2.37928e-10	-1.04943
6036591	chr12:6036591:G:A	2.24228e-08	-2.37928e-10	-1.37982	9.90916e-08	-2.37928e-10	-1.37921	6.20192e-09	-2.37928e-10	-1.3914
6036640	chr12:6036640:G:A	3.89653e-08	-2.37928e-10	-0.82722	1.75278e-07	-2.37928e-10	-0.808879	1.04427e-08	-2.37928e-10	-0.870358
6036965	chr12:6036965:G:A	3.69354e-08	-2.37928e-10	-0.880722	1.66085e-07	-2.37928e-10	-0.862753	9.91165e-09	-2.37928e-10	-0.922549
6036983	chr12:6036983:T:C	1.23635e-08	-0.4691	-1.50604	3.6827e-08	-0.87509	-1.49393	3.59987e-09	-0.438389	-1.49697
6037317	chr12:6037317:C:T	1.2293e-08	-0.491449	-1.48941	3.6874e-08	-0.893861	-1.47389	3.5898e-09	-0.461147	-1.47702
6037341	chr12:6037341:T:C	1.23722e-08	-0.479752	-1.49469	3.70125e-08	-0.883757	-1.48024	3.61094e-09	-0.449079	-1.48321
6037420	chr12:6037420:G:A	2.15452e-08	-1.41974	-5.0546e-10	1.08275e-07	-1.29058	-5.0546e-10	1.0766e-08	-0.839871	-5.0546e-10
6037473	chr12:6037473:C:T	2.24896e-08	-2.37928e-10	-1.37684	1.0126e-07	-2.37928e-10	-1.35756	5.92463e-09	-2.37928e-10	-1.43714
6037677	chr12:6037677:T:C	2.73057e-08	0.274334	-1.45713	5.59022e-08	-0.543542	-1.40811	4.46264e-09	-0.21838	-1.50214
6037842	chr12:6037842:C:G	1.43196e-08	-0.302155	-1.5261	3.58398e-08	-0.874606	-1.52159	2.68713e-09	-0.703594	-1.52419
6037848	chr12:6037848:C:T	3.64784e-08	-2.37928e-10	-0.893171	1.6704e-07	-2.37928e-10	-0.857023	1.0481e-08	-2.37928e-10	-0.866697
6037890	chr12:6037890:G:A	1.09763e-08	-0.594362	-1.49979	3.43236e-08	-0.951782	-1.48764	3.23351e-09	-0.553201	-1.48949
6037944	chr12:6037944:T:C	2.8035e-08	0.147772	-1.30421	7.16346e-08	-0.386823	-1.31685	5.38082e-09	-0.259876	-1.27354
6037953	chr12:6037953:T:C	1.17844e-08	-0.534115	-1.489	3.68932e-08	-0.893982	-1.47324	3.4995e-09	-0.489292	-1.47435
6038445	chr12:6038445:C:T	1.09312e-08	-0.590568	-1.5077	3.42166e-08	-0.946474	-1.49607	3.21671e-09	-0.550618	-1.49728
6038620	chr12:6038620:T:C	1.62272e-08	-0.221697	-1.4815	3.97595e-08	-0.796439	-1.49597	2.96987e-09	-0.632135	-1.49561
6038725	chr12:6038725:G:C	2.94377e-08	-1.10762	-5.0546e-10	1.50645e-07	-0.960328	-5.0546e-10	1.13768e-08	-0.78468	-5.0546e-10
6038839	chr12:6038839:T:C	3.45294e-09	-1.93233	-1.31833	1.52578e-08	-1.93506	-1.3151	1.00603e-09	-1.88868	-1.32157
6039064	chr12:6039064:A:G	2.70337e-08	0.111244	-1.30405	7.39742e-08	-0.386352	-1.28519	8.27056e-09	0.135983	-1.23954
6039143	chr12:6039143:G:C	1.75836e-08	-0.113403	-1.50952	5.33845e-08	-0.492886	-1.50485	5.32723e-09	-0.0572245	-1.4862
6039160	chr12:6039160:A:G	2.46107e-08	0.0500616	-1.33677	6.77768e-08	-0.439783	-1.31925	7.4867e-09	0.0738152	-1.27695
6039309	chr12:6039309:C:T	4.43391e-07	1.60456	-5.0546e-10	8.65396e-07	0.787933	-5.0546e-10	1.45612e-07	1.76469	-5.0546e-10
6039389	chr12:6039389:A:G	2.92339e-08	0.312493	-1.42706	6.08525e-08	-0.491944	-1.37486	4.74681e-09	-0.182419	-1.47637
6039443	chr12:6039443:T:C	1.93698e-08	-2.37928e-10	-1.52617	8.55669e-08	-2.37928e-10	-1.52596	5.41992e-09	-2.37928e-10	-1.52618
6039643	chr12:6039643:G:T	2.30591e-08	-2.37928e-10	-1.35183	1.0375e-07	-2.37928e-10	-1.33327	6.36983e-09	-2.37928e-10	-1.36469
6040000	chr12:6040000:A:G	2.2177e-08	-2.37928e-10	-1.39084	9.84887e-08	-2.37928e-10	-1.38531	6.09246e-09	-2.37928e-10	-1.40921
6040118	chr12:6040118:T:C	3.19438e-09	-1.90398	-1.42452	1.40128e-08	-1.91805	-1.41723	8.26193e-10	-1.92613	-1.48106
6040184	chr12:6040184:G:C	2.09272e-08	-2.37928e-10	-1.44884	9.35735e-08	-2.37928e-10	-1.43651	5.80731e-09	-2.37928e-10	-1.45714
6040333	chr12:6040333:C:T	2.22733e-08	-2.37928e-10	-1.3865	1.00024e-07	-2.37928e-10	-1.36984	5.88513e-09	-2.37928e-10	-1.44383
6040334	chr12:6040334:G:A	2.17385e-08	-2.37928e-10	-1.41081	9.33212e-08	-2.37928e-10	-1.43921	7.84995e-09	-2.37928e-10	-1.15575
6040540	chr12:6040540:G:A	3.88018e-08	0.683867	-1.51529	1.26456e-07	0.365988	-1.50135	7.20846e-09	0.285428	-1.52643
6040572	chr12:6040572:T:G	5.60635e-08	0.85181	-1.31522	1.10682e-07	0.0189401	-1.28754	8.69536e-09	0.266841	-1.32031
6040633	chr12:6040633:G:A	6.04165e-09	-1.93106	-0.760149	2.91009e-08	-1.85207	-0.752418	2.55136e-09	-1.90238	-0.377252
6040900	chr12:6040900:C:T	1.30526e-08	-1.29442	-0.626482	4.95711e-08	-1.39481	-0.677033	4.21214e-09	-1.34425	-0.434036
6041318	chr12:6041318:T:G	3.80916e-08	-2.37928e-10	-0.849897	1.77792e-07	-2.37928e-10	-0.794639	1.22822e-08	-2.37928e-10	-0.708107
6041321	chr12:6041321:T:C	1.06192e-08	-1.26892	-0.858311	4.02128e-08	-1.37743	-0.90364	3.29964e-09	-1.32673	-0.69571
6041472	chr12:6041472:G:A	2.42161e-08	-2.37928e-10	-1.30287	1.07653e-07	-2.37928e-10	-1.29635	6.61246e-09	-2.37928e-10	-1.3273
6041592	chr12:6041592:G:A	1.84637e-08	-0.609169	-0.964917	1.14822e-07	-0.208362	-1.02351	1.59521e-08	0.202182	-0.648853
6041598	chr12:6041598:G:A	2.11689e-08	-0.574581	-0.862778	1.32685e-07	-0.161784	-0.925494	1.90488e-08	0.253649	-0.522904
6042200	chr12:6042200:T:A	1.18202e-08	-1.1959	-0.824176	4.44398e-08	-1.31082	-0.870301	3.66935e-09	-1.25642	-0.659824
6042356	chr12:6042356:G:A	1.27566e-08	-1.11986	-0.823985	4.76758e-08	-1.24069	-0.870142	3.95152e-09	-1.18264	-0.659521
6042378	chr12:6042378:A:G	1.96221e-08	-2.37928e-10	-1.51323	8.72939e-08	-2.37928e-10	-1.50597	5.44068e-09	-2.37928e-10	-1.52236
6042412	chr12:6042412:T:C	1.17955e-08	-1.22223	-0.79994	4.42946e-08	-1.33751	-0.84688	3.67432e-09	-1.28191	-0.632985
6042431	chr12:6042431:G:A	6.59236e-08	0.152403	-0.453797	3.72334e-07	0.520296	-0.575759	7.94831e-08	0.924213	0.235072
6042433	chr12:6042433:C:T	5.3934e-08	-2.37928e-10	-0.502131	2.3274e-07	-2.37928e-10	-0.525331	1.44479e-08	-2.37928e-10	-0.545713
6042487	chr12:6042487:A:G	1.12705e-08	-1.20487	-0.862841	4.24038e-08	-1.32023	-0.907785	3.4919e-09	-1.26369	-0.702122
6042572	chr12:6042572:G:A	2.14195e-08	-2.37928e-10	-1.42559	9.93816e-08	-2.37928e-10	-1.37629	6.90904e-09	-2.37928e-10	-1.28343
6042680	chr12:6042680:T:C	1.15851e-08	-1.21018	-0.829987	4.34981e-08	-1.32662	-0.875918	3.59508e-09	-1.2704	-0.666294
6042707	chr12:6042707:C:T	7.09145e-09	-1.01264	-1.51836	3.2365e-08	-0.971843	-1.52633	2.21131e-09	-0.904059	-1.51862
6042712	chr12:6042712:T:C	1.14507e-08	-1.22193	-0.829911	4.30384e-08	-1.3373	-0.875858	3.5549e-09	-1.28168	-0.666255
6042736	chr12:6042736:C:T	1.07649e-08	-1.27233	-0.841268	4.06741e-08	-1.38284	-0.886819	3.34533e-09	-1.32986	-0.678835
6042738	chr12:6042738:G:A	1.1458e-08	-1.22734	-0.823866	4.31229e-08	-1.34159	-0.869615	3.5647e-09	-1.28709	-0.658094
6042940	chr12:6042940:G:A	1.15173e-08	-1.22031	-0.825731	4.32777e-08	-1.33581	-0.871804	3.57592e-09	-1.28047	-0.661564
6043113	chr12:6043113:T:C	1.15433e-08	-1.21141	-0.832375	4.33752e-08	-1.32705	-0.878317	3.58324e-09	-1.27115	-0.668845
6043489	chr12:6043489:T:C	1.14423e-08	-1.22258	-0.829987	4.30081e-08	-1.33795	-0.875918	3.55243e-09	-1.28233	-0.666294
6043550	chr12:6043550:AG:A	8.12177e-09	-1.93378	-0.46156	3.97504e-08	-1.9241	-0.368539	4.08851e-09	-1.90927	0.101186
6043561	chr12:6043561:G:A	4.77518e-09	-1.84203	-1.08443	2.17855e-08	-1.88963	-1.00438	1.71255e-09	-1.90488	-0.773399
6043683	chr12:6043683:C:G	1.28634e-08	-1.93551	-5.0546e-10	5.70294e-08	-1.93169	-5.0546e-10	3.61789e-09	-1.93037	-5.0546e-10
6043703	chr12:6043703:G:A	1.39869e-08	-1.85177	-5.0546e-10	5.83411e-08	-1.90895	-5.0546e-10	4.36173e-09	-1.74339	-5.0546e-10
6043810	chr12:6043810:G:A	7.53954e-09	-0.965926	-1.5038	3.65792e-08	-0.919294	-1.45648	2.36246e-09	-0.8508	-1.50576
6043954	chr12:6043954:C:T	1.82538e-08	-1.58552	-5.0546e-10	9.75963e-08	-1.39441	-5.0546e-10	4.53449e-09	-1.70455	-5.0546e-10
6044116	chr12:6044116:CAGGG:C	1.15189e-08	-1.22012	-0.825774	4.32817e-08	-1.33565	-0.871872	3.57798e-09	-1.27989	-0.66157
6044124	chr12:6044124:A:ACTTT	1.14517e-08	-1.22248	-0.829274	4.30408e-08	-1.33785	-0.875254	3.55566e-09	-1.28223	-0.665492
6044125	chr12:6044125:G:GCC	1.16277e-08	-1.20652	-0.829987	4.36473e-08	-1.32319	-0.875918	3.60777e-09	-1.26688	-0.666294
6044177	chr12:6044177:G:A	1.18976e-08	-1.18357	-0.829987	4.45552e-08	-1.30261	-0.875918	3.68783e-09	-1.24493	-0.666294
6044185	chr12:6044185:T:C	2.06286e-08	-2.37928e-10	-1.46321	9.01305e-08	-2.37928e-10	-1.474	6.00601e-09	-2.37928e-10	-1.4235
6044348	chr12:6044348:A:G	4.50681e-09	-1.8393	-1.145	2.03902e-08	-1.88811	-1.07209	1.58746e-09	-1.90378	-0.850343
6044368	chr12:6044368:T:C	4.55938e-09	-1.82103	-1.15168	2.05318e-08	-1.87449	-1.07878	1.58925e-09	-1.89274	-0.860259
6044572	chr12:6044572:A:G	4.49253e-09	-1.82934	-1.15814	2.02626e-08	-1.88071	-1.08577	1.56793e-09	-1.8979	-0.868599
6044573	chr12:6044573:C:T	4.47413e-09	-1.83979	-1.15179	2.02514e-08	-1.88804	-1.07899	1.57088e-09	-1.90386	-0.860764
6044584	chr12:6044584:A:G	5.79448e-09	-1.33431	-1.39868	2.90227e-08	-1.20614	-1.40104	2.70321e-09	-0.824535	-1.39728
6044659	chr12:6044659:T:C	2.31324e-08	-2.37928e-10	-1.34866	9.96829e-08	-2.37928e-10	-1.37326	7.86939e-09	-2.37928e-10	-1.15328
6044801	chr12:6044801:T:A	4.3217e-09	-1.82515	-1.20109	1.9391e-08	-1.87737	-1.13308	1.48554e-09	-1.8952	-0.925277
6044806	chr12:6044806:A:T	1.97029e-08	-2.37928e-10	-1.50913	8.65096e-08	-2.37928e-10	-1.515	5.63963e-09	-2.37928e-10	-1.48644
6044848	chr12:6044848:T:C	2.29183e-08	-2.37928e-10	-1.35795	1.02881e-07	-2.37928e-10	-1.34168	6.12006e-09	-2.37928e-10	-1.40469
6044913	chr12:6044913:G:A	1.33344e-08	-1.15226	-0.747281	4.96654e-08	-1.27402	-0.795928	4.15196e-09	-1.21569	-0.576992
6045040	chr12:6045040:T:C	1.39673e-08	-0.644391	-1.20878	9.29889e-08	-0.179251	-1.26352	1.27086e-08	0.161482	-0.835462
6045303	chr12:6045303:A:G	4.45285e-09	-1.80501	-1.19133	1.98942e-08	-1.86224	-1.12258	1.5256e-09	-1.88238	-0.911486
6045432	chr12:6045432:A:T	1.93637e-08	-2.37928e-10	-1.52649	8.54923e-08	-2.37928e-10	-1.52683	5.45719e-09	-2.37928e-10	-1.51933
6045481	chr12:6045481:T:C	1.30208e-08	-1.92334	-5.0546e-10	5.79655e-08	-1.91541	-5.0546e-10	3.60172e-09	-1.93485	-5.0546e-10
6046052	chr12:6046052:G:A	2.12122e-08	-0.507635	-0.927679	1.28901e-07	-0.130737	-0.985474	1.83379e-08	0.288766	-0.596054
6046178	chr12:6046178:T:G	1.15267e-08	-1.18481	-0.860414	4.33096e-08	-1.30282	-0.90406	3.56181e-09	-1.24323	-0.702758
6046585	chr12:6046585:C:T	1.56665e-07	0.564219	-5.0546e-10	6.04657e-07	0.429408	-5.0546e-10	8.41662e-08	1.21653	-5.0546e-10
6046667	chr12:6046667:C:T	2.12382e-08	-2.37928e-10	-1.43409	9.49586e-08	-2.37928e-10	-1.42181	5.5102e-09	-2.37928e-10	-1.50966
6046784	chr12:6046784:C:T	4.79683e-08	-2.37928e-10	-0.61935	2.2919e-07	-2.37928e-10	-0.540701	1.39563e-08	-2.37928e-10	-0.580327
6046980	chr12:6046980:G:A	3.0882e-08	-2.37928e-10	-1.05972	1.4284e-07	-2.37928e-10	-1.01353	9.69791e-09	-2.37928e-10	-0.944349
6047222	chr12:6047222:C:T	7.57769e-08	-2.37928e-10	-0.162098	3.22168e-07	-2.37928e-10	-0.200181	2.94397e-08	-2.37928e-10	0.166086
6047311	chr12:6047311:C:T	1.7754e-08	-0.701409	-0.911869	1.10559e-07	-0.287526	-0.982181	1.55839e-08	0.0739102	-0.543933
6047391	chr12:6047391:C:T	6.57758e-07	1.99895	-5.0546e-10	1.40754e-06	1.27435	-5.0546e-10	3.11367e-07	2.52471	-5.0546e-10
6047469	chr12:6047469:A:G	1.92162e-08	-0.615377	-0.918762	1.2072e-07	-0.193914	-0.987866	1.71822e-08	0.179314	-0.551699
6047699	chr12:6047699:A:G	2.47681e-08	-2.37928e-10	-1.28034	1.1311e-07	-2.37928e-10	-1.2469	6.57339e-09	-2.37928e-10	-1.33323
6047780	chr12:6047780:T:C	1.93738e-08	-2.37928e-10	-1.52597	8.56687e-08	-2.37928e-10	-1.52477	5.45725e-09	-2.37928e-10	-1.51931
6047830	chr12:6047830:A:G	1.83822e-08	-1.57851	-5.0546e-10	7.13797e-08	-1.70724	-5.0546e-10	6.502e-09	-1.34415	-5.0546e-10
6048228	chr12:6048228:T:C	3.44463e-09	-1.86462	-1.38846	1.52189e-08	-1.90585	-1.34687	1.08279e-09	-1.91829	-1.21843
6048237	chr12:6048237:G:A	1.95665e-08	-2.37928e-10	-1.51607	8.69163e-08	-2.37928e-10	-1.51031	5.45558e-09	-2.37928e-10	-1.51962
6048413	chr12:6048413:G:A	2.55128e-08	-2.37928e-10	-1.25071	1.10851e-07	-2.37928e-10	-1.26707	8.6183e-09	-2.37928e-10	-1.06237
6048822	chr12:6048822:A:G	2.62828e-08	-0.423482	-0.797493	1.60578e-07	-0.034734	-0.861737	2.408e-08	0.402126	-0.437003
6048856	chr12:6048856:G:A	2.1852e-08	-0.531386	-0.874215	1.32357e-07	-0.154709	-0.935039	1.90168e-08	0.265269	-0.536206
6049604	chr12:6049604:C:A	1.98877e-08	-2.37928e-10	-1.49979	8.72207e-08	-2.37928e-10	-1.50681	5.58966e-09	-2.37928e-10	-1.49534
6049696	chr12:6049696:C:T	4.44013e-08	-2.37928e-10	-0.696623	2.08204e-07	-2.37928e-10	-0.636735	1.45184e-08	-2.37928e-10	-0.540839
6049879	chr12:6049879:C:T	2.16571e-08	-0.579054	-0.835502	1.30495e-07	-0.206491	-0.89743	1.88466e-08	0.211791	-0.491716
6050725	chr12:6050725:C:T	2.24852e-08	-2.37928e-10	-1.37704	9.87333e-08	-2.37928e-10	-1.38283	6.26526e-09	-2.37928e-10	-1.38124
6050875	chr12:6050875:A:G	1.39169e-08	-1.47944	-0.377352	5.32175e-08	-1.56828	-0.432584	4.53369e-09	-1.52494	-0.179778
6050879	chr12:6050879:C:T	4.57665e-09	-1.4422	-1.52672	1.93691e-08	-1.48666	-1.52492	1.2477e-09	-1.48105	-1.51391
6050980	chr12:6050980:T:C	7.51803e-09	-0.998829	-1.47376	4.72617e-08	-0.623348	-1.49621	4.06227e-09	-0.38056	-1.43396
6051448	chr12:6051448:C:T	3.35373e-09	-1.82746	-1.45235	1.43731e-08	-1.88512	-1.42478	9.9878e-10	-1.90973	-1.30775
6051513	chr12:6051513:A:T	1.9563e-08	-2.37928e-10	-1.51625	8.5957e-08	-2.37928e-10	-1.52141	5.93722e-09	-2.37928e-10	-1.43502
6051526	chr12:6051526:G:A	4.53135e-09	-1.51345	-1.46542	1.95248e-08	-1.56671	-1.43686	1.46553e-09	-1.48052	-1.35352
6051568	chr12:6051568:C:G	3.08628e-08	-2.37928e-10	-1.06034	1.4227e-07	-2.37928e-10	-1.01753	7.87081e-09	-2.37928e-10	-1.1531
6051578	chr12:6051578:A:G	3.97677e-09	-1.68465	-1.42477	2.69875e-08	-1.29548	-1.3844	1.74423e-09	-1.20441	-1.45554
6051837	chr12:6051837:C:A	3.97507e-09	-1.85569	-1.25416	1.58387e-08	-1.93247	-1.28033	1.43995e-09	-1.93027	-0.921386
6051838	chr12:6051838:C:T	3.98914e-09	-1.85594	-1.25038	1.5895e-08	-1.93251	-1.27674	1.44799e-09	-1.93033	-0.91576
6052012	chr12:6052012:G:A	2.00384e-08	-2.37928e-10	-1.49224	8.78977e-08	-2.37928e-10	-1.49908	5.7782e-09	-2.37928e-10	-1.46217
6052218	chr12:6052218:G:A	1.63397e-08	-1.69629	-5.0546e-10	8.60899e-08	-1.51986	-5.0546e-10	4.55458e-09	-1.70013	-5.0546e-10
6052443	chr12:6052443:G:A	5.53736e-08	-2.37928e-10	-0.475789	2.37711e-07	-2.37928e-10	-0.504199	1.96659e-08	-2.37928e-10	-0.237372
6053009	chr12:6053009:T:C	3.11002e-09	-1.91922	-1.43604	1.44675e-08	-1.90802	-1.39532	8.04871e-10	-1.93471	-1.49862
6053495	chr12:6053495:G:A	3.93577e-09	-1.67545	-1.44433	1.89021e-08	-1.59211	-1.44387	1.47417e-09	-1.38437	-1.44379
6053588	chr12:6053588:A:G	4.33716e-09	-1.54533	-1.47734	2.28811e-08	-1.35362	-1.49132	1.97634e-09	-1.18032	-1.3547
6053686	chr12:6053686:T:C	3.987e-09	-1.60772	-1.49913	2.09305e-08	-1.44515	-1.48889	1.53207e-09	-1.26851	-1.52114
6053863	chr12:6053863:C:G	2.90064e-08	-2.37928e-10	-1.12237	1.36106e-07	-2.37928e-10	-1.06182	6.43268e-09	-2.37928e-10	-1.35487
6053879	chr12:6053879:G:A	8.79157e-08	1.48199	-1.4955	1.74985e-07	0.684018	-1.49457	1.31006e-08	0.828763	-1.47236
6054212	chr12:6054212:T:C	2.61915e-08	0.293576	-1.51803	6.42279e-08	-0.291805	-1.52101	5.45142e-09	-0.12983	-1.39055
6054302	chr12:6054302:G:C	1.51169e-07	-1.50312	2.03162	7.35957e-07	-1.24469	1.87061	9.68382e-08	-1.452	2.80878
6054478	chr12:6054478:G:A	1.61477e-08	-0.259264	-1.44885	6.57161e-08	-0.30267	-1.48724	3.51631e-09	-0.44833	-1.51052
6054539	chr12:6054539:A:T	1.68756e-08	-0.15637	-1.50765	7.23566e-08	-0.169858	-1.52379	3.84495e-09	-0.342672	-1.52683
6054660	chr12:6054660:C:T	1.56816e-08	-0.263552	-1.47385	6.35306e-08	-0.321919	-1.50181	3.75166e-09	-0.474787	-1.41927
6054674	chr12:6054674:C:G	1.94572e-08	-2.37928e-10	-1.52167	8.61047e-08	-2.37928e-10	-1.51969	5.4173e-09	-2.37928e-10	-1.52666
6054972	chr12:6054972:G:A	9.00904e-07	3.66656	-1.35306	4.27461e-06	3.71185	-1.32666	1.29737e-07	3.08801	-1.43876
6055176	chr12:6055176:G:C	6.06801e-07	-2.37928e-10	1.91831	2.90104e-06	-2.37928e-10	1.99757	2.25869e-07	-2.37928e-10	2.2037
6055289	chr12:6055289:C:T	2.03945e-08	-1.93293	0.458304	7.3894e-08	-1.93482	0.262201	8.65002e-09	-1.93438	0.875684
6055634	chr12:6055634:C:T	3.74736e-08	-2.37928e-10	-0.866255	1.72473e-07	-2.37928e-10	-0.825014	1.0713e-08	-2.37928e-10	-0.844806
6055732	chr12:6055732:A:G	2.33644e-08	-2.37928e-10	-1.33868	1.06756e-07	-2.37928e-10	-1.30471	6.49676e-09	-2.37928e-10	-1.34496
6056133	chr12:6056133:C:T	1.28656e-08	-1.93533	-5.0546e-10	5.69411e-08	-1.93324	-5.0546e-10	3.64568e-09	-1.92272	-5.0546e-10
6056211	chr12:6056211:C:T	7.42167e-08	-0.525416	0.342514	2.58857e-07	-0.603278	0.184299	1.71494e-08	-0.914306	0.540009
6056219	chr12:6056219:C:T	2.15662e-08	-2.37928e-10	-1.41876	9.47126e-08	-2.37928e-10	-1.42441	6.0666e-09	-2.37928e-10	-1.41346
6056363	chr12:6056363:T:C	5.1206e-08	-1.88641	1.33237	1.78746e-07	-1.92606	1.13677	3.10092e-08	-1.91544	2.13346
6056581	chr12:6056581:G:A	2.35813e-08	-2.37928e-10	-1.32944	1.0547e-07	-2.37928e-10	-1.31683	5.89967e-09	-2.37928e-10	-1.44136
6056809	chr12:6056809:C:T	3.90849e-08	-1.92899	1.10484	1.50553e-07	-1.86292	0.901985	2.57584e-08	-1.93551	1.96801
6056833	chr12:6056833:G:A	3.73019e-09	-1.92048	-1.25295	1.62094e-08	-1.91937	-1.27029	1.16596e-09	-1.91775	-1.14496
6056842	chr12:6056842:A:T	2.09369e-08	-2.37928e-10	-1.44838	9.08781e-08	-2.37928e-10	-1.46574	5.46711e-09	-2.37928e-10	-1.51751
6057289	chr12:6057289:G:A	7.55636e-07	3.50566	-1.36799	3.46055e-06	3.52655	-1.35262	1.29626e-07	3.05187	-1.40348
6057651	chr12:6057651:C:T	2.67672e-08	-2.37928e-10	-1.20272	1.13997e-07	-2.37928e-10	-1.23908	5.78457e-09	-2.37928e-10	-1.46107
6057740	chr12:6057740:TC:T	7.44457e-09	-1.86783	-0.61458	3.07347e-08	-1.86604	-0.683824	2.87611e-09	-1.79433	-0.365496
6057952	chr12:6057952:C:T	1.00613e-06	3.79222	-1.36824	4.61766e-06	3.81543	-1.35304	1.72797e-07	3.33793	-1.40207
6058030	chr12:6058030:A:G	8.44729e-09	-1.93553	-0.420517	3.11892e-08	-1.93546	-0.599725	2.93587e-09	-1.93515	-0.204107
6058375	chr12:6058375:G:A	2.03184e-08	-2.37928e-10	-1.47836	9.13776e-08	-2.37928e-10	-1.46025	5.41641e-09	-2.37928e-10	-1.52683
6058456	chr12:6058456:C:G	2.26036e-08	-2.37928e-10	-1.37178	9.62036e-08	-2.37928e-10	-1.40879	6.23734e-09	-2.37928e-10	-1.38571
6058664	chr12:6058664:C:T	2.38679e-08	-2.37928e-10	-1.31735	1.00924e-07	-2.37928e-10	-1.36089	6.70125e-09	-2.37928e-10	-1.31397
6058744	chr12:6058744:G:A	2.31189e-08	-2.37928e-10	-1.34924	1.00245e-07	-2.37928e-10	-1.36764	6.61302e-09	-2.37928e-10	-1.32722
6058836	chr12:6058836:C:A	2.39484e-08	-2.37928e-10	-1.31399	1.03642e-07	-2.37928e-10	-1.33431	6.86511e-09	-2.37928e-10	-1.28981
6058910	chr12:6058910:A:G	1.55988e-08	-1.7427	-5.0546e-10	7.18823e-08	-1.70022	-5.0546e-10	3.95178e-09	-1.84209	-5.0546e-10
6059572	chr12:6059572:G:A	3.06424e-08	-2.37928e-10	-1.06751	1.29598e-07	-2.37928e-10	-1.11081	6.17009e-09	-2.37928e-10	-1.39655
6059601	chr12:6059601:C:T	2.49107e-08	-2.37928e-10	-1.27459	1.07729e-07	-2.37928e-10	-1.29563	7.15777e-09	-2.37928e-10	-1.24806
6059668	chr12:6059668:A:C	3.23123e-09	-1.88953	-1.42749	1.39619e-08	-1.92118	-1.41774	8.37328e-10	-1.87962	-1.51418
6059861	chr12:6059861:T:C	5.54901e-08	0.834926	-1.30861	1.78682e-07	0.506191	-1.29584	1.20065e-08	0.721966	-1.45278
6060032	chr12:6060032:T:C	3.31086e-09	-1.89375	-1.39893	1.43288e-08	-1.92107	-1.39192	8.54461e-10	-1.88398	-1.48956
6060053	chr12:6060053:T:C	4.1028e-09	-1.81426	-1.26396	1.82207e-08	-1.77827	-1.29442	1.21804e-09	-1.71336	-1.30565
6060084	chr12:6060084:A:C	2.25795e-08	-2.37928e-10	-1.37285	9.72851e-08	-2.37928e-10	-1.39761	6.0846e-09	-2.37928e-10	-1.4105
6060157	chr12:6060157:T:G	2.31518e-08	0.163813	-1.51163	6.18857e-08	-0.334607	-1.51536	3.73917e-09	-0.39945	-1.49795
6060277	chr12:6060277:G:A	3.29868e-09	-1.90101	-1.39536	1.43147e-08	-1.92558	-1.38839	8.48127e-10	-1.89222	-1.48876
6060328	chr12:6060328:C:T	2.43913e-08	-2.37928e-10	-1.29567	1.04445e-07	-2.37928e-10	-1.3266	5.5959e-09	-2.37928e-10	-1.49423
6060356	chr12:6060356:T:C	4.54023e-09	-1.88172	-1.09519	2.06462e-08	-1.75257	-1.19515	2.3515e-09	-1.79181	-0.569399
6060512	chr12:6060512:C:T	5.23433e-08	-2.37928e-10	-0.532066	2.15977e-07	-2.37928e-10	-0.600083	1.40514e-08	-2.37928e-10	-0.573537
6060567	chr12:6060567:T:C	4.80939e-09	-1.79159	-1.12773	1.9798e-08	-1.70752	-1.28215	1.66328e-09	-1.64546	-1.06201
6060587	chr12:6060587:A:G	1.97728e-08	-2.37928e-10	-1.50559	8.67055e-08	-2.37928e-10	-1.51274	5.43137e-09	-2.37928e-10	-1.52407
6061066	chr12:6061066:T:C	1.99995e-08	-2.37928e-10	-1.49418	8.95724e-08	-2.37928e-10	-1.48021	5.43258e-09	-2.37928e-10	-1.52384
6061133	chr12:6061133:G:A	4.83372e-09	-1.86579	-1.04848	2.21489e-08	-1.72477	-1.1527	2.59205e-09	-1.76687	-0.496946
6061147	chr12:6061147:G:A	2.15569e-08	-2.37928e-10	-1.41919	9.31182e-08	-2.37928e-10	-1.44138	5.93484e-09	-2.37928e-10	-1.43542
6061262	chr12:6061262:G:A	2.4776e-08	-2.37928e-10	-1.28002	1.07011e-07	-2.37928e-10	-1.30232	7.11302e-09	-2.37928e-10	-1.25433
6061373	chr12:6061373:T:C	2.03718e-08	-2.37928e-10	-1.47574	8.87119e-08	-2.37928e-10	-1.48986	5.96185e-09	-2.37928e-10	-1.43088
6061405	chr12:6061405:TGACAAGAG:T	5.53252e-09	-1.75889	-1.02036	2.69789e-08	-1.54858	-1.13162	3.094e-09	-1.61243	-0.474365
6061452	chr12:6061452:A:G	4.08172e-08	-2.37928e-10	-0.780787	1.77324e-07	-2.37928e-10	-0.797273	1.1526e-08	-2.37928e-10	-0.771653
6061479	chr12:6061479:A:G	1.33566e-06	4.0762	-1.36891	6.15254e-06	4.10407	-1.3547	2.26504e-07	3.60929	-1.40279
6061524	chr12:6061524:C:G	1.93017e-08	-0.0613865	-1.46831	5.3656e-08	-0.518753	-1.47391	3.29357e-09	-0.588321	-1.43597
6061630	chr12:6061630:A:G	5.54016e-09	-1.76992	-1.00795	2.68457e-08	-1.56475	-1.1204	3.11249e-09	-1.62599	-0.454846
6061785	chr12:6061785:G:A	3.36989e-09	-1.76433	-1.51068	1.74416e-08	-1.62639	-1.49001	1.06419e-09	-1.62805	-1.52599
6061786	chr12:6061786:C:T	3.41381e-09	-1.75317	-1.50889	1.77567e-08	-1.61118	-1.48731	1.07999e-09	-1.61296	-1.52634
6062099	chr12:6062099:T:C	4.66808e-09	-1.82764	-1.1215	2.22718e-08	-1.65159	-1.22035	2.4251e-09	-1.70614	-0.624241
6062526	chr12:6062526:A:G	3.45389e-09	-1.90001	-1.35038	1.38217e-08	-1.93555	-1.41346	1.44154e-09	-1.93357	-0.916976
6063064	chr12:6063064:A:G	2.27572e-08	-2.37928e-10	-1.36501	1.03376e-07	-2.37928e-10	-1.33688	5.72693e-09	-2.37928e-10	-1.47108
6063182	chr12:6063182:C:A	3.33975e-09	-1.77044	-1.51355	1.48425e-08	-1.76849	-1.50927	1.31366e-09	-1.41688	-1.52656
6063893	chr12:6063893:CT:C	2.56486e-08	-2.37928e-10	-1.2454	1.08312e-07	-2.37928e-10	-1.29024	8.26432e-09	-2.37928e-10	-1.10431
6064267	chr12:6064267:C:T	1.20469e-06	3.69469	-1.09061	4.68824e-06	3.53706	-1.0595	1.80724e-07	2.77858	-0.79787
6065248	chr12:6065248:T:G	2.55265e-07	2.5684	-1.51599	4.00508e-07	1.5443	-1.52682	2.67652e-08	1.57399	-1.50314
6065257	chr12:6065257:T:A	3.99315e-07	3.02624	-1.52638	6.60396e-07	2.03827	-1.52068	4.00892e-08	1.99878	-1.52394
6066220	chr12:6066220:A:G	2.32374e-08	-2.37928e-10	-1.34413	1.01589e-07	-2.37928e-10	-1.35432	7.37492e-09	-2.37928e-10	-1.21817
6066291	chr12:6066291:A:G	2.43777e-08	-2.37928e-10	-1.29622	1.11287e-07	-2.37928e-10	-1.26314	6.69074e-09	-2.37928e-10	-1.31553
6066325	chr12:6066325:G:A	2.10797e-08	-2.37928e-10	-1.44158	9.20541e-08	-2.37928e-10	-1.45288	6.10985e-09	-2.37928e-10	-1.40636
6066566	chr12:6066566:G:A	6.4615e-08	-2.37928e-10	-0.321445	2.53919e-07	-2.37928e-10	-0.438238	2.21903e-08	-2.37928e-10	-0.116604
6066859	chr12:6066859:A:C	1.63994e-08	-0.195841	-1.49681	4.21056e-08	-0.715224	-1.51985	2.05056e-09	-1.07766	-1.42048
6066945	chr12:6066945:G:A	2.07965e-08	-2.37928e-10	-1.45511	9.14808e-08	-2.37928e-10	-1.45912	6.51582e-09	-2.37928e-10	-1.34203
6067076	chr12:6067076:G:A	2.36695e-08	-2.37928e-10	-1.32571	1.00284e-07	-2.37928e-10	-1.36724	7.55937e-09	-2.37928e-10	-1.19347
6067330	chr12:6067330:C:T	2.42986e-08	-2.37928e-10	-1.29947	1.10762e-07	-2.37928e-10	-1.26787	5.76741e-09	-2.37928e-10	-1.46404
6067620	chr12:6067620:T:C	1.96986e-08	-2.37928e-10	-1.50934	8.65615e-08	-2.37928e-10	-1.5144	5.61705e-09	-2.37928e-10	-1.49045
6068577	chr12:6068577:C:T	2.02287e-08	-2.37928e-10	-1.48279	8.8032e-08	-2.37928e-10	-1.49755	7.07996e-09	-2.37928e-10	-1.25899
6068637	chr12:6068637:T:C	5.12422e-09	-1.70653	-1.14938	2.42251e-08	-1.6089	-1.17896	1.26196e-09	-1.77875	-1.20484
6068701	chr12:6068701:T:C	7.08607e-08	-2.37928e-10	-0.229176	2.77398e-07	-2.37928e-10	-0.349802	2.50491e-08	-2.37928e-10	0.00457859
6068862	chr12:6068862:GTGTGTA:G	2.0494e-08	-2.37928e-10	-1.46976	9.07022e-08	-2.37928e-10	-1.46767	6.10401e-09	-2.37928e-10	-1.40731
6068943	chr12:6068943:A:G	2.1649e-08	-2.37928e-10	-1.41493	9.32862e-08	-2.37928e-10	-1.43958	8.06593e-09	-2.37928e-10	-1.12861
6068960	chr12:6068960:G:A	5.65821e-09	-1.92168	-0.835109	2.29456e-08	-1.9314	-0.910726	1.94968e-09	-1.93534	-0.613255
6069119	chr12:6069119:A:G	1.2394e-07	1.85072	-1.52082	1.5679e-07	0.601564	-1.52191	1.29035e-08	0.720353	-1.37912
6070224	chr12:6070224:C:T	2.13238e-08	-1.43007	-5.0546e-10	1.04603e-07	-1.32508	-5.0546e-10	7.34703e-09	-1.22196	-5.0546e-10
6070301	chr12:6070301:C:T	6.93789e-08	1.26847	-1.51878	1.62433e-07	0.608336	-1.49333	8.76831e-09	0.458972	-1.50409
6070586	chr12:6070586:T:C	2.23279e-08	-2.37928e-10	-1.38405	9.73277e-08	-2.37928e-10	-1.39717	6.37015e-09	-2.37928e-10	-1.36464
6070857	chr12:6070857:C:T	1.97385e-08	-2.37928e-10	-1.50732	8.61302e-08	-2.37928e-10	-1.51939	7.46894e-09	-2.37928e-10	-1.20551
6071022	chr12:6071022:C:T	5.91455e-08	-2.37928e-10	-0.409891	2.33001e-07	-2.37928e-10	-0.524211	2.06931e-08	-2.37928e-10	-0.186458
6071416	chr12:6071416:A:T	4.49127e-07	2.74253	-1.12512	9.68431e-07	1.92634	-1.02592	4.97157e-08	1.75348	-1.06342
6071466	chr12:6071466:C:T	5.30247e-08	-2.37928e-10	-0.519134	2.18355e-07	-2.37928e-10	-0.589132	1.97432e-08	-2.37928e-10	-0.233451
6071482	chr12:6071482:C:A	2.12806e-08	-2.37928e-10	-1.43209	9.29022e-08	-2.37928e-10	-1.44371	6.17913e-09	-2.37928e-10	-1.39508
6071498	chr12:6071498:T:C	2.04392e-08	-2.37928e-10	-1.47244	8.87545e-08	-2.37928e-10	-1.48938	7.17271e-09	-2.37928e-10	-1.24598
6071752	chr12:6071752:C:T	5.91706e-08	-2.37928e-10	-0.409467	2.32979e-07	-2.37928e-10	-0.524305	2.06895e-08	-2.37928e-10	-0.186635
6071933	chr12:6071933:T:C	2.00337e-08	-2.37928e-10	-1.49247	8.7841e-08	-2.37928e-10	-1.49973	5.75185e-09	-2.37928e-10	-1.46674
6072156	chr12:6072156:C:A	2.0034e-08	-2.37928e-10	-1.49246	8.78423e-08	-2.37928e-10	-1.49971	5.75188e-09	-2.37928e-10	-1.46673
6072160	chr12:6072160:A:G	2.1002e-08	-2.37928e-10	-1.44527	9.17428e-08	-2.37928e-10	-1.45626	6.08322e-09	-2.37928e-10	-1.41073
6072403	chr12:6072403:G:A	2.75392e-08	-2.37928e-10	-1.17428	1.20927e-07	-2.37928e-10	-1.18007	6.81201e-09	-2.37928e-10	-1.29757
6073068	chr12:6073068:G:T	9.23635e-08	1.54295	-1.50711	1.117e-07	0.267093	-1.52653	1.04233e-08	0.434578	-1.30679
6073156	chr12:6073156:C:T	1.9442e-08	-2.37928e-10	-1.52245	8.63923e-08	-2.37928e-10	-1.51636	5.66127e-09	-2.37928e-10	-1.48261
6073662	chr12:6073662:A:T	8.93635e-09	-1.71886	-0.580903	2.65212e-08	-1.93531	-0.761998	4.97986e-09	-1.88187	0.271012
6074067	chr12:6074067:A:G	1.97429e-08	-2.37928e-10	-1.5071	8.8139e-08	-2.37928e-10	-1.49634	5.51235e-09	-2.37928e-10	-1.50927
6074356	chr12:6074356:C:T	4.27817e-08	-2.37928e-10	-0.733781	1.71545e-07	-2.37928e-10	-0.830409	1.66296e-08	-2.37928e-10	-0.405076
6075257	chr12:6075257:C:T	1.84378e-07	-2.37928e-10	0.727096	8.4832e-07	-2.37928e-10	0.768004	3.69291e-08	-2.37928e-10	0.39274
6075863	chr12:6075863:G:C	8.50781e-08	1.25711	-1.30343	2.38528e-07	0.877182	-1.37795	1.19414e-08	0.531656	-1.2679
6075913	chr12:6075913:G:C	3.17772e-09	-1.85639	-1.47733	1.41806e-08	-1.85062	-1.47276	8.63915e-10	-1.86197	-1.50057
6076071	chr12:6076071:T:G	4.05342e-09	-1.83162	-1.25871	1.82562e-08	-1.81954	-1.25121	1.05207e-09	-1.83278	-1.33272
6076725	chr12:6076725:C:T	3.9882e-09	-1.59061	-1.51594	3.01602e-08	-1.04699	-1.52174	1.35411e-09	-1.50201	-1.4111
6076844	chr12:6076844:C:T	9.82061e-09	-1.59298	-0.612429	1.56328e-07	-0.161047	-0.762252	6.27749e-09	-1.26059	-0.1187
6076900	chr12:6076900:C:T	1.28855e-08	-1.93379	-5.0546e-10	6.10179e-08	-1.86409	-5.0546e-10	3.66259e-09	-1.91809	-5.0546e-10
6076943	chr12:6076943:T:G	2.62213e-08	-2.37928e-10	-1.22332	1.16335e-07	-2.37928e-10	-1.21878	6.23225e-09	-2.37928e-10	-1.38652
6076950	chr12:6076950:T:C	4.54403e-09	-1.68325	-1.29283	2.21343e-08	-1.50435	-1.37377	1.50804e-09	-1.71778	-1.08766
6077441	chr12:6077441:A:G	1.91089e-07	-2.37928e-10	0.76285	7.6545e-07	-2.37928e-10	0.66521	7.06852e-08	-2.37928e-10	1.04198
6077501	chr12:6077501:A:G	2.81892e-09	-1.92771	-1.52582	1.31638e-08	-1.88443	-1.51336	7.91901e-10	-1.93556	-1.51402
6077511	chr12:6077511:C:A	3.04374e-09	-1.85008	-1.52673	1.50524e-08	-1.7427	-1.52102	8.59083e-10	-1.89176	-1.47638
6077641	chr12:6077641:T:C	1.56621e-07	1.09331	-0.52937	3.41672e-07	0.519119	-0.660522	6.40135e-08	1.11911	-0.176272
6077814	chr12:6077814:C:T	2.08457e-08	-2.37928e-10	-1.45274	9.41e-08	-2.37928e-10	-1.4309	5.4313e-09	-2.37928e-10	-1.52408
6078066	chr12:6078066:T:C	4.3426e-08	0.795857	-1.51469	9.67591e-08	0.121812	-1.52484	1.12363e-08	0.723931	-1.52104
6078169	chr12:6078169:A:G	4.42896e-08	-2.37928e-10	-0.69914	1.81354e-07	-2.37928e-10	-0.774804	1.30822e-08	-2.37928e-10	-0.645009
6078222	chr12:6078222:T:C	2.11343e-08	-2.37928e-10	-1.43899	9.54731e-08	-2.37928e-10	-1.41641	5.41837e-09	-2.37928e-10	-1.52646
6078499	chr12:6078499:G:T	7.94402e-09	-1.37387	-1.0436	7.56606e-08	-0.454363	-1.19463	4.74801e-09	-1.31712	-0.341419
6078795	chr12:6078795:G:A	1.97664e-08	-2.37928e-10	-1.50591	8.8396e-08	-2.37928e-10	-1.49343	5.44313e-09	-2.37928e-10	-1.5219
6079479	chr12:6079479:G:A	2.00999e-08	-2.37928e-10	-1.48918	8.78977e-08	-2.37928e-10	-1.49908	5.86328e-09	-2.37928e-10	-1.44755
6080230	chr12:6080230:T:C	7.70775e-08	-0.14508	-5.0546e-10	3.31607e-07	-0.171303	-5.0546e-10	3.87961e-08	0.442061	-5.0546e-10
6081030	chr12:6081030:G:A	2.09697e-08	-2.37928e-10	-1.44681	9.56177e-08	-2.37928e-10	-1.4149	5.49764e-09	-2.37928e-10	-1.51194
6081703	chr12:6081703:G:A	1.93972e-08	-2.37928e-10	-1.52476	8.55846e-08	-2.37928e-10	-1.52575	5.49554e-09	-2.37928e-10	-1.51232
6081838	chr12:6081838:G:A	1.9388e-08	-2.37928e-10	-1.52524	8.60312e-08	-2.37928e-10	-1.52054	5.57258e-09	-2.37928e-10	-1.4984
6081990	chr12:6081990:G:A	2.29116e-08	-2.37928e-10	-1.35825	1.0556e-07	-2.37928e-10	-1.31598	5.69093e-09	-2.37928e-10	-1.47739
6082116	chr12:6082116:A:G	1.93575e-08	-2.37928e-10	-1.52681	8.55156e-08	-2.37928e-10	-1.52656	5.58885e-09	-2.37928e-10	-1.49549
6082168	chr12:6082168:T:C	4.82685e-08	-2.37928e-10	-0.613112	1.97743e-07	-2.37928e-10	-0.688286	1.47255e-08	-2.37928e-10	-0.526681
6082438	chr12:6082438:G:A	2.99589e-08	-2.37928e-10	-1.09006	1.30207e-07	-2.37928e-10	-1.10613	9.71574e-09	-2.37928e-10	-0.942512
6082860	chr12:6082860:A:G	2.78063e-08	-2.37928e-10	-1.16463	1.20442e-07	-2.37928e-10	-1.18408	6.75913e-09	-2.37928e-10	-1.30537
6083032	chr12:6083032:G:A	2.31281e-08	-2.37928e-10	-1.34884	1.05197e-07	-2.37928e-10	-1.31942	5.65801e-09	-2.37928e-10	-1.48319
6083469	chr12:6083469:G:A	6.7607e-07	2.46969	-0.443282	2.90002e-06	2.49623	-0.499015	1.73659e-07	2.45137	-0.510531
6083720	chr12:6083720:A:G	7.69927e-09	-1.51747	-0.931297	2.70286e-08	-1.59869	-1.07967	3.59783e-09	-1.28138	-0.654545
6083930	chr12:6083930:C:T	7.35777e-09	-1.52612	-0.968013	2.59785e-08	-1.60652	-1.11146	3.413e-09	-1.29007	-0.698598
6084274	chr12:6084274:T:G	4.02967e-08	-2.37928e-10	-0.79362	1.88079e-07	-2.37928e-10	-0.738393	2.16284e-08	-2.37928e-10	-0.142251
6084547	chr12:6084547:G:A	6.89338e-07	2.45495	-0.409105	3.04028e-06	2.50759	-0.46314	1.79409e-07	2.4446	-0.471188
6084776	chr12:6084776:T:G	5.85197e-08	-2.37928e-10	-0.420529	2.37629e-07	-2.37928e-10	-0.504543	1.8256e-08	-2.37928e-10	-0.311765
6085017	chr12:6085017:T:A	5.82107e-09	-1.56643	-1.16198	2.75218e-08	-1.54125	-1.11903	1.24021e-09	-1.71041	-1.29057
6085077	chr12:6085077:C:G	6.23299e-09	-1.66205	-0.99798	2.40179e-08	-1.67816	-1.1183	2.50728e-09	-1.49787	-0.79919
6085086	chr12:6085086:G:A	3.95749e-08	-2.37928e-10	-0.811696	1.63605e-07	-2.37928e-10	-0.877802	1.20062e-08	-2.37928e-10	-0.730836
6085173	chr12:6085173:C:T	1.95277e-08	-2.37928e-10	-1.51806	8.69715e-08	-2.37928e-10	-1.50967	5.47462e-09	-2.37928e-10	-1.51614
6085419	chr12:6085419:T:A	6.64605e-08	-0.19444	-0.0988436	1.61443e-07	-0.745443	-0.14566	3.98065e-08	0.499918	-0.0321465
6085489	chr12:6085489:T:C	4.05215e-09	-1.86085	-1.22979	1.445e-08	-1.91943	-1.38514	1.98457e-09	-1.86514	-0.665718
6085491	chr12:6085491:G:C	3.69075e-07	1.48579	-0.0646777	1.59498e-06	1.51993	-0.120572	8.93027e-08	1.42029	-0.144516
6085603	chr12:6085603:T:A	2.98811e-09	-1.93181	-1.46345	1.36949e-08	-1.89553	-1.4627	1.02121e-09	-1.81148	-1.38379
6085825	chr12:6085825:T:C	3.94875e-09	-1.61709	-1.4994	1.49668e-08	-1.76641	-1.50301	1.75813e-09	-1.24471	-1.4073
6086137	chr12:6086137:G:A	8.33502e-08	-0.0668405	-5.0546e-10	3.38419e-07	-0.150969	-5.0546e-10	2.00659e-08	-0.217236	-5.0546e-10
6086142	chr12:6086142:C:T	2.99808e-09	-1.89533	-1.49659	1.27806e-08	-1.93198	-1.49534	1.07613e-09	-1.6977	-1.44519
6086163	chr12:6086163:TAAC:T	2.84354e-08	-2.37928e-10	-1.14226	1.23271e-07	-2.37928e-10	-1.16087	9.02132e-09	-2.37928e-10	-1.01667
6086202	chr12:6086202:G:A	2.91268e-09	-1.90278	-1.51804	1.25347e-08	-1.92944	-1.51731	1.01686e-09	-1.71475	-1.48479
6086231	chr12:6086231:C:G	2.94442e-09	-1.90269	-1.50729	1.26742e-08	-1.92946	-1.50623	1.0388e-09	-1.71435	-1.46384
6086361	chr12:6086361:T:C	2.9574e-09	-1.8958	-1.50978	1.2613e-08	-1.93176	-1.50877	1.05102e-09	-1.69816	-1.46834
6086509	chr12:6086509:T:G	2.96253e-09	-1.88073	-1.52312	1.24004e-08	-1.93487	-1.52265	1.05784e-09	-1.6628	-1.49723
6086544	chr12:6086544:A:T	2.98921e-09	-1.88251	-1.51237	1.25432e-08	-1.93466	-1.51142	1.07903e-09	-1.66676	-1.47343
6086830	chr12:6086830:C:T	2.91888e-09	-1.90161	-1.51708	1.25425e-08	-1.92987	-1.51627	1.01726e-09	-1.71613	-1.48302
6087134	chr12:6087134:A:G	2.95824e-09	-1.88899	-1.51631	1.25078e-08	-1.93347	-1.51544	1.05442e-09	-1.68199	-1.48129
6087135	chr12:6087135:G:C	1.96319e-08	-2.37928e-10	-1.51273	8.75425e-08	-2.37928e-10	-1.50313	5.49949e-09	-2.37928e-10	-1.5116
6087148	chr12:6087148:T:C	3.01065e-09	-1.88848	-1.49926	1.27278e-08	-1.9336	-1.49787	1.08865e-09	-1.68118	-1.45014
6087247	chr12:6087247:A:G	2.92533e-09	-1.90231	-1.51417	1.25886e-08	-1.92928	-1.51319	1.02465e-09	-1.71513	-1.47678
6087278	chr12:6087278:A:C	2.96137e-09	-1.88787	-1.51637	1.25029e-08	-1.93399	-1.5153	1.05628e-09	-1.68022	-1.48128
6087416	chr12:6087416:T:A	3.26319e-09	-1.81728	-1.48991	1.29259e-08	-1.92741	-1.48861	1.27424e-09	-1.53703	-1.43687
6087443	chr12:6087443:T:C	3.00426e-09	-1.90704	-1.48282	1.30287e-08	-1.92717	-1.48093	1.0669e-09	-1.72882	-1.42267
6087445	chr12:6087445:G:A	2.81051e-09	-1.92982	-1.5267	1.36781e-08	-1.8329	-1.52656	8.3549e-10	-1.88403	-1.51196
6087544	chr12:6087544:G:T	2.87293e-09	-1.90833	-1.52623	1.24632e-08	-1.92645	-1.52603	9.75327e-10	-1.73342	-1.50782
6087560	chr12:6087560:C:T	2.84855e-09	-1.92641	-1.51667	1.28199e-08	-1.90848	-1.51577	9.46146e-10	-1.78941	-1.48221
6087612	chr12:6087612:G:A	9.22403e-08	-2.37928e-10	0.0345062	3.68452e-07	-2.37928e-10	-0.0659448	2.16041e-08	-2.37928e-10	-0.143378
6087659	chr12:6087659:T:C	2.921e-09	-1.90149	-1.51648	1.2552e-08	-1.92978	-1.5156	1.02125e-09	-1.71295	-1.48228
6087666	chr12:6087666:G:A	1.96885e-08	-2.37928e-10	-1.50986	8.62584e-08	-2.37928e-10	-1.51791	6.05557e-09	-2.37928e-10	-1.41528
6087899	chr12:6087899:A:G	3.06673e-08	-2.37928e-10	-1.0667	1.32992e-07	-2.37928e-10	-1.08496	9.81396e-09	-2.37928e-10	-0.932454
6087984	chr12:6087984:A:T	1.99712e-08	-2.37928e-10	-1.4956	8.90364e-08	-2.37928e-10	-1.48621	5.42193e-09	-2.37928e-10	-1.52581
6088015	chr12:6088015:C:T	1.95785e-08	-2.37928e-10	-1.51546	8.59628e-08	-2.37928e-10	-1.52134	5.99107e-09	-2.37928e-10	-1.42599
6088134	chr12:6088134:T:C	2.18843e-08	-2.37928e-10	-1.40412	9.84087e-08	-2.37928e-10	-1.38612	5.63457e-09	-2.37928e-10	-1.48734
6088157	chr12:6088157:G:A	2.52681e-08	-2.37928e-10	-1.26035	1.15981e-07	-2.37928e-10	-1.22183	7.69865e-09	-2.37928e-10	-1.17521
6088268	chr12:6088268:G:C	1.99422e-08	-2.37928e-10	-1.49705	8.93166e-08	-2.37928e-10	-1.48307	5.44305e-09	-2.37928e-10	-1.52192
6088302	chr12:6088302:A:C	7.20951e-09	-1.39255	-1.12194	2.58755e-08	-1.46129	-1.26067	3.6226e-09	-1.16106	-0.768008
6088507	chr12:6088507:G:A	1.99729e-08	-2.37928e-10	-1.49552	8.96039e-08	-2.37928e-10	-1.47986	5.44719e-09	-2.37928e-10	-1.52116
6088579	chr12:6088579:G:A	4.73634e-08	-2.37928e-10	-0.632042	2.11992e-07	-2.37928e-10	-0.618707	1.21267e-08	-2.37928e-10	-0.720852
6088869	chr12:6088869:G:A	1.38673e-08	-1.86035	-5.0546e-10	6.73207e-08	-1.76579	-5.0546e-10	3.62945e-09	-1.92718	-5.0546e-10
6089065	chr12:6089065:A:G	2.45261e-08	-0.633933	-0.65622	2.21267e-07	-0.0955347	-0.480347	8.82767e-09	-0.0222884	-1.01608
6089075	chr12:6089075:C:T	1.94292e-08	-0.72153	-0.801584	1.54735e-07	-0.263603	-0.669939	7.9275e-09	-0.161375	-0.984546
6089098	chr12:6089098:C:T	2.58266e-08	-2.37928e-10	-1.23849	1.17521e-07	-2.37928e-10	-1.20864	6.31781e-09	-2.37928e-10	-1.37289
6089412	chr12:6089412:A:G	2.53793e-08	-2.37928e-10	-1.25596	1.16938e-07	-2.37928e-10	-1.21361	5.88387e-09	-2.37928e-10	-1.44404
6089507	chr12:6089507:A:C	8.79576e-08	-2.37928e-10	-0.013036	3.51748e-07	-2.37928e-10	-0.11234	2.1012e-08	-2.37928e-10	-0.171166
6090201	chr12:6090201:C:T	5.57608e-08	-2.37928e-10	-0.468821	2.66189e-07	-2.37928e-10	-0.391048	1.44804e-08	-2.37928e-10	-0.54346
6090588	chr12:6090588:G:A	6.80448e-07	2.88973	-0.856874	2.09427e-06	2.61389	-0.942181	1.78575e-07	2.69462	-0.72587
6091557	chr12:6091557:T:G	4.02095e-08	-2.37928e-10	-0.795787	1.72666e-07	-2.37928e-10	-0.823894	1.28067e-08	-2.37928e-10	-0.666292
6091657	chr12:6091657:A:C	6.971e-09	-1.13281	-1.41532	2.56397e-07	0.902939	-1.33147	3.34791e-09	-0.500802	-1.50712
6091887	chr12:6091887:G:A	1.33787e-08	-1.45095	-0.445282	3.42734e-07	0.108123	-0.246421	3.83023e-09	-0.995875	-0.877461
6092028	chr12:6092028:A:G	1.33148e-08	-1.12023	-0.780784	4.9099e-08	-1.163	-0.918419	6.50233e-09	-0.815281	-0.528818
6092157	chr12:6092157:C:T	3.04527e-08	-2.37928e-10	-1.07372	1.31979e-07	-2.37928e-10	-1.09261	1.03843e-08	-2.37928e-10	-0.875968
6092324	chr12:6092324:A:T	8.67739e-07	3.01086	-0.73486	2.80058e-06	2.78291	-0.82058	2.30972e-07	2.82959	-0.603554
6092544	chr12:6092544:T:C	5.95934e-07	2.72757	-0.827334	1.85575e-06	2.46905	-0.918254	1.55743e-07	2.514	-0.682056
6092883	chr12:6092883:G:A	2.94475e-09	-1.88659	-1.52328	1.50336e-08	-1.74252	-1.52244	1.0549e-09	-1.68909	-1.47372
6092892	chr12:6092892:C:T	2.01838e-08	-1.48501	-5.0546e-10	9.34744e-08	-1.43757	-5.0546e-10	7.20254e-09	-1.24183	-5.0546e-10
6093078	chr12:6093078:T:C	6.53699e-07	2.53579	-0.543038	2.12637e-06	2.32526	-0.638344	1.77843e-07	2.36109	-0.396445
6093377	chr12:6093377:C:T	4.53927e-07	2.16381	-0.535762	1.50799e-06	1.97571	-0.632427	1.27583e-07	2.01867	-0.386164
6093438	chr12:6093438:A:G	6.3037e-07	2.53493	-0.578513	2.08392e-06	2.34043	-0.673679	1.71423e-07	2.3661	-0.438218
6093442	chr12:6093442:G:A	2.61746e-08	0.0680122	-1.29311	2.1718e-07	0.63121	-1.22574	1.50501e-08	0.860257	-1.36513
6093652	chr12:6093652:A:G	6.78671e-07	2.52155	-0.491302	2.15601e-06	2.29377	-0.593012	1.90132e-07	2.33843	-0.306969
6093693	chr12:6093693:G:A	4.20919e-07	2.17574	-0.623189	1.44035e-06	2.01211	-0.714718	1.11905e-07	1.99562	-0.494225
6093989	chr12:6093989:T:C	6.4345e-09	-1.55153	-1.07669	2.68803e-08	-1.53974	-1.14412	1.57169e-09	-1.78211	-0.982002
6094244	chr12:6094244:A:G	1.35439e-08	-1.88395	-5.0546e-10	5.86987e-08	-1.90284	-5.0546e-10	3.91189e-09	-1.85224	-5.0546e-10
6094290	chr12:6094290:A:G	7.30292e-09	-1.37824	-1.12338	2.638e-08	-1.49888	-1.20377	1.51009e-09	-1.59541	-1.20869
6094314	chr12:6094314:A:G	7.63689e-09	-1.35268	-1.10422	2.74611e-08	-1.4758	-1.18669	1.5673e-09	-1.57517	-1.19174
6094367	chr12:6094367:G:T	7.32011e-09	-1.37265	-1.12661	2.64393e-08	-1.49367	-1.20673	1.51325e-09	-1.59103	-1.21097
6094384	chr12:6094384:C:T	4.85304e-08	-2.37928e-10	-0.607701	2.48609e-07	-2.37928e-10	-0.459372	1.74018e-08	-2.37928e-10	-0.359686
6094508	chr12:6094508:G:C	8.58513e-09	-1.21113	-1.12873	2.97176e-08	-1.36832	-1.21519	1.62491e-09	-1.47646	-1.25435
6094559	chr12:6094559:T:TC	8.27786e-09	-1.24192	-1.13439	2.87661e-08	-1.39544	-1.22061	1.57537e-09	-1.5007	-1.26107
6094806	chr12:6094806:A:G	8.08846e-09	-1.22357	-1.17588	2.81666e-08	-1.37995	-1.25717	1.54759e-09	-1.4856	-1.29396
6094945	chr12:6094945:C:A	3.05752e-08	-2.37928e-10	-1.0697	1.24358e-07	-2.37928e-10	-1.15209	1.13687e-08	-2.37928e-10	-0.785394
6095034	chr12:6095034:G:A	3.54183e-09	-1.75712	-1.46812	1.36367e-08	-1.86947	-1.49303	1.51765e-09	-1.27256	-1.52654
6095216	chr12:6095216:G:T	7.46645e-09	-1.35987	-1.1196	2.59534e-08	-1.51149	-1.20746	1.4484e-09	-1.59766	-1.24814
6095272	chr12:6095272:A:G	8.24368e-09	-1.2253	-1.15515	2.86579e-08	-1.38115	-1.23867	1.56958e-09	-1.48802	-1.27743
6095677	chr12:6095677:G:A	2.38627e-08	-2.37928e-10	-1.31757	1.04643e-07	-2.37928e-10	-1.3247	5.69204e-09	-2.37928e-10	-1.47719
6095736	chr12:6095736:CA:C	6.9714e-09	-1.0556	-1.49248	4.37398e-08	-0.763442	-1.43355	4.84088e-09	-0.233473	-1.40569
6095919	chr12:6095919:C:A	8.28457e-09	-1.18307	-1.19242	2.89338e-08	-1.34033	-1.26992	1.56723e-09	-1.45283	-1.31412
6096125	chr12:6096125:ATGG:A	3.20392e-08	-2.37928e-10	-1.02293	1.48083e-07	-2.37928e-10	-0.977483	1.66555e-08	-2.37928e-10	-0.403518
6096129	chr12:6096129:ATGGAT:A	3.22682e-08	-2.37928e-10	-1.01581	1.49177e-07	-2.37928e-10	-0.970121	1.68247e-08	-2.37928e-10	-0.39341
6096601	chr12:6096601:T:C	2.32127e-08	-1.34519	-5.0546e-10	7.52114e-08	-1.65495	-5.0546e-10	1.29577e-08	-0.654567	-5.0546e-10
6096920	chr12:6096920:G:A	1.28822e-08	-1.93404	-5.0546e-10	5.74275e-08	-1.92473	-5.0546e-10	4.23184e-09	-1.77362	-5.0546e-10
6096963	chr12:6096963:G:A	5.49226e-08	-0.483967	-5.0546e-10	2.20161e-07	-0.580894	-5.0546e-10	1.30404e-08	-0.648205	-5.0546e-10
6097150	chr12:6097150:G:C	8.47885e-09	-1.15049	-1.20183	3.32891e-08	-1.20862	-1.2614	1.92312e-09	-1.37708	-1.18523
6097239	chr12:6097239:A:G	2.92692e-08	-2.37928e-10	-1.11335	1.36155e-07	-2.37928e-10	-1.06146	9.6384e-09	-2.37928e-10	-0.950504
6097263	chr12:6097263:C:T	1.95277e-08	-2.37928e-10	-1.51806	8.7e-08	-2.37928e-10	-1.50935	5.71247e-09	-2.37928e-10	-1.47361
6097377	chr12:6097377:C:G	8.50007e-09	-1.17399	-1.17582	3.34791e-08	-1.2275	-1.23683	1.93913e-09	-1.39446	-1.15956
6097490	chr12:6097490:A:T	2.00382e-08	-2.37928e-10	-1.49225	8.86145e-08	-2.37928e-10	-1.49096	5.62319e-09	-2.37928e-10	-1.48936
6097524	chr12:6097524:T:C	1.93584e-08	-2.37928e-10	-1.52676	8.5717e-08	-2.37928e-10	-1.5242	5.56963e-09	-2.37928e-10	-1.49893
6098215	chr12:6098215:T:C	1.97587e-08	-2.37928e-10	-1.5063	8.66898e-08	-2.37928e-10	-1.51292	5.81692e-09	-2.37928e-10	-1.45549
6098545	chr12:6098545:G:A	5.72435e-09	-1.45427	-1.29089	2.28512e-08	-1.51426	-1.33199	1.36553e-09	-1.63263	-1.27208
6098561	chr12:6098561:G:A	1.34167e-08	-1.89339	-5.0546e-10	8.25642e-08	-1.56168	-5.0546e-10	5.14965e-09	-1.57733	-5.0546e-10
6098567	chr12:6098567:G:A	4.47374e-09	-1.53002	-1.46164	1.80584e-08	-1.59965	-1.48199	1.09011e-09	-1.69719	-1.43279
6098903	chr12:6098903:G:C	1.32301e-08	-1.9074	-5.0546e-10	7.86159e-08	-1.61068	-5.0546e-10	4.915e-09	-1.62397	-5.0546e-10
6099270	chr12:6099270:G:A	5.56173e-08	-2.37928e-10	-0.471396	2.82426e-07	-2.37928e-10	-0.331839	1.85878e-08	-2.37928e-10	-0.293752
6099452	chr12:6099452:T:C	5.85516e-09	-1.24684	-1.47573	2.30141e-08	-1.34467	-1.49448	1.34188e-09	-1.46916	-1.45303
6099475	chr12:6099475:A:G	2.05385e-08	-2.37928e-10	-1.46759	8.91137e-08	-2.37928e-10	-1.48534	7.9595e-09	-2.37928e-10	-1.14189
6099480	chr12:6099480:C:A	2.071e-08	-2.37928e-10	-1.45927	8.97397e-08	-2.37928e-10	-1.47834	8.12679e-09	-2.37928e-10	-1.12109
6099516	chr12:6099516:A:G	5.87603e-09	-1.24974	-1.46927	2.30838e-08	-1.34673	-1.48939	1.35017e-09	-1.47076	-1.44527
6099621	chr12:6099621:G:A	5.82887e-09	-1.26207	-1.46499	2.29018e-08	-1.35817	-1.48586	1.34273e-09	-1.48134	-1.44021
6099885	chr12:6099885:G:C	1.32604e-08	-1.90511	-5.0546e-10	7.41194e-08	-1.66958	-5.0546e-10	4.22326e-09	-1.77565	-5.0546e-10
6099950	chr12:6099950:C:T	2.29579e-08	0.0249733	-1.3812	1.5899e-06	2.68615	-1.28997	1.59341e-08	0.981282	-1.42908
6100608	chr12:6100608:T:C	3.45361e-09	-1.82659	-1.42388	1.35574e-08	-1.90914	-1.45918	1.33029e-09	-1.4091	-1.52176
6100798	chr12:6100798:C:T	1.33039e-07	-2.37928e-10	0.400752	6.14058e-07	-2.37928e-10	0.444836	2.63363e-08	-2.37928e-10	0.0546881
6101603	chr12:6101603:C:T	1.93638e-08	-2.37928e-10	-1.52649	8.58275e-08	-2.37928e-10	-1.52291	5.59152e-09	-2.37928e-10	-1.49501
6101681	chr12:6101681:C:A	4.02674e-08	-2.37928e-10	-0.79435	1.67486e-07	-2.37928e-10	-0.854351	1.45046e-08	-2.37928e-10	-0.541793
6101922	chr12:6101922:C:A	5.85256e-09	-1.22789	-1.49512	2.31411e-08	-1.3242	-1.50945	1.32733e-09	-1.45391	-1.47918
6102276	chr12:6102276:T:C	2.83599e-09	-1.93032	-1.51718	1.6071e-08	-1.74816	-1.45008	8.38906e-10	-1.86823	-1.52368
6102669	chr12:6102669:A:T	9.69407e-08	-2.37928e-10	0.0842088	3.98935e-07	-2.37928e-10	0.0135436	1.93114e-08	-2.37928e-10	-0.255562
6102723	chr12:6102723:G:A	3.04679e-08	-2.37928e-10	-1.07322	1.41861e-07	-2.37928e-10	-1.02041	1.55423e-08	-2.37928e-10	-0.472696
6102808	chr12:6102808:G:GC	1.3147e-08	-1.9137	-5.0546e-10	5.73507e-08	-1.92607	-5.0546e-10	4.35374e-09	-1.74522	-5.0546e-10
6103491	chr12:6103491:TGTATACACACACGTATATATATAC:T	5.83345e-08	-0.423698	-5.0546e-10	2.67015e-07	-0.38795	-5.0546e-10	1.30338e-08	-0.648714	-5.0546e-10
6103514	chr12:6103514:A:G	6.09856e-08	-0.379253	-5.0546e-10	3.05975e-07	-0.251752	-5.0546e-10	1.3844e-08	-0.588406	-5.0546e-10
6104403	chr12:6104403:G:A	1.29009e-08	-1.93259	-5.0546e-10	5.68402e-08	-1.93501	-5.0546e-10	3.74071e-09	-1.89698	-5.0546e-10
6104414	chr12:6104414:G:A	1.93959e-08	-2.37928e-10	-1.52483	8.55749e-08	-2.37928e-10	-1.52586	5.4232e-09	-2.37928e-10	-1.52557
6104674	chr12:6104674:G:A	2.10196e-08	-0.888003	-0.556431	7.82817e-08	-0.956553	-0.658388	6.004e-09	-1.13817	-0.285662
6104799	chr12:6104799:C:T	7.26455e-08	-2.37928e-10	-0.2043	3.07795e-07	-2.37928e-10	-0.245819	1.58052e-08	-2.37928e-10	-0.45592
6105216	chr12:6105216:G:A	1.68377e-07	-2.37928e-10	0.636313	7.57453e-07	-2.37928e-10	0.654708	3.19138e-08	-2.37928e-10	0.246779
6105281	chr12:6105281:T:C	7.81246e-09	-1.33242	-1.10176	3.12986e-08	-1.42136	-1.11032	3.65514e-09	-0.63603	-1.28409
6105446	chr12:6105446:T:C	2.07676e-08	-2.37928e-10	-1.4565	9.00182e-08	-2.37928e-10	-1.47524	6.3441e-09	-2.37928e-10	-1.36873
6105789	chr12:6105789:C:T	1.9695e-08	-2.37928e-10	-1.50953	8.63444e-08	-2.37928e-10	-1.51691	6.52355e-09	-2.37928e-10	-1.34084
6105804	chr12:6105804:A:C	2.01585e-06	-2.37928e-10	3.11891	8.83678e-06	-2.37928e-10	3.11142	2.74259e-07	-2.37928e-10	2.39781
6106468	chr12:6106468:A:G	6.9079e-09	-1.05421	-1.50301	1.53998e-08	-1.71495	-1.52595	5.61132e-08	1.50276	-0.691649
6106476	chr12:6106476:G:A	1.9561e-08	-2.37928e-10	-1.51635	8.72422e-08	-2.37928e-10	-1.50657	5.41768e-09	-2.37928e-10	-1.52659
6106599	chr12:6106599:C:T	1.93858e-08	-2.37928e-10	-1.52535	8.54925e-08	-2.37928e-10	-1.52683	5.60948e-09	-2.37928e-10	-1.4918
6107118	chr12:6107118:C:A	2.07267e-08	-2.37928e-10	-1.45847	9.03367e-08	-2.37928e-10	-1.47171	7.51416e-09	-2.37928e-10	-1.19947
6107849	chr12:6107849:G:A	2.74186e-08	-2.37928e-10	-1.17867	1.14582e-07	-2.37928e-10	-1.23396	1.61936e-08	-2.37928e-10	-0.431642
6107938	chr12:6107938:T:G	5.54232e-08	-2.37928e-10	-0.474892	1.93459e-07	-2.37928e-10	-0.710191	1.08821e-07	-2.37928e-10	1.47344
6108036	chr12:6108036:G:A	2.06405e-08	-2.37928e-10	-1.46263	9.08133e-08	-2.37928e-10	-1.46645	5.56648e-09	-2.37928e-10	-1.4995
6108545	chr12:6108545:A:G	2.43496e-08	-2.37928e-10	-1.29738	1.06845e-07	-2.37928e-10	-1.30387	5.84004e-09	-2.37928e-10	-1.45152
6108634	chr12:6108634:G:T	3.5812e-08	-2.37928e-10	-0.911609	1.64535e-07	-2.37928e-10	-0.872128	9.8472e-09	-2.37928e-10	-0.929073
6108757	chr12:6108757:A:G	2.01533e-06	-2.37928e-10	3.11865	8.81694e-06	-2.37928e-10	3.10918	2.70667e-07	-2.37928e-10	2.38463
6108853	chr12:6108853:T:C	3.30884e-08	-2.37928e-10	-0.990709	1.49465e-07	-2.37928e-10	-0.968189	8.94548e-09	-2.37928e-10	-1.02511
6108937	chr12:6108937:C:T	4.20125e-09	-1.58732	-1.46718	1.43243e-08	-1.9313	-1.382	9.69636e-09	0.542156	-1.48666
6108964	chr12:6108964:G:A	1.94219e-08	-2.37928e-10	-1.52349	8.55574e-08	-2.37928e-10	-1.52607	7.45987e-09	-2.37928e-10	-1.20672
6108997	chr12:6108997:A:T	3.59043e-08	-2.37928e-10	-0.909035	1.62522e-07	-2.37928e-10	-0.88444	9.66646e-09	-2.37928e-10	-0.947597
6109002	chr12:6109002:C:G	3.25651e-08	-2.37928e-10	-1.00665	1.51807e-07	-2.37928e-10	-0.952642	3.03743e-08	-2.37928e-10	0.197336
6109037	chr12:6109037:A:G	3.14617e-08	-2.37928e-10	-1.04112	1.46097e-07	-2.37928e-10	-0.990987	2.80334e-08	-2.37928e-10	0.117137
6109266	chr12:6109266:T:C	3.93102e-08	-2.37928e-10	-0.818406	1.58139e-07	-2.37928e-10	-0.911779	2.90307e-08	-2.37928e-10	0.152093
6109319	chr12:6109319:T:C	3.19001e-08	-2.37928e-10	-1.02728	1.44348e-07	-2.37928e-10	-1.00303	8.56156e-09	-2.37928e-10	-1.06898
6109524	chr12:6109524:A:G	3.58745e-08	-2.37928e-10	-0.909864	1.62387e-07	-2.37928e-10	-0.885269	9.65699e-09	-2.37928e-10	-0.948577
6109674	chr12:6109674:G:A	3.77749e-08	-2.37928e-10	-0.858247	1.71224e-07	-2.37928e-10	-0.83228	1.01309e-08	-2.37928e-10	-0.900673
6109695	chr12:6109695:G:A	2.78598e-08	-2.37928e-10	-1.16271	1.18643e-07	-2.37928e-10	-1.19914	9.14617e-09	-2.37928e-10	-1.00292
6109712	chr12:6109712:A:G	6.58234e-09	-1.57835	-1.02716	1.80688e-08	-1.92136	-1.15971	4.65233e-09	-1.71973	0.0408378
6109786	chr12:6109786:A:G	3.59352e-08	-2.37928e-10	-0.908173	1.62659e-07	-2.37928e-10	-0.883599	9.67315e-09	-2.37928e-10	-0.946906
6109930	chr12:6109930:G:T	3.57776e-08	-2.37928e-10	-0.91257	1.6194e-07	-2.37928e-10	-0.888027	9.63175e-09	-2.37928e-10	-0.951195
6110012	chr12:6110012:A:G	1.93911e-08	-2.37928e-10	-1.52508	8.54945e-08	-2.37928e-10	-1.5268	5.61355e-09	-2.37928e-10	-1.49108
6110515	chr12:6110515:C:T	2.7215e-08	-2.37928e-10	-1.18612	1.15987e-07	-2.37928e-10	-1.22178	8.87719e-09	-2.37928e-10	-1.03277
6110516	chr12:6110516:G:A	2.06224e-08	-2.37928e-10	-1.46351	9.14725e-08	-2.37928e-10	-1.45922	5.7103e-09	-2.37928e-10	-1.47399
6110750	chr12:6110750:C:G	6.39923e-08	-0.331129	-5.0546e-10	2.19845e-07	-0.582331	-5.0546e-10	3.89761e-08	0.446688	-5.0546e-10
6110821	chr12:6110821:A:C	2.05644e-08	-2.37928e-10	-1.46633	8.97012e-08	-2.37928e-10	-1.47877	7.38651e-09	-2.37928e-10	-1.2166
6111379	chr12:6111379:C:T	2.84862e-08	-2.37928e-10	-1.14047	1.18434e-07	-2.37928e-10	-1.2009	1.51432e-08	-2.37928e-10	-0.498705
6111562	chr12:6111562:A:G	1.93653e-08	-2.37928e-10	-1.52641	8.54989e-08	-2.37928e-10	-1.52675	7.67544e-09	-2.37928e-10	-1.17823
6111575	chr12:6111575:G:A	1.96027e-08	-2.37928e-10	-1.51422	8.72703e-08	-2.37928e-10	-1.50624	5.4191e-09	-2.37928e-10	-1.52633
6111609	chr12:6111609:G:A	4.87115e-09	-1.39959	-1.50697	1.32204e-08	-1.92125	-1.47224	2.01501e-08	1.10354	-1.31659
6111914	chr12:6111914:C:T	3.43576e-08	-2.37928e-10	-0.953069	1.4037e-07	-2.37928e-10	-1.03097	2.25126e-08	-2.37928e-10	-0.102186
6111934	chr12:6111934:G:A	1.93669e-08	-2.37928e-10	-1.52633	8.54962e-08	-2.37928e-10	-1.52678	7.65813e-09	-2.37928e-10	-1.18049
6112222	chr12:6112222:G:A	3.5825e-08	-2.37928e-10	-0.911245	1.62159e-07	-2.37928e-10	-0.886677	9.64409e-09	-2.37928e-10	-0.949914
6112233	chr12:6112233:T:G	1.80238e-08	-0.0793195	-1.51888	5.15747e-08	-0.506272	-1.52595	1.94932e-08	1.09567	-1.34187
6112267	chr12:6112267:A:G	2.46196e-08	-2.37928e-10	-1.28635	1.17769e-07	-2.37928e-10	-1.20653	5.42257e-09	-2.37928e-10	-1.52569
6112682	chr12:6112682:G:T	1.96239e-08	0.00568469	-1.51883	5.5973e-08	-0.42445	-1.52593	2.17557e-08	1.20525	-1.34163
6112701	chr12:6112701:T:C	2.77483e-08	-2.37928e-10	-1.16672	1.18189e-07	-2.37928e-10	-1.20297	9.1028e-09	-2.37928e-10	-1.00768
6112707	chr12:6112707:T:C	2.14751e-07	-2.37928e-10	0.87959	1.06369e-06	-2.37928e-10	0.994249	3.05145e-08	-2.37928e-10	0.201942
6112921	chr12:6112921:C:A	3.48797e-09	-1.71588	-1.52469	1.32068e-08	-1.8999	-1.49463	5.86316e-09	-0.0631399	-1.38443
6113449	chr12:6113449:C:T	2.73224e-07	-2.37928e-10	1.1204	1.32677e-06	-2.37928e-10	1.21525	3.95054e-08	-2.37928e-10	0.460177
6113717	chr12:6113717:C:T	2.73008e-08	-2.37928e-10	-1.18298	1.16386e-07	-2.37928e-10	-1.21834	8.92526e-09	-2.37928e-10	-1.02737
6113837	chr12:6113837:G:A	2.03997e-08	-2.37928e-10	-1.47437	8.96356e-08	-2.37928e-10	-1.4795	5.51186e-09	-2.37928e-10	-1.50936
6114400	chr12:6114400:C:T	2.59303e-08	-2.37928e-10	-1.23448	1.10421e-07	-2.37928e-10	-1.27095	8.53067e-09	-2.37928e-10	-1.07259
6114419	chr12:6114419:T:A	2.11702e-08	-2.37928e-10	-1.4373	9.61854e-08	-2.37928e-10	-1.40898	5.58621e-09	-2.37928e-10	-1.49596
6114600	chr12:6114600:G:T	3.34798e-08	-0.85971	-0.11924	5.95146e-08	-1.63862	-0.250412	1.28314e-08	-1.02756	0.363197
6114748	chr12:6114748:T:C	4.62645e-09	-1.79466	-1.16344	1.62651e-08	-1.9334	-1.25283	6.20205e-09	0.0454555	-1.43683
6115076	chr12:6115076:G:A	9.49414e-08	-2.37928e-10	0.0633682	4.45992e-07	-2.37928e-10	0.125048	1.47726e-08	-2.37928e-10	-0.523486
6115369	chr12:6115369:G:GGGAA	1.9876e-08	-2.37928e-10	-1.50038	8.67725e-08	-2.37928e-10	-1.51196	5.89218e-09	-2.37928e-10	-1.44263
6115854	chr12:6115854:G:A	1.09339e-07	-2.37928e-10	0.204565	5.11261e-07	-2.37928e-10	0.261626	1.77115e-08	-2.37928e-10	-0.342044
6115965	chr12:6115965:C:T	3.47004e-09	-1.74221	-1.50351	1.26617e-08	-1.9136	-1.52307	1.34467e-08	0.286049	-0.903572
6116076	chr12:6116076:C:G	1.30672e-08	-1.91979	-5.0546e-10	5.89134e-08	-1.89919	-5.0546e-10	3.65329e-09	-1.92063	-5.0546e-10
6116448	chr12:6116448:A:G	1.937e-08	-2.37928e-10	-1.52617	8.58228e-08	-2.37928e-10	-1.52297	5.49658e-09	-2.37928e-10	-1.51213
6116715	chr12:6116715:G:A	1.93722e-08	-2.37928e-10	-1.52605	8.58436e-08	-2.37928e-10	-1.52273	5.49345e-09	-2.37928e-10	-1.5127
6116790	chr12:6116790:G:A	1.81439e-07	-2.37928e-10	0.711026	8.51535e-07	-2.37928e-10	0.771787	2.71272e-08	-2.37928e-10	0.0842767
6116916	chr12:6116916:A:G	1.09283e-07	-2.37928e-10	0.204054	5.11946e-07	-2.37928e-10	0.262964	1.96026e-08	-2.37928e-10	-0.240595
6117135	chr12:6117135:T:A	3.32969e-09	-1.76158	-1.52543	1.30481e-08	-1.90168	-1.50493	1.01531e-08	0.216268	-1.11475
6117258	chr12:6117258:G:A	4.97788e-08	-2.37928e-10	-0.582301	2.33151e-07	-2.37928e-10	-0.523568	1.78707e-08	-2.37928e-10	-0.333099
6117381	chr12:6117381:T:A	3.70202e-09	-1.87993	-1.30109	1.55012e-08	-1.91561	-1.31873	6.10366e-09	-0.116565	-1.29081
6117810	chr12:6117810:C:T	4.84435e-09	-1.75719	-1.15489	1.65973e-08	-1.91706	-1.24896	3.01688e-08	0.34102	-0.150471
6117953	chr12:6117953:G:C	3.71946e-08	-2.37928e-10	-0.873728	1.56534e-07	-2.37928e-10	-0.921979	1.28831e-08	-2.37928e-10	-0.66034
6118753	chr12:6118753:G:A	3.29681e-09	-1.77228	-1.52466	1.31222e-08	-1.89814	-1.50281	1.02117e-08	0.237624	-1.13035
6119253	chr12:6119253:C:T	3.79287e-09	-1.90114	-1.25563	1.65081e-08	-1.8986	-1.27281	5.8267e-09	-0.214113	-1.2397
6120724	chr12:6120724:C:G	2.21221e-08	-2.37928e-10	-1.39331	9.67786e-08	-2.37928e-10	-1.40283	5.83305e-09	-2.37928e-10	-1.45272
6120736	chr12:6120736:A:G	1.93658e-08	-2.37928e-10	-1.52638	8.57308e-08	-2.37928e-10	-1.52404	5.48089e-09	-2.37928e-10	-1.51499
6121378	chr12:6121378:G:A	1.37132e-08	-1.87153	-5.0546e-10	5.91367e-08	-1.8954	-5.0546e-10	3.69635e-09	-1.90891	-5.0546e-10
6121384	chr12:6121384:C:A	2.80939e-08	-0.9139	-0.240438	6.09394e-08	-1.5378	-0.327574	5.50175e-09	-1.02703	-0.484164
6121657	chr12:6121657:A:G	3.42317e-09	-1.91489	-1.34444	1.54264e-08	-1.88157	-1.35761	4.77196e-09	-0.321339	-1.33216
6121696	chr12:6121696:C:T	2.04291e-08	-2.37928e-10	-1.47293	9.02068e-08	-2.37928e-10	-1.47315	5.78576e-09	-2.37928e-10	-1.46086
6121730	chr12:6121730:AGACCAGCCTGCCCAACATG:A	2.37927e-08	-2.37928e-10	-1.32051	1.02127e-07	-2.37928e-10	-1.34903	7.89109e-09	-2.37928e-10	-1.15053
6121737	chr12:6121737:C:T	3.49076e-09	-1.73626	-1.50351	1.25938e-08	-1.91777	-1.52428	1.35962e-08	0.379642	-0.986113
6121804	chr12:6121804:G:A	2.52316e-08	-0.944176	-0.317618	5.73099e-08	-1.53693	-0.389848	4.96235e-09	-1.05046	-0.563924
6121856	chr12:6121856:A:G	6.54396e-09	-1.8245	-0.786844	2.41194e-08	-1.89431	-0.897932	3.20688e-08	0.0890339	0.162589
6122386	chr12:6122386:C:A	3.23036e-09	-1.79226	-1.52504	1.32745e-08	-1.88637	-1.50304	9.45708e-09	0.156042	-1.12554
6122630	chr12:6122630:C:T	1.93912e-08	-2.37928e-10	-1.52507	8.55182e-08	-2.37928e-10	-1.52652	5.41783e-09	-2.37928e-10	-1.52656
6123134	chr12:6123134:G:T	5.89884e-08	-2.37928e-10	-0.41255	2.51377e-07	-2.37928e-10	-0.448299	2.54008e-08	-2.37928e-10	0.0185201
6123216	chr12:6123216:G:A	1.29207e-08	-1.93106	-5.0546e-10	5.72988e-08	-1.92698	-5.0546e-10	3.76387e-09	-1.89081	-5.0546e-10
6123260	chr12:6123260:G:A	3.1591e-09	-1.81315	-1.52646	1.33935e-08	-1.87131	-1.50917	8.83026e-09	0.0526736	-1.09075
6123328	chr12:6123328:C:T	2.20642e-08	-2.37928e-10	-1.39593	9.69002e-08	-2.37928e-10	-1.40157	5.50126e-09	-2.37928e-10	-1.51128
6123764	chr12:6123764:C:T	4.0989e-08	-2.37928e-10	-0.776588	1.73322e-07	-2.37928e-10	-0.820103	1.42436e-08	-2.37928e-10	-0.559951
6124047	chr12:6124047:C:T	2.06561e-08	-2.37928e-10	-1.46188	9.3241e-08	-2.37928e-10	-1.44007	5.49724e-09	-2.37928e-10	-1.51201
6124157	chr12:6124157:G:A	4.11451e-08	-2.37928e-10	-0.772786	1.72427e-07	-2.37928e-10	-0.82528	1.43052e-08	-2.37928e-10	-0.555637
6125082	chr12:6125082:T:G	2.04117e-08	-2.37928e-10	-1.47378	9.10061e-08	-2.37928e-10	-1.46433	5.42242e-09	-2.37928e-10	-1.52572
6125373	chr12:6125373:C:G	2.18313e-08	-2.37928e-10	-1.40655	9.96514e-08	-2.37928e-10	-1.37358	1.27824e-08	-2.37928e-10	-0.668192
6125524	chr12:6125524:A:C	2.92723e-07	-2.37928e-10	1.18933	1.45262e-06	-2.37928e-10	1.30587	5.9102e-08	-2.37928e-10	0.863005
6125683	chr12:6125683:C:T	2.45641e-08	-2.37928e-10	-1.2886	1.10473e-07	-2.37928e-10	-1.27049	5.73522e-09	-2.37928e-10	-1.46963
6125718	chr12:6125718:G:A	2.61765e-08	-1.22503	-5.0546e-10	2.88473e-07	-0.310652	-5.0546e-10	8.69344e-09	-1.05369	-5.0546e-10
6125723	chr12:6125723:C:T	9.76215e-09	-1.71814	-0.493239	2.99413e-08	-1.92988	-0.646137	1.16734e-07	0.768507	0.775127
6125755	chr12:6125755:G:C	5.29038e-08	-2.37928e-10	-0.521416	2.20247e-07	-2.37928e-10	-0.580503	1.90793e-08	-2.37928e-10	-0.267657
6125857	chr12:6125857:T:C	1.01021e-08	-1.65269	-0.524452	2.89723e-08	-1.93553	-0.673385	1.4051e-07	1.01066	0.718355
6125905	chr12:6125905:G:A	6.24863e-09	-1.73091	-0.926621	2.03038e-08	-1.92567	-1.03878	5.75251e-08	0.690621	0.14534
6125927	chr12:6125927:G:A	3.35583e-07	-2.37928e-10	1.32598	1.67345e-06	-2.37928e-10	1.44739	6.71842e-08	-2.37928e-10	0.991178
6125972	chr12:6125972:G:A	2.18635e-08	-2.37928e-10	-1.40507	9.60504e-08	-2.37928e-10	-1.41038	5.79606e-09	-2.37928e-10	-1.45908
6126267	chr12:6126267:A:G	1.17167e-08	-1.89719	-0.131682	5.05996e-08	-1.65533	-0.395983	9.32695e-09	-1.93493	0.951582
6126483	chr12:6126483:T:C	1.29665e-08	-1.93273	0.00520162	7.79168e-08	-1.3462	-0.273417	1.18295e-08	-1.8854	1.13974
6126489	chr12:6126489:A:G	2.65401e-08	-2.37928e-10	-1.21123	1.24869e-07	-2.37928e-10	-1.14799	1.09531e-08	-2.37928e-10	-0.822641
6126560	chr12:6126560:T:C	1.08915e-08	-1.88248	-0.219424	4.49684e-08	-1.69358	-0.475714	8.31053e-09	-1.93195	0.833212
6126667	chr12:6126667:T:A	1.20068e-08	-1.86759	-0.136828	4.7015e-08	-1.72204	-0.40275	9.31968e-09	-1.92736	0.943229
6126843	chr12:6126843:C:T	3.02862e-08	-1.67781	0.598615	7.93024e-08	-1.92055	0.318566	1.04146e-07	-1.74802	3.17755
6126859	chr12:6126859:A:G	1.3051e-08	-1.85572	-0.0653076	4.91698e-08	-1.74183	-0.338149	1.03249e-08	-1.92292	1.04122
6127306	chr12:6127306:G:A	3.56831e-08	-2.37928e-10	-0.915215	1.61032e-07	-2.37928e-10	-0.893649	7.54101e-09	-2.37928e-10	-1.1959
6127472	chr12:6127472:A:T	1.43569e-08	-1.89216	0.0664995	5.93857e-08	-1.67749	-0.213714	1.20077e-08	-1.93419	1.20348
6127646	chr12:6127646:T:C	9.95435e-09	-1.88075	-0.311132	4.22371e-08	-1.62491	-0.607047	6.6095e-09	-1.93453	0.606776
6127836	chr12:6127836:G:GA	3.59577e-09	-1.69142	-1.51872	1.29925e-08	-1.92643	-1.48445	1.76269e-08	0.807931	-1.15476
6127930	chr12:6127930:T:TC	2.7055e-08	-2.37928e-10	-1.19202	1.21148e-07	-2.37928e-10	-1.17824	6.19782e-09	-2.37928e-10	-1.39206
6128171	chr12:6128171:A:G	1.05474e-07	-2.37928e-10	0.168569	4.90644e-07	-2.37928e-10	0.220464	1.98058e-08	-2.37928e-10	-0.230285
6128250	chr12:6128250:A:G	2.02701e-08	-2.37928e-10	-1.48074	8.84606e-08	-2.37928e-10	-1.4927	6.57352e-09	-2.37928e-10	-1.33321
6128492	chr12:6128492:A:G	3.34824e-09	-1.92993	-1.35152	3.14025e-08	-1.28004	-1.24833	8.62024e-10	-1.84081	-1.52392
6128918	chr12:6128918:C:G	1.0343e-07	-2.37928e-10	0.148999	4.59769e-07	-2.37928e-10	0.155471	1.95466e-08	-2.37928e-10	-0.243456
6129171	chr12:6129171:C:A	3.2862e-09	-1.88149	-1.41867	1.50264e-08	-1.81086	-1.45458	9.27648e-10	-1.78165	-1.50971
6129263	chr12:6129263:C:G	5.35853e-08	-2.37928e-10	-0.508617	2.22483e-07	-2.37928e-10	-0.570405	1.94119e-08	-2.37928e-10	-0.250375
6129313	chr12:6129313:C:T	3.18743e-09	-1.86784	-1.46283	1.40577e-08	-1.89631	-1.43577	7.59651e-09	0.220617	-1.40919
6129427	chr12:6129427:C:T	4.0097e-09	-1.67307	-1.4281	1.42494e-08	-1.93556	-1.38298	2.52679e-08	1.07887	-1.0656
6129699	chr12:6129699:G:A	3.82209e-07	-2.37928e-10	1.45608	1.81349e-06	-2.37928e-10	1.52775	6.47705e-08	-2.37928e-10	0.954591
6130438	chr12:6130438:A:G	2.29402e-07	-2.37928e-10	0.945585	1.09561e-06	-2.37928e-10	1.02382	3.77257e-08	-2.37928e-10	0.414082
6130520	chr12:6130520:G:A	3.99631e-08	-2.37928e-10	-0.801934	1.85056e-07	-2.37928e-10	-0.754598	9.36204e-09	-2.37928e-10	-0.979596
6130555	chr12:6130555:T:G	3.4387e-09	-1.73149	-1.52331	1.25013e-08	-1.92961	-1.51981	1.58143e-08	0.993561	-1.44891
6130644	chr12:6130644:G:A	2.20917e-08	-2.37928e-10	-1.39469	9.21295e-08	-2.37928e-10	-1.45206	2.36654e-08	-2.37928e-10	-0.0522473
6130884	chr12:6130884:T:C	3.46571e-09	-1.72051	-1.52646	1.24649e-08	-1.92743	-1.52491	1.61111e-08	1.03256	-1.46932
6130885	chr12:6130885:G:C	1.93759e-08	-2.37928e-10	-1.52586	8.57454e-08	-2.37928e-10	-1.52387	5.52389e-09	-2.37928e-10	-1.50718
6131552	chr12:6131552:A:C	2.06036e-08	-2.37928e-10	-1.46443	9.26635e-08	-2.37928e-10	-1.44628	5.47574e-09	-2.37928e-10	-1.51593
6131725	chr12:6131725:G:A	3.9355e-08	-2.37928e-10	-0.817267	1.82131e-07	-2.37928e-10	-0.770528	9.23798e-09	-2.37928e-10	-0.992936
6132280	chr12:6132280:G:A	3.49459e-09	-1.74591	-1.49276	1.26967e-08	-1.93054	-1.50337	1.56185e-08	1.03728	-1.50508
6132353	chr12:6132353:G:A	2.10062e-08	-2.37928e-10	-1.44507	8.91338e-08	-2.37928e-10	-1.48511	1.8092e-08	-2.37928e-10	-0.32079
6132541	chr12:6132541:T:C	1.93747e-08	-2.37928e-10	-1.52592	8.55031e-08	-2.37928e-10	-1.5267	1.57535e-08	-2.37928e-10	-0.459196
6133074	chr12:6133074:G:A	2.81237e-08	-2.37928e-10	-1.15328	1.39328e-07	-2.37928e-10	-1.03842	5.55992e-09	-2.37928e-10	-1.50068
6133623	chr12:6133623:A:G	2.07641e-08	-2.37928e-10	-1.45667	8.84267e-08	-2.37928e-10	-1.49308	1.72948e-08	-2.37928e-10	-0.365852
6133921	chr12:6133921:G:A	1.99774e-08	-2.37928e-10	-1.49529	8.90321e-08	-2.37928e-10	-1.48626	5.43425e-09	-2.37928e-10	-1.52354
6134045	chr12:6134045:A:G	2.15953e-08	-2.37928e-10	-1.41741	9.79217e-08	-2.37928e-10	-1.39109	7.32e-09	-2.37928e-10	-1.22565
6134470	chr12:6134470:A:G	3.03726e-08	-2.37928e-10	-1.07635	1.30357e-07	-2.37928e-10	-1.10498	1.1327e-08	-2.37928e-10	-0.78907
6134680	chr12:6134680:C:G	5.64741e-08	-2.37928e-10	-0.456109	2.34316e-07	-2.37928e-10	-0.518584	2.04644e-08	-2.37928e-10	-0.197574
6134743	chr12:6134743:T:C	1.94573e-08	-2.37928e-10	-1.52167	8.55211e-08	-2.37928e-10	-1.52649	5.86264e-09	-2.37928e-10	-1.44766
6134991	chr12:6134991:C:T	2.66872e-08	-2.37928e-10	-1.20571	1.09414e-07	-2.37928e-10	-1.28011	3.28081e-08	-2.37928e-10	0.274415
6135578	chr12:6135578:A:G	1.95757e-08	-2.37928e-10	-1.5156	8.58593e-08	-2.37928e-10	-1.52254	1.83228e-08	-2.37928e-10	-0.308114
6135623	chr12:6135623:A:C	1.93901e-08	-2.37928e-10	-1.52513	8.54921e-08	-2.37928e-10	-1.52683	8.0067e-09	-2.37928e-10	-1.13598
6136163	chr12:6136163:C:T	2.57821e-08	-2.37928e-10	-1.24021	1.19022e-07	-2.37928e-10	-1.19595	9.59061e-09	-2.37928e-10	-0.955474
6136339	chr12:6136339:G:A	2.23665e-08	-1.38233	-5.0546e-10	1.10035e-07	-1.27446	-5.0546e-10	4.16248e-09	-1.79015	-5.0546e-10
6136453	chr12:6136453:C:T	2.06874e-08	-2.37928e-10	-1.46037	8.99228e-08	-2.37928e-10	-1.4763	5.44213e-09	-2.37928e-10	-1.52209
6136532	chr12:6136532:A:G	1.95389e-08	-2.37928e-10	-1.51748	8.69026e-08	-2.37928e-10	-1.51047	1.01721e-08	-2.37928e-10	-0.896606
6137086	chr12:6137086:C:T	2.33544e-08	-2.37928e-10	-1.33911	9.86789e-08	-2.37928e-10	-1.38338	1.68241e-08	-2.37928e-10	-0.393449
6137280	chr12:6137280:T:A	3.93915e-08	-2.37928e-10	-0.816341	2.03251e-07	-2.37928e-10	-0.660812	5.60195e-09	-2.37928e-10	-1.49314
6137411	chr12:6137411:G:A	2.37278e-08	-2.37928e-10	-1.32324	9.94578e-08	-2.37928e-10	-1.37552	1.95174e-08	-2.37928e-10	-0.244952
6137494	chr12:6137494:T:C	2.10055e-08	-1.4451	-5.0546e-10	7.6084e-08	-1.64342	-5.0546e-10	9.90296e-09	-0.923426	-5.0546e-10
6137619	chr12:6137619:C:A	1.99956e-08	-2.37928e-10	-1.49438	8.75042e-08	-2.37928e-10	-1.50357	6.97771e-09	-2.37928e-10	-1.27354
6137807	chr12:6137807:G:A	3.71126e-08	-2.37928e-10	-0.875934	1.64903e-07	-2.37928e-10	-0.869896	7.90593e-09	-2.37928e-10	-1.14865
6138287	chr12:6138287:C:T	3.47744e-08	-2.37928e-10	-0.941011	1.54268e-07	-2.37928e-10	-0.936565	7.50135e-09	-2.37928e-10	-1.20118
6138398	chr12:6138398:C:T	1.96256e-08	-2.37928e-10	-1.51306	8.84217e-08	-2.37928e-10	-1.49314	7.67097e-09	-2.37928e-10	-1.17882
6138757	chr12:6138757:C:T	1.3683e-08	-1.87374	-5.0546e-10	5.90991e-08	-1.89604	-5.0546e-10	5.92468e-09	-1.43713	-5.0546e-10
6139334	chr12:6139334:C:T	2.14064e-08	-1.4262	-5.0546e-10	6.96273e-08	-1.7321	-5.0546e-10	6.05378e-09	-1.41558	-5.0546e-10
6139374	chr12:6139374:T:C	3.18592e-09	-1.85576	-1.47539	1.40123e-08	-1.89414	-1.44117	1.63445e-08	0.574991	-0.997362
6139419	chr12:6139419:A:G	2.90346e-09	-1.8972	-1.52679	1.33508e-08	-1.85921	-1.52447	1.40939e-08	0.341073	-0.911587
6139423	chr12:6139423:G:A	6.5099e-08	-2.37928e-10	-0.313982	3.16582e-07	-2.37928e-10	-0.217673	1.40051e-08	-2.37928e-10	-0.576838
6139611	chr12:6139611:C:T	8.88363e-08	-2.37928e-10	-0.00309577	4.362e-07	-2.37928e-10	0.102847	1.85167e-08	-2.37928e-10	-0.297585
6139650	chr12:6139650:C:T	6.78503e-08	-2.37928e-10	-0.272587	2.79358e-07	-2.37928e-10	-0.342758	2.48065e-08	-2.37928e-10	-0.00515399
6139696	chr12:6139696:G:A	3.77475e-08	-2.37928e-10	-0.858973	1.87911e-07	-2.37928e-10	-0.739287	1.58618e-08	-2.37928e-10	-0.452348
6139711	chr12:6139711:G:A	3.47958e-09	-1.89244	-1.35054	2.54149e-08	-1.52566	-1.21426	7.8623e-10	-1.93125	-1.52552
6139809	chr12:6139809:G:A	2.19875e-08	-2.37928e-10	-1.39942	1.01368e-07	-2.37928e-10	-1.3565	8.28211e-09	-2.37928e-10	-1.10216
6139993	chr12:6139993:C:G	2.80622e-09	-1.93339	-1.52467	2.72926e-08	-1.17159	-1.49705	9.46644e-10	-1.83272	-1.43837
6140130	chr12:6140130:G:A	2.80006e-09	-1.9335	-1.52675	2.67987e-08	-1.17392	-1.51298	9.80463e-10	-1.83349	-1.4025
6140328	chr12:6140328:C:T	2.62858e-08	-2.37928e-10	-1.22086	1.23602e-07	-2.37928e-10	-1.15819	1.09913e-08	-2.37928e-10	-0.819153
6140475	chr12:6140475:G:A	2.16893e-08	-2.37928e-10	-1.41307	9.89917e-08	-2.37928e-10	-1.38022	1.41288e-08	-2.37928e-10	-0.568045
6140484	chr12:6140484:C:T	2.83261e-09	-1.93411	-1.51458	2.69781e-08	-1.20887	-1.47136	9.13199e-10	-1.84102	-1.46605
6140494	chr12:6140494:G:T	2.82223e-09	-1.93406	-1.5183	2.67836e-08	-1.20783	-1.47963	9.22292e-10	-1.84065	-1.4565
6140511	chr12:6140511:A:G	2.83715e-09	-1.93536	-1.51173	2.60691e-08	-1.24901	-1.46549	8.95047e-10	-1.85514	-1.472
6140660	chr12:6140660:A:G	2.82393e-09	-1.93541	-1.51636	2.57418e-08	-1.2519	-1.47524	9.03386e-10	-1.85613	-1.46173
6140712	chr12:6140712:G:C	5.77209e-08	-2.37928e-10	-0.434273	2.39111e-07	-2.37928e-10	-0.498325	2.09698e-08	-2.37928e-10	-0.173178
6140722	chr12:6140722:C:T	1.9415e-08	-2.37928e-10	-1.52384	8.61128e-08	-2.37928e-10	-1.5196	5.80799e-09	-2.37928e-10	-1.45702
6140830	chr12:6140830:T:C	2.82979e-09	-1.93543	-1.51426	2.58252e-08	-1.25324	-1.47067	8.98431e-10	-1.85659	-1.46677
6141002	chr12:6141002:T:C	6.87535e-08	-2.37928e-10	-0.259364	3.34211e-07	-2.37928e-10	-0.163482	1.48992e-08	-2.37928e-10	-0.514955
6141036	chr12:6141036:G:A	2.81385e-09	-1.93552	-1.51982	2.46386e-08	-1.28761	-1.48333	9.01457e-10	-1.86789	-1.45211
6141305	chr12:6141305:T:A	2.83054e-08	-2.37928e-10	-1.14684	1.21988e-07	-2.37928e-10	-1.17133	6.11613e-09	-2.37928e-10	-1.40533
6141340	chr12:6141340:T:C	1.94723e-08	-2.37928e-10	-1.5209	8.64765e-08	-2.37928e-10	-1.51538	5.74648e-09	-2.37928e-10	-1.46767
6141366	chr12:6141366:A:G	2.59924e-08	-2.37928e-10	-1.23209	1.20969e-07	-2.37928e-10	-1.17972	1.65007e-08	-2.37928e-10	-0.412859
6141452	chr12:6141452:T:G	2.81901e-09	-1.93554	-1.51796	2.53127e-08	-1.26498	-1.47897	9.02965e-10	-1.86056	-1.45777
6141666	chr12:6141666:G:A	1.98704e-08	-2.37928e-10	-1.50066	9.08021e-08	-2.37928e-10	-1.46657	6.31768e-09	-2.37928e-10	-1.37291
6142382	chr12:6142382:G:A	2.13727e-08	-1.42778	-5.0546e-10	7.30187e-08	-1.68454	-5.0546e-10	3.72592e-09	-1.90095	-5.0546e-10
6142496	chr12:6142496:C:T	2.36296e-08	-2.37928e-10	-1.32739	1.09826e-07	-2.37928e-10	-1.27636	9.28579e-09	-2.37928e-10	-0.987774
6142649	chr12:6142649:C:A	2.22665e-08	-2.37928e-10	-1.38681	9.69385e-08	-2.37928e-10	-1.40118	7.38945e-09	-2.37928e-10	-1.21621
6143178	chr12:6143178:T:A	1.95005e-08	-2.37928e-10	-1.51945	8.57862e-08	-2.37928e-10	-1.5234	5.59314e-09	-2.37928e-10	-1.49472
6143208	chr12:6143208:G:A	2.51125e-08	-2.37928e-10	-1.26652	1.13041e-07	-2.37928e-10	-1.2475	1.22246e-08	-2.37928e-10	-0.712807
6143285	chr12:6143285:AAGTC:A	5.5052e-09	-1.92052	-0.863683	3.23911e-08	-1.78169	-0.715684	5.87871e-09	0.0216909	-1.46661
6143400	chr12:6143400:T:C	7.02811e-08	-2.37928e-10	-0.237388	3.41887e-07	-2.37928e-10	-0.140773	1.5195e-08	-2.37928e-10	-0.495291
6143660	chr12:6143660:G:A	2.16277e-08	-1.41592	-5.0546e-10	6.29804e-08	-1.83243	-5.0546e-10	1.14936e-08	-0.774472	-5.0546e-10
6143698	chr12:6143698:G:A	1.97571e-08	-2.37928e-10	-1.50638	8.64478e-08	-2.37928e-10	-1.51571	5.85322e-09	-2.37928e-10	-1.44927
6143770	chr12:6143770:C:T	1.93635e-08	-2.37928e-10	-1.5265	8.59172e-08	-2.37928e-10	-1.52187	8.08173e-09	-2.37928e-10	-1.12665
6143858	chr12:6143858:C:T	1.97543e-08	-2.37928e-10	-1.50652	8.63565e-08	-2.37928e-10	-1.51677	5.54276e-09	-2.37928e-10	-1.50377
6143995	chr12:6143995:G:A	2.81961e-09	-1.93176	-1.52153	1.43066e-08	-1.78788	-1.52665	1.50499e-08	0.00121644	-0.506105
6144041	chr12:6144041:G:A	1.94083e-08	-2.37928e-10	-1.52419	8.60608e-08	-2.37928e-10	-1.5202	8.75847e-09	-2.37928e-10	-1.04624
6144446	chr12:6144446:G:A	2.00245e-08	-2.37928e-10	-1.49293	8.73164e-08	-2.37928e-10	-1.50572	6.63187e-09	-2.37928e-10	-1.32437
6144447	chr12:6144447:C:T	1.33425e-08	-1.89894	-5.0546e-10	5.78264e-08	-1.91781	-5.0546e-10	3.72068e-09	-1.90235	-5.0546e-10
6144905	chr12:6144905:T:G	3.08101e-08	-2.37928e-10	-1.06205	1.44551e-07	-2.37928e-10	-1.00162	7.33711e-09	-2.37928e-10	-1.22331
6144960	chr12:6144960:C:T	2.27181e-08	-2.37928e-10	-1.36673	9.81787e-08	-2.37928e-10	-1.38846	7.83733e-09	-2.37928e-10	-1.15736
6145154	chr12:6145154:C:T	2.19874e-08	-2.37928e-10	-1.39942	1.00568e-07	-2.37928e-10	-1.36442	6.109e-09	-2.37928e-10	-1.4065
6145481	chr12:6145481:G:C	2.32526e-08	-2.37928e-10	-1.34347	1.00334e-07	-2.37928e-10	-1.36674	8.09542e-09	-2.37928e-10	-1.12496
6145499	chr12:6145499:C:G	2.04489e-08	-2.37928e-10	-1.47196	9.14843e-08	-2.37928e-10	-1.45909	5.42758e-09	-2.37928e-10	-1.52477
6146201	chr12:6146201:A:G	2.01735e-08	-2.37928e-10	-1.48552	8.68128e-08	-2.37928e-10	-1.5115	1.30068e-08	-2.37928e-10	-0.650785
6146220	chr12:6146220:AATAC:A	1.95782e-08	-2.37928e-10	-1.51548	8.59172e-08	-2.37928e-10	-1.52187	5.52512e-09	-2.37928e-10	-1.50695
6146259	chr12:6146259:A:G	3.30622e-08	-2.37928e-10	-0.991502	1.76393e-07	-2.37928e-10	-0.80254	5.41641e-09	-2.37928e-10	-1.52683
6146621	chr12:6146621:C:T	2.92382e-08	-2.37928e-10	-1.11442	1.23922e-07	-2.37928e-10	-1.1556	5.77034e-09	-2.37928e-10	-1.46353
6146696	chr12:6146696:T:C	2.92379e-08	-2.37928e-10	-1.11443	1.23923e-07	-2.37928e-10	-1.15559	5.77036e-09	-2.37928e-10	-1.46352
6146711	chr12:6146711:G:A	1.95373e-08	-2.37928e-10	-1.51757	8.60663e-08	-2.37928e-10	-1.52014	5.4164e-09	-2.37928e-10	-1.52683
6146923	chr12:6146923:C:T	2.17389e-08	-2.37928e-10	-1.41079	9.91357e-08	-2.37928e-10	-1.37876	6.00207e-09	-2.37928e-10	-1.42415
6147701	chr12:6147701:G:T	1.93747e-08	-2.37928e-10	-1.52592	8.55509e-08	-2.37928e-10	-1.52614	5.63455e-09	-2.37928e-10	-1.48734
6147738	chr12:6147738:C:T	2.18384e-08	-2.37928e-10	-1.40622	9.96015e-08	-2.37928e-10	-1.37408	5.4808e-09	-2.37928e-10	-1.51501
6147780	chr12:6147780:G:T	2.19715e-08	-2.37928e-10	-1.40015	1.00289e-07	-2.37928e-10	-1.36719	5.49248e-09	-2.37928e-10	-1.51288
6148017	chr12:6148017:C:A	2.11749e-08	-2.37928e-10	-1.43707	9.19088e-08	-2.37928e-10	-1.45446	5.50173e-09	-2.37928e-10	-1.5112
6148300	chr12:6148300:C:T	2.54177e-08	-2.37928e-10	-1.25444	1.03877e-07	-2.37928e-10	-1.33205	3.27458e-08	-2.37928e-10	0.272515
6148316	chr12:6148316:C:T	2.0276e-08	-2.37928e-10	-1.48045	8.88007e-08	-2.37928e-10	-1.48886	8.52555e-09	-2.37928e-10	-1.07319
6148421	chr12:6148421:CTT:C	1.94541e-08	-2.37928e-10	-1.52183	8.61417e-08	-2.37928e-10	-1.51926	5.41909e-09	-2.37928e-10	-1.52633
6148533	chr12:6148533:C:A	2.19764e-08	-2.37928e-10	-1.39992	1.00312e-07	-2.37928e-10	-1.36697	5.49319e-09	-2.37928e-10	-1.51275
6148803	chr12:6148803:G:A	1.96091e-08	-2.37928e-10	-1.5139	8.69452e-08	-2.37928e-10	-1.50998	5.43964e-09	-2.37928e-10	-1.52255
6148807	chr12:6148807:A:G	3.18161e-08	-2.37928e-10	-1.02992	1.28323e-07	-2.37928e-10	-1.1207	4.02771e-08	-2.37928e-10	0.479525
6148982	chr12:6148982:T:C	2.19954e-08	-2.37928e-10	-1.39906	1.00403e-07	-2.37928e-10	-1.36606	5.49385e-09	-2.37928e-10	-1.51263
6149080	chr12:6149080:T:G	1.9595e-08	-2.37928e-10	-1.51462	8.64057e-08	-2.37928e-10	-1.5162	5.42515e-09	-2.37928e-10	-1.52521
6149470	chr12:6149470:G:A	1.95495e-08	-2.37928e-10	-1.51694	8.61132e-08	-2.37928e-10	-1.51959	5.41649e-09	-2.37928e-10	-1.52681
6149472	chr12:6149472:G:A	2.58011e-08	-2.37928e-10	-1.23947	1.30884e-07	-2.37928e-10	-1.10095	5.61621e-09	-2.37928e-10	-1.4906
6149575	chr12:6149575:A:G	2.37164e-08	-2.37928e-10	-1.32373	1.12606e-07	-2.37928e-10	-1.25136	5.45196e-09	-2.37928e-10	-1.52029
6150386	chr12:6150386:G:A	2.01314e-08	-2.37928e-10	-1.48761	8.68521e-08	-2.37928e-10	-1.51105	5.41799e-09	-2.37928e-10	-1.52654
6150448	chr12:6150448:A:C	3.8413e-08	-2.37928e-10	-0.841494	1.65371e-07	-2.37928e-10	-0.867063	1.66267e-08	-2.37928e-10	-0.40525
6150528	chr12:6150528:AT:A	1.17241e-07	-2.37928e-10	0.274341	5.38894e-07	-2.37928e-10	0.314265	2.11715e-08	-2.37928e-10	-0.163604
6150567	chr12:6150567:A:G	9.11902e-08	-2.37928e-10	0.0230565	4.28811e-07	-2.37928e-10	0.0857625	2.18142e-08	-2.37928e-10	-0.1337
6150630	chr12:6150630:G:A	2.05778e-08	-2.37928e-10	-1.46568	8.92873e-08	-2.37928e-10	-1.4834	7.13159e-09	-2.37928e-10	-1.25173
6150819	chr12:6150819:GA:G	3.33909e-08	-2.37928e-10	-0.981608	1.75564e-07	-2.37928e-10	-0.807252	5.4164e-09	-2.37928e-10	-1.52683
6151408	chr12:6151408:A:G	1.94263e-08	-2.37928e-10	-1.52326	8.55528e-08	-2.37928e-10	-1.52612	6.10037e-09	-2.37928e-10	-1.40791
6151417	chr12:6151417:A:T	2.17761e-08	-2.37928e-10	-1.40908	9.95531e-08	-2.37928e-10	-1.37456	6.34295e-09	-2.37928e-10	-1.36892
6151435	chr12:6151435:C:T	2.30405e-08	-2.37928e-10	-1.35264	1.08855e-07	-2.37928e-10	-1.28524	5.48782e-09	-2.37928e-10	-1.51373
6151550	chr12:6151550:C:T	6.19295e-09	-1.16123	-1.50525	2.5012e-08	-1.26194	-1.49396	6.408e-09	0.0616776	-1.42039
6151561	chr12:6151561:C:T	6.15127e-09	-1.16416	-1.50908	2.4358e-08	-1.26615	-1.51625	5.89458e-09	0.0817325	-1.52396
6152168	chr12:6152168:T:A	2.79112e-08	-2.37928e-10	-1.16086	1.18462e-07	-2.37928e-10	-1.20066	6.15122e-09	-2.37928e-10	-1.39961
6152316	chr12:6152316:T:C	3.83509e-09	-1.84943	-1.29627	1.91379e-08	-1.852	-1.17159	9.59974e-09	0.500669	-1.45519
6152434	chr12:6152434:A:G	1.93631e-08	-2.37928e-10	-1.52652	8.58639e-08	-2.37928e-10	-1.52249	5.41647e-09	-2.37928e-10	-1.52682
6152704	chr12:6152704:T:G	1.93837e-08	-2.37928e-10	-1.52546	8.61105e-08	-2.37928e-10	-1.51962	5.41758e-09	-2.37928e-10	-1.52661
6152750	chr12:6152750:A:G	1.48446e-08	-1.79226	-5.0546e-10	6.30043e-08	-1.83205	-5.0546e-10	5.36228e-09	-1.53687	-5.0546e-10
6152864	chr12:6152864:A:G	1.2863e-08	-1.93554	-5.0546e-10	5.70839e-08	-1.93073	-5.0546e-10	4.30135e-09	-1.75733	-5.0546e-10
6153067	chr12:6153067:C:T	1.93579e-08	-2.37928e-10	-1.52679	8.55456e-08	-2.37928e-10	-1.5262	5.47446e-09	-2.37928e-10	-1.51617
6153081	chr12:6153081:G:A	2.13183e-08	-2.37928e-10	-1.43032	9.71244e-08	-2.37928e-10	-1.39926	1.35472e-08	-2.37928e-10	-0.61008
6153166	chr12:6153166:C:T	2.06312e-08	-2.37928e-10	-1.46309	8.9482e-08	-2.37928e-10	-1.48122	7.15734e-09	-2.37928e-10	-1.24812
6153908	chr12:6153908:T:A	3.52519e-09	-1.89974	-1.33022	1.7947e-08	-1.82657	-1.26126	6.97352e-09	0.240219	-1.51436
6154053	chr12:6154053:T:A	4.79885e-09	-1.83526	-1.08626	2.40576e-08	-1.86591	-0.928893	9.74263e-09	0.578098	-1.51785
6154166	chr12:6154166:G:A	2.0631e-08	-2.37928e-10	-1.46309	8.94806e-08	-2.37928e-10	-1.48123	7.15686e-09	-2.37928e-10	-1.24819
6154368	chr12:6154368:T:C	5.66831e-09	-1.2357	-1.5193	2.32038e-08	-1.31777	-1.51317	6.03067e-09	0.0363377	-1.45574
6154542	chr12:6154542:C:T	2.96155e-09	-1.92648	-1.47769	1.77534e-08	-1.5859	-1.51278	1.07929e-09	-1.9203	-1.21966
6154653	chr12:6154653:C:A	3.51058e-09	-1.90088	-1.33323	1.79124e-08	-1.82502	-1.26474	6.94036e-09	0.234674	-1.51358
6154797	chr12:6154797:C:A	3.97184e-09	-1.84922	-1.26145	1.99808e-08	-1.8518	-1.12868	9.46919e-09	0.504776	-1.47299
6154814	chr12:6154814:G:C	3.94064e-09	-1.85261	-1.26594	1.99434e-08	-1.84818	-1.13418	9.30194e-09	0.48493	-1.47097
6154931	chr12:6154931:G:A	1.94122e-08	-2.37928e-10	-1.52399	8.60789e-08	-2.37928e-10	-1.51999	5.81088e-09	-2.37928e-10	-1.45653
6155446	chr12:6155446:G:A	1.95443e-08	-2.37928e-10	-1.51721	8.60978e-08	-2.37928e-10	-1.51977	5.41639e-09	-2.37928e-10	-1.52683
6155937	chr12:6155937:CCCTT:C	3.24158e-08	-2.37928e-10	-1.01125	1.45272e-07	-2.37928e-10	-0.996645	7.20926e-09	-2.37928e-10	-1.24089
6156412	chr12:6156412:T:C	3.63652e-09	-1.88135	-1.31752	1.77201e-08	-1.85361	-1.24695	7.98256e-09	0.377807	-1.51681
6156559	chr12:6156559:T:C	3.23853e-08	-2.37928e-10	-1.01219	1.45135e-07	-2.37928e-10	-0.997593	7.20429e-09	-2.37928e-10	-1.24158
6156900	chr12:6156900:T:C	5.20901e-09	-1.90887	-0.930627	2.10243e-08	-1.90293	-1.02664	1.00227e-08	0.382625	-1.29403
6157154	chr12:6157154:A:T	2.06818e-08	-2.37928e-10	-1.46064	9.36156e-08	-2.37928e-10	-1.43606	1.2859e-08	-2.37928e-10	-0.662217
6157300	chr12:6157300:C:T	2.11871e-08	-2.37928e-10	-1.4365	9.14533e-08	-2.37928e-10	-1.45943	7.6096e-09	-2.37928e-10	-1.18685
6157367	chr12:6157367:G:T	4.87505e-09	-1.78343	-1.12233	2.22784e-08	-1.89905	-0.972585	1.25049e-08	0.821108	-1.51125
6157737	chr12:6157737:T:C	2.83122e-08	-2.37928e-10	-1.1466	1.19022e-07	-2.37928e-10	-1.19594	1.49203e-08	-2.37928e-10	-0.513534
6158182	chr12:6158182:C:T	2.17859e-08	-2.37928e-10	-1.40863	9.45729e-08	-2.37928e-10	-1.42588	6.56671e-09	-2.37928e-10	-1.33425
6158901	chr12:6158901:A:G	7.54777e-08	-2.37928e-10	-0.166054	3.44618e-07	-2.37928e-10	-0.132818	1.48249e-08	-2.37928e-10	-0.519951
6159072	chr12:6159072:A:G	2.16641e-08	-2.37928e-10	-1.41424	9.32048e-08	-2.37928e-10	-1.44045	7.94436e-09	-2.37928e-10	-1.1438
6159122	chr12:6159122:A:G	3.29651e-09	-1.82773	-1.4693	1.2818e-08	-1.93343	-1.49098	1.95775e-08	1.18904	-1.43092
6159599	chr12:6159599:A:T	1.93968e-08	-2.37928e-10	-1.52478	8.62536e-08	-2.37928e-10	-1.51796	5.4164e-09	-2.37928e-10	-1.52683
6159601	chr12:6159601:C:T	1.80043e-08	-0.974399	-0.624882	3.45426e-07	0.250646	-0.381122	5.80949e-09	-0.675961	-0.780805
6159792	chr12:6159792:C:T	4.8892e-09	-1.90239	-1.00048	2.39251e-08	-1.83713	-0.963191	1.07109e-08	0.488187	-1.33318
6160220	chr12:6160220:A:G	8.42205e-08	-2.37928e-10	-0.0564525	3.83206e-07	-2.37928e-10	-0.0266818	1.61702e-08	-2.37928e-10	-0.433089
6160299	chr12:6160299:G:A	2.52933e-08	-2.37928e-10	-1.25935	1.16082e-07	-2.37928e-10	-1.22095	9.6335e-09	-2.37928e-10	-0.951013
6160353	chr12:6160353:C:G	2.11681e-08	-2.37928e-10	-1.4374	9.60837e-08	-2.37928e-10	-1.41003	1.40876e-08	-2.37928e-10	-0.570963
6160440	chr12:6160440:C:T	3.02196e-08	-2.37928e-10	-1.0814	1.22527e-07	-2.37928e-10	-1.16692	3.54304e-08	-2.37928e-10	0.35131
6160496	chr12:6160496:C:T	3.08175e-09	-1.85896	-1.50543	1.52206e-08	-1.80833	-1.44428	3.28366e-08	0.709995	-0.434712
6160630	chr12:6160630:G:A	1.94787e-08	-2.37928e-10	-1.52057	8.69081e-08	-2.37928e-10	-1.5104	5.42182e-09	-2.37928e-10	-1.52583
6161092	chr12:6161092:A:G	2.42563e-08	-2.37928e-10	-1.30121	1.03138e-07	-2.37928e-10	-1.33919	9.65884e-09	-2.37928e-10	-0.948386
6161100	chr12:6161100:C:G	2.03131e-08	-2.37928e-10	-1.47863	8.70884e-08	-2.37928e-10	-1.50833	1.34528e-08	-2.37928e-10	-0.617071
6161200	chr12:6161200:C:A	2.5539e-08	-2.37928e-10	-1.24968	1.09807e-07	-2.37928e-10	-1.27653	8.0225e-09	-2.37928e-10	-1.13401
6161268	chr12:6161268:G:A	2.31477e-08	-2.37928e-10	-1.348	1.03371e-07	-2.37928e-10	-1.33693	5.81423e-09	-2.37928e-10	-1.45595
6161317	chr12:6161317:C:T	2.14855e-08	-2.37928e-10	-1.42251	9.05219e-08	-2.37928e-10	-1.46966	1.78217e-08	-2.37928e-10	-0.335845
6161520	chr12:6161520:T:C	2.15532e-08	-2.37928e-10	-1.41937	9.0756e-08	-2.37928e-10	-1.46708	1.77953e-08	-2.37928e-10	-0.337324
6161816	chr12:6161816:G:A	3.07288e-09	-1.89755	-1.46972	1.31891e-08	-1.90455	-1.49132	1.30026e-08	0.782175	-1.43328
6161937	chr12:6161937:T:C	2.9355e-09	-1.88939	-1.52363	1.2472e-08	-1.92604	-1.52572	1.62797e-08	0.920757	-1.3471
6162088	chr12:6162088:G:C	2.16307e-08	-2.37928e-10	-1.41578	9.84355e-08	-2.37928e-10	-1.38585	1.51397e-08	-2.37928e-10	-0.498939
6162142	chr12:6162142:G:A	5.43969e-09	-1.83012	-0.966046	2.02228e-08	-1.93216	-1.03628	1.98802e-08	1.27583	-1.50237
6162569	chr12:6162569:A:T	3.929e-09	-1.86146	-1.26005	1.5236e-08	-1.93069	-1.3209	1.69744e-08	1.14182	-1.52637
6162807	chr12:6162807:C:T	3.57892e-09	-1.78673	-1.4281	1.58932e-08	-1.88488	-1.32448	4.02286e-08	1.19667	-0.718346
6163246	chr12:6163246:CAT:C	1.99894e-08	-2.37928e-10	-1.49469	8.80607e-08	-2.37928e-10	-1.49723	5.90286e-09	-2.37928e-10	-1.44082
6163251	chr12:6163251:T:TGCCTCAG	1.96726e-08	-2.37928e-10	-1.51066	8.67369e-08	-2.37928e-10	-1.51237	5.73859e-09	-2.37928e-10	-1.46905
6163532	chr12:6163532:G:A	4.15241e-09	-1.82316	-1.24305	2.03489e-08	-1.86354	-1.09868	2.7554e-08	1.06491	-0.965028
6163595	chr12:6163595:C:T	3.33973e-08	-2.37928e-10	-0.981416	1.37064e-07	-2.37928e-10	-1.05481	1.35559e-08	-2.37928e-10	-0.609441
6163852	chr12:6163852:C:A	1.96121e-08	-2.37928e-10	-1.51374	8.64853e-08	-2.37928e-10	-1.51528	5.70387e-09	-2.37928e-10	-1.47511
6164072	chr12:6164072:G:A	3.97703e-09	-1.83221	-1.27715	1.96428e-08	-1.8563	-1.14124	2.76819e-08	1.01846	-0.913944
6164155	chr12:6164155:G:A	4.10889e-09	-1.8406	-1.23614	2.08313e-08	-1.84854	-1.09026	2.48919e-08	0.972438	-0.974155
6164326	chr12:6164326:G:A	4.55691e-09	-1.77454	-1.19871	2.06336e-08	-1.89763	-1.0507	3.28516e-08	1.31117	-1.03543
6164426	chr12:6164426:G:A	4.21711e-09	-1.81389	-1.23685	2.03584e-08	-1.86971	-1.09205	2.82246e-08	1.1027	-0.978769
6164511	chr12:6164511:C:T	1.40006e-08	-1.85079	-5.0546e-10	6.4981e-08	-1.80116	-5.0546e-10	3.65208e-09	-1.92096	-5.0546e-10
6164618	chr12:6164618:G:A	2.2495e-08	-2.37928e-10	-1.3766	9.6336e-08	-2.37928e-10	-1.40741	8.52559e-09	-2.37928e-10	-1.07319
6164750	chr12:6164750:G:A	4.27026e-09	-1.82468	-1.21353	2.11236e-08	-1.86165	-1.06321	2.61455e-08	1.05038	-1.00297
6164868	chr12:6164868:G:A	6.57184e-09	-1.88765	-0.719446	2.48613e-08	-1.92196	-0.839981	1.65479e-08	0.902052	-1.31205
6164944	chr12:6164944:T:C	7.48125e-08	-2.37928e-10	-0.174906	3.4821e-07	-2.37928e-10	-0.122448	5.54354e-09	-2.37928e-10	-1.50363
6164946	chr12:6164946:T:C	1.03772e-08	-1.1652	-0.985084	2.18772e-08	-1.68854	-1.20127	4.80427e-07	2.08229	0.876125
6164947	chr12:6164947:T:C	4.33065e-08	-2.37928e-10	-0.721589	2.0003e-07	-2.37928e-10	-0.676785	5.52379e-09	-2.37928e-10	-1.5072
6164949	chr12:6164949:T:C	1.20472e-08	-1.0858	-0.915257	2.44172e-08	-1.63411	-1.14585	6.09891e-07	2.22473	0.972286
6165186	chr12:6165186:G:A	4.29012e-09	-1.84002	-1.19356	2.18976e-08	-1.84932	-1.03955	2.37529e-08	0.977565	-1.02612
6165412	chr12:6165412:T:C	6.67321e-09	-1.07496	-1.51683	3.46739e-07	1.33937	-1.46605	4.29151e-09	-0.570159	-1.18946
6165975	chr12:6165975:A:C	1.3327e-08	-1.9001	-5.0546e-10	5.81137e-08	-1.91285	-5.0546e-10	3.77586e-09	-1.88763	-5.0546e-10
6165983	chr12:6165983:G:A	3.39773e-08	-2.37928e-10	-0.964197	1.5713e-07	-2.37928e-10	-0.918181	8.87391e-09	-2.37928e-10	-1.03314
6166014	chr12:6166014:G:A	5.7648e-08	-2.37928e-10	-0.435536	2.36195e-07	-2.37928e-10	-0.510595	4.36088e-08	-2.37928e-10	0.559001
6166224	chr12:6166224:A:T	3.04001e-09	-1.88418	-1.49385	1.56161e-08	-1.79252	-1.43443	4.7339e-08	0.710012	-0.068937
6166393	chr12:6166393:T:C	2.03888e-08	-2.37928e-10	-1.4749	8.95065e-08	-2.37928e-10	-1.48094	6.33087e-09	-2.37928e-10	-1.37082
6166503	chr12:6166503:T:G	3.60637e-09	-1.86473	-1.34247	1.85542e-08	-1.82467	-1.22989	2.78289e-08	0.845463	-0.735646
6166620	chr12:6166620:T:G	3.68202e-08	-2.37928e-10	-0.883845	1.74186e-07	-2.37928e-10	-0.815132	1.20797e-08	-2.37928e-10	-0.724736
6166637	chr12:6166637:A:G	3.68065e-09	-1.86549	-1.32132	1.90638e-08	-1.82421	-1.20325	2.67584e-08	0.848646	-0.778059
6166662	chr12:6166662:A:G	4.01542e-09	-1.83842	-1.26133	1.95252e-08	-1.86086	-1.14269	2.33568e-08	1.01638	-1.08175
6166910	chr12:6166910:G:A	1.57462e-08	-1.73329	-5.0546e-10	6.39534e-08	-1.8171	-5.0546e-10	3.64093e-09	-1.92402	-5.0546e-10
6167216	chr12:6167216:C:T	3.10539e-09	-1.87409	-1.48266	1.56642e-08	-1.80771	-1.41617	4.7657e-08	0.783453	-0.135682
6167367	chr12:6167367:T:C	3.17889e-09	-1.80948	-1.52387	1.24205e-08	-1.93128	-1.52462	3.03238e-08	1.53689	-1.34121
6167474	chr12:6167474:C:T	2.08204e-08	-2.37928e-10	-1.45396	9.13237e-08	-2.37928e-10	-1.46084	6.54594e-09	-2.37928e-10	-1.33741
6167501	chr12:6167501:C:T	5.35735e-08	-2.37928e-10	-0.508836	2.56051e-07	-2.37928e-10	-0.429876	1.17803e-08	-2.37928e-10	-0.749832
6167610	chr12:6167610:C:T	1.9378e-08	-2.37928e-10	-1.52575	8.58111e-08	-2.37928e-10	-1.52311	9.4701e-09	-2.37928e-10	-0.96812
6167678	chr12:6167678:A:G	2.03989e-08	-2.37928e-10	-1.47441	8.95702e-08	-2.37928e-10	-1.48023	6.32978e-09	-2.37928e-10	-1.37099
6167792	chr12:6167792:G:A	3.61514e-09	-1.86202	-1.34274	1.84641e-08	-1.82832	-1.2311	2.86167e-08	0.869595	-0.731863
6168268	chr12:6168268:C:T	2.00447e-08	-2.37928e-10	-1.49193	8.6216e-08	-2.37928e-10	-1.5184	1.22214e-08	-2.37928e-10	-0.71307
6168796	chr12:6168796:C:T	3.41403e-09	-1.89719	-1.36481	1.89485e-08	-1.77417	-1.25937	2.33997e-08	0.622683	-0.68622
6168856	chr12:6168856:C:T	1.94367e-08	-2.37928e-10	-1.52273	8.5911e-08	-2.37928e-10	-1.52194	5.42881e-09	-2.37928e-10	-1.52454
6169126	chr12:6169126:G:A	2.29599e-08	-2.37928e-10	-1.35614	1.02719e-07	-2.37928e-10	-1.34326	5.77713e-09	-2.37928e-10	-1.46235
6169256	chr12:6169256:A:G	5.54467e-08	-2.37928e-10	-0.474469	2.65561e-07	-2.37928e-10	-0.393408	1.21424e-08	-2.37928e-10	-0.719553
6169334	chr12:6169334:C:T	1.93652e-08	-2.37928e-10	-1.52641	8.56777e-08	-2.37928e-10	-1.52466	5.93816e-09	-2.37928e-10	-1.43486
6169342	chr12:6169342:T:C	2.07689e-08	-2.37928e-10	-1.45644	9.11044e-08	-2.37928e-10	-1.46325	6.5194e-09	-2.37928e-10	-1.34148
6169494	chr12:6169494:C:T	3.85899e-09	-1.65205	-1.48743	1.30905e-08	-1.93262	-1.47075	8.67693e-08	2.04396	-0.796967
6169515	chr12:6169515:G:A	2.08112e-08	-2.37928e-10	-1.4544	9.08459e-08	-2.37928e-10	-1.46609	6.29514e-09	-2.37928e-10	-1.37648
6169867	chr12:6169867:G:A	4.52624e-09	-1.62054	-1.35946	1.60627e-08	-1.77307	-1.42569	1.26299e-08	0.843067	-1.52326
6170343	chr12:6170343:G:T	1.98924e-08	-2.37928e-10	-1.49955	8.59228e-08	-2.37928e-10	-1.5218	1.18281e-08	-2.37928e-10	-0.745784
6170462	chr12:6170462:C:T	8.30026e-09	-1.30238	-1.07122	3.41114e-07	0.734233	-0.877269	2.27308e-09	-0.874985	-1.52014
6170463	chr12:6170463:G:A	3.15438e-09	-1.87637	-1.46473	1.57183e-08	-1.81504	-1.40539	3.05756e-08	0.793758	-0.589815
6170716	chr12:6170716:G:A	1.93572e-08	-2.37928e-10	-1.52683	8.55027e-08	-2.37928e-10	-1.52671	5.50483e-09	-2.37928e-10	-1.51063
6170723	chr12:6170723:C:T	2.08643e-08	-2.37928e-10	-1.45185	9.00809e-08	-2.37928e-10	-1.47455	7.65611e-09	-2.37928e-10	-1.18076
6170734	chr12:6170734:C:CA	4.50999e-08	-2.37928e-10	-0.681011	1.80218e-07	-2.37928e-10	-0.781089	2.36698e-08	-2.37928e-10	-0.0520575
6171056	chr12:6171056:C:T	3.71681e-09	-1.66711	-1.50992	1.49581e-08	-1.74347	-1.52653	6.0105e-09	0.103271	-1.52602
6171072	chr12:6171072:G:A	7.54007e-09	-1.06536	-1.4043	1.9643e-08	-1.53168	-1.46585	5.98653e-08	2.38613	-1.51029
6171112	chr12:6171112:C:T	2.21676e-08	-1.39126	-5.0546e-10	1.11091e-07	-1.2649	-5.0546e-10	4.37137e-09	-1.74118	-5.0546e-10
6171187	chr12:6171187:C:T	2.22055e-08	-2.37928e-10	-1.38955	9.52684e-08	-2.37928e-10	-1.41856	5.81948e-09	-2.37928e-10	-1.45505
6171542	chr12:6171542:G:C	1.96574e-08	-2.37928e-10	-1.51144	8.71144e-08	-2.37928e-10	-1.50803	5.62627e-09	-2.37928e-10	-1.48881
6171566	chr12:6171566:C:T	4.84053e-09	-1.48481	-1.42805	1.47721e-08	-1.87059	-1.41193	4.63791e-07	3.21652	-0.293341
6171639	chr12:6171639:C:T	3.37622e-08	-0.970548	-5.0546e-10	1.02954e-07	-1.34097	-5.0546e-10	4.36602e-09	-1.74241	-5.0546e-10
6171821	chr12:6171821:C:T	2.02684e-08	-2.37928e-10	-1.48083	8.81924e-08	-2.37928e-10	-1.49573	7.30944e-09	-2.37928e-10	-1.22709
6171873	chr12:6171873:C:T	5.57785e-09	-1.41928	-1.35181	1.52552e-08	-1.87962	-1.37071	0.000247197	6.91924	2.28244
6171961	chr12:6171961:C:G	2.3396e-08	-1.33733	-5.0546e-10	7.74727e-08	-1.62533	-5.0546e-10	4.73255e-08	0.640789	-5.0546e-10
6172295	chr12:6172295:C:T	1.94065e-08	-2.37928e-10	-1.52428	8.54973e-08	-2.37928e-10	-1.52677	6.77244e-09	-2.37928e-10	-1.3034
6172632	chr12:6172632:G:A	1.96089e-08	-2.37928e-10	-1.51391	8.71946e-08	-2.37928e-10	-1.50711	5.46255e-09	-2.37928e-10	-1.51834
6173013	chr12:6173013:T:A	1.94449e-08	-2.37928e-10	-1.5223	8.55531e-08	-2.37928e-10	-1.52612	6.88985e-09	-2.37928e-10	-1.28621
6173147	chr12:6173147:G:A	4.93452e-09	-1.36692	-1.52672	1.27072e-08	-1.92587	-1.50721	3.42948e-05	7.30732	-0.0808342
6173216	chr12:6173216:T:C	2.71073e-07	-2.37928e-10	1.1125	1.31652e-06	-2.37928e-10	1.20749	6.16762e-08	-2.37928e-10	0.905638
6173262	chr12:6173262:C:T	1.04358e-08	-1.36156	-0.783096	2.65215e-08	-1.81514	-0.882164	1.60801e-05	7.98973	-1.52065
6173263	chr12:6173263:A:G	1.14083e-08	-1.30331	-0.752238	2.80523e-08	-1.78672	-0.85446	2.03097e-05	8.22572	-1.52313
6173501	chr12:6173501:A:G	2.33459e-08	-2.37928e-10	-1.33947	1.04554e-07	-2.37928e-10	-1.32555	5.42529e-09	-2.37928e-10	-1.52519
6173527	chr12:6173527:T:C	2.48422e-08	-1.27735	-5.0546e-10	9.71147e-08	-1.39936	-5.0546e-10	3.825e-09	-1.8747	-5.0546e-10
6173939	chr12:6173939:T:C	1.30243e-08	-1.92308	-5.0546e-10	5.9244e-08	-1.89359	-5.0546e-10	4.04819e-09	-1.81799	-5.0546e-10
6174671	chr12:6174671:G:A	8.59934e-08	-2.37928e-10	-0.0356203	4.17097e-07	-2.37928e-10	0.0580647	1.81476e-08	-2.37928e-10	-0.317719
6174828	chr12:6174828:G:A	3.40177e-08	-2.37928e-10	-0.96301	1.38224e-07	-2.37928e-10	-1.04638	2.40804e-08	-2.37928e-10	-0.0348618
6175134	chr12:6175134:C:T	2.25983e-08	-2.37928e-10	-1.37202	9.69796e-08	-2.37928e-10	-1.40075	9.6959e-09	-2.37928e-10	-0.944556
6175653	chr12:6175653:G:T	2.30672e-08	-2.37928e-10	-1.35148	9.74309e-08	-2.37928e-10	-1.39611	1.46568e-08	-2.37928e-10	-0.531352
6175875	chr12:6175875:C:T	2.09862e-08	-2.37928e-10	-1.44603	9.10523e-08	-2.37928e-10	-1.46382	5.4548e-09	-2.37928e-10	-1.51976
6176508	chr12:6176508:G:A	8.01426e-09	-0.98318	-1.42549	1.9778e-08	-1.55027	-1.44042	0.109909	10.9576	4.34125
6176637	chr12:6176637:G:A	3.39997e-09	-1.73934	-1.52678	3.43104e-08	-0.929303	-1.5105	1.1853e-09	-1.53339	-1.51287
6176644	chr12:6176644:T:C	2.31856e-08	-2.37928e-10	-1.34636	9.96678e-08	-2.37928e-10	-1.37341	5.70077e-09	-2.37928e-10	-1.47566
6176652	chr12:6176652:T:C	8.88264e-09	-0.930482	-1.37531	2.10273e-08	-1.52871	-1.40072	0.216881	11.1119	4.86671
6176680	chr12:6176680:A:G	8.02854e-09	-1.00614	-1.40075	1.99549e-08	-1.56326	-1.41852	0.121635	10.8782	4.52203
6176701	chr12:6176701:A:G	4.5137e-09	-1.55642	-1.42635	1.64424e-08	-1.85316	-1.32223	3.49119e-05	7.75391	-0.509587
6176732	chr12:6176732:C:T	1.93859e-08	-2.37928e-10	-1.52535	8.58635e-08	-2.37928e-10	-1.5225	5.46819e-09	-2.37928e-10	-1.51731
6176733	chr12:6176733:G:A	2.0709e-08	-2.37928e-10	-1.45932	9.00172e-08	-2.37928e-10	-1.47525	5.43535e-09	-2.37928e-10	-1.52334
6176914	chr12:6176914:G:C	5.4927e-09	-1.51653	-1.26994	2.07126e-08	-1.8332	-1.11131	6.57963e-05	7.95689	-0.0788287
6176921	chr12:6176921:G:A	3.66137e-09	-1.66666	-1.52539	4.08467e-08	-0.764752	-1.50068	1.28588e-09	-1.44702	-1.5178
6177204	chr12:6177204:G:T	5.28879e-09	-1.54194	-1.28236	2.01268e-08	-1.84558	-1.12762	5.65229e-05	7.83415	-0.10801
6177240	chr12:6177240:G:A	5.42353e-08	-2.37928e-10	-0.496559	2.52202e-07	-2.37928e-10	-0.445022	1.54569e-08	-2.37928e-10	-0.478205
6178262	chr12:6178262:G:C	3.00674e-09	-1.87069	-1.51835	1.45722e-08	-1.79942	-1.49672	1.84687e-09	-1.89303	-0.709735
6179156	chr12:6179156:C:T	5.58335e-09	-1.40395	-1.36616	2.53845e-08	-1.52221	-1.2189	0.000169951	9.33836	-0.511355
6179173	chr12:6179173:T:C	2.00003e-08	-2.37928e-10	-1.49414	8.77934e-08	-2.37928e-10	-1.50027	5.45725e-09	-2.37928e-10	-1.51931
6179668	chr12:6179668:C:T	6.03374e-09	-1.70917	-0.983355	2.52202e-08	-1.92328	-0.824324	5.17768e-05	6.86643	0.772008
6179848	chr12:6179848:C:T	2.04696e-08	-2.37928e-10	-1.47095	9.26494e-08	-2.37928e-10	-1.44643	5.76274e-09	-2.37928e-10	-1.46485
6179901	chr12:6179901:C:G	6.27782e-09	-1.20535	-1.44751	2.4712e-08	-1.4036	-1.36437	0.000321565	9.9918	-0.527108
6179926	chr12:6179926:T:C	5.58719e-09	-1.28488	-1.48454	2.19238e-08	-1.46915	-1.41853	0.000200752	9.6719	-0.67833
6179942	chr12:6179942:C:T	5.82835e-09	-1.23486	-1.4923	2.26438e-08	-1.42446	-1.4309	0.000235822	9.87031	-0.715737
6180053	chr12:6180053:G:A	6.58582e-09	-1.09656	-1.50841	2.46345e-08	-1.31195	-1.45916	0.000355826	10.3726	-0.806666
6180404	chr12:6180404:C:T	6.63878e-09	-1.17026	-1.42671	2.12401e-08	-1.50283	-1.41653	0.0158308	9.7368	3.62441
6180530	chr12:6180530:C:T	3.15639e-08	-2.37928e-10	-1.03788	1.32311e-07	-2.37928e-10	-1.0901	1.73573e-08	-2.37928e-10	-0.362245
6181054	chr12:6181054:C:T	4.92701e-08	-2.37928e-10	-0.592573	2.26558e-07	-2.37928e-10	-0.552255	8.18919e-09	-2.37928e-10	-1.11344
6181927	chr12:6181927:G:A	7.68793e-09	-1.02111	-1.42913	1.91875e-08	-1.57827	-1.44273	0.0969256	10.6699	4.50329
6182141	chr12:6182141:A:G	7.37389e-09	-1.72093	-0.771016	2.58057e-08	-1.92882	-0.795838	0.0317294	6.66085	7.39565
6182679	chr12:6182679:G:A	2.01831e-08	-2.37928e-10	-1.48505	8.85985e-08	-2.37928e-10	-1.49114	5.46098e-09	-2.37928e-10	-1.51863
6182726	chr12:6182726:A:G	7.70665e-09	-1.75707	-0.690733	2.82078e-08	-1.9213	-0.714357	0.0334721	6.41633	7.69364
6182906	chr12:6182906:G:C	4.48335e-09	-1.77636	-1.21316	1.8201e-08	-1.93555	-1.13823	5.3278e-05	6.33664	1.33038
6183258	chr12:6183258:GCT:G	6.971e-09	-1.79779	-0.75034	2.66783e-08	-1.90816	-0.783244	0.0212973	6.14347	7.51436
6183295	chr12:6183295:G:A	7.4996e-09	-1.79345	-0.681592	2.87709e-08	-1.91195	-0.703935	0.0279875	6.1917	7.73931
6183525	chr12:6183525:T:C	4.85136e-09	-1.8141	-1.09653	2.14637e-08	-1.93494	-0.973946	3.43546e-05	6.069	1.15923
6183526	chr12:6183526:G:A	3.08347e-08	-2.37928e-10	-1.06125	1.28593e-07	-2.37928e-10	-1.1186	1.43124e-08	-2.37928e-10	-0.555133
6183546	chr12:6183546:C:T	7.43646e-09	-1.78597	-0.697524	2.8248e-08	-1.91493	-0.719299	0.0276672	6.23468	7.68481
6183607	chr12:6183607:T:C	7.12417e-09	-1.80055	-0.725844	2.76299e-08	-1.90902	-0.747335	0.0228418	6.13774	7.5901
6183750	chr12:6183750:G:T	1.94207e-08	-2.37928e-10	-1.52355	8.56379e-08	-2.37928e-10	-1.52513	6.84941e-09	-2.37928e-10	-1.2921
6183809	chr12:6183809:A:G	6.95216e-09	-1.80056	-0.750275	2.69725e-08	-1.90894	-0.771494	0.020938	6.13771	7.5031
6183911	chr12:6183911:A:G	1.22217e-07	-2.37928e-10	0.315905	5.20942e-07	-2.37928e-10	0.280384	5.7559e-08	-2.37928e-10	0.836551
6183989	chr12:6183989:T:C	4.39019e-09	-1.80048	-1.21004	1.81369e-08	-1.93405	-1.14326	4.25078e-05	6.15584	1.28535
6183997	chr12:6183997:G:A	6.59465e-09	-1.81278	-0.790848	2.58355e-08	-1.90091	-0.822595	0.0164599	6.02655	7.37363
6184105	chr12:6184105:C:T	6.51242e-09	-1.79774	-0.818437	2.49617e-08	-1.9082	-0.849706	0.0166707	6.14441	7.26849
6184154	chr12:6184154:A:G	2.27778e-08	-1.3641	-5.0546e-10	1.35195e-07	-1.06854	-5.0546e-10	3.99284e-09	-1.83176	-5.0546e-10
6184156	chr12:6184156:T:C	7.30813e-09	-1.7895	-0.711399	2.78921e-08	-1.91362	-0.733292	0.0259977	6.22224	7.63501
6184174	chr12:6184174:C:CACT	6.72566e-09	-1.81786	-0.766104	2.65277e-08	-1.89847	-0.798592	0.0170882	5.98122	7.45642
6184207	chr12:6184207:G:A	4.2405e-09	-1.61974	-1.42547	1.34462e-08	-1.93547	-1.44108	0.00260628	7.13396	4.42322
6184239	chr12:6184239:G:T	1.93908e-08	-2.37928e-10	-1.52509	8.61272e-08	-2.37928e-10	-1.51943	5.9629e-09	-2.37928e-10	-1.4307
6184308	chr12:6184308:C:T	4.01774e-09	-1.68006	-1.41911	1.35484e-08	-1.93288	-1.43611	0.00211868	6.86709	4.48295
6184389	chr12:6184389:C:T	3.02386e-09	-1.93545	-1.4479	1.9247e-08	-1.53153	-1.48636	4.88389e-09	-1.93421	0.303889
6184413	chr12:6184413:A:C	6.63009e-09	-1.87077	-0.727501	2.87829e-08	-1.86744	-0.74803	0.01165	5.47636	7.5782
6184659	chr12:6184659:T:C	6.80642e-09	-1.88592	-0.686109	3.02387e-08	-1.84608	-0.720054	0.0102004	5.27248	7.6492
6184753	chr12:6184753:G:A	7.84845e-09	-1.57189	-0.857682	2.33269e-08	-1.93322	-0.892425	0.0298599	7.01221	6.98356
6184956	chr12:6184956:T:C	2.49694e-08	-2.37928e-10	-1.27224	1.06021e-07	-2.37928e-10	-1.31162	1.20402e-08	-2.37928e-10	-0.728006
6184979	chr12:6184979:T:TA	1.93821e-08	-2.37928e-10	-1.52554	8.54934e-08	-2.37928e-10	-1.52681	6.5577e-09	-2.37928e-10	-1.33562
6185044	chr12:6185044:T:C	7.18369e-09	-1.85633	-0.661744	3.03967e-08	-1.87678	-0.684137	0.0146237	5.54097	7.74093
6185127	chr12:6185127:TAGAG:T	7.54115e-09	-1.8295	-0.640021	3.01895e-08	-1.89411	-0.673653	0.0192265	5.77704	7.7785
6185175	chr12:6185175:C:T	3.08933e-08	-0.768856	-0.290495	5.12729e-07	0.655071	-0.390578	1.84884e-08	-0.466395	0.167279
6185368	chr12:6185368:G:A	1.0002e-08	-1.83564	-0.351474	3.99592e-08	-1.8928	-0.394593	0.0388221	5.71001	8.54824
6185463	chr12:6185463:T:C	6.8194e-09	-1.84228	-0.727835	2.79411e-08	-1.88593	-0.759226	0.0119734	5.63926	7.44268
6185470	chr12:6185470:A:G	5.0189e-09	-1.87596	-1.00072	2.2732e-08	-1.80083	-1.05065	0.000625832	3.84718	6.28339
6185531	chr12:6185531:C:T	4.20899e-09	-1.81061	-1.24206	1.66148e-08	-1.91024	-1.25472	0.000847232	5.92	4.51347
6185539	chr12:6185539:G:A	1.87625e-08	-1.55803	-5.0546e-10	8.62365e-08	-1.51816	-5.0546e-10	7.91578e-09	-1.1474	-5.0546e-10
6185569	chr12:6185569:T:C	4.53881e-09	-1.79242	-1.18481	1.72672e-08	-1.91382	-1.21263	0.00282254	6.05191	5.58497
6185621	chr12:6185621:AC:A	5.48034e-09	-1.82809	-0.960634	2.15049e-08	-1.9292	-0.977772	0.0133705	6.65031	6.54199
6185701	chr12:6185701:CTTAGTCCATAT:C	2.07878e-08	-2.37928e-10	-1.45553	9.43623e-08	-2.37928e-10	-1.42811	5.73982e-09	-2.37928e-10	-1.46883
6186066	chr12:6186066:C:T	2.07344e-08	-2.37928e-10	-1.4581	8.99345e-08	-2.37928e-10	-1.47617	5.45576e-09	-2.37928e-10	-1.51959
6186448	chr12:6186448:A:G	4.99729e-09	-1.91728	-0.963714	2.45785e-08	-1.77449	-0.998889	0.00155107	4.59438	6.44381
6186478	chr12:6186478:G:A	4.53919e-09	-1.90667	-1.07047	2.1628e-08	-1.79929	-1.10197	0.0012374	4.77514	6.03712
6186524	chr12:6186524:C:A	1.94006e-08	-2.37928e-10	-1.52459	8.59324e-08	-2.37928e-10	-1.52169	5.75076e-09	-2.37928e-10	-1.46693
6186535	chr12:6186535:G:A	4.44124e-09	-1.91039	-1.08857	2.14356e-08	-1.79062	-1.11958	0.00108084	4.71628	5.96071
6186587	chr12:6186587:T:C	1.02286e-07	-2.37928e-10	0.137885	4.36095e-07	-2.37928e-10	0.102607	4.47987e-08	-2.37928e-10	0.58592
6186739	chr12:6186739:T:C	4.90942e-09	-1.90937	-0.989364	2.35216e-08	-1.79343	-1.02391	0.00163214	4.73392	6.35522
6186790	chr12:6186790:G:C	1.93874e-08	-2.37928e-10	-1.52527	8.58319e-08	-2.37928e-10	-1.52286	5.76757e-09	-2.37928e-10	-1.46401
6186837	chr12:6186837:G:A	4.38246e-09	-1.91391	-1.09838	2.14097e-08	-1.78213	-1.12928	0.000998391	4.65802	5.93963
6187162	chr12:6187162:A:G	4.48086e-09	-1.92234	-1.06773	2.26136e-08	-1.75716	-1.09954	0.000976853	4.50994	6.06589
6187287	chr12:6187287:T:C	5.30702e-08	-2.37928e-10	-0.518275	2.15523e-07	-2.37928e-10	-0.602187	4.16149e-08	-2.37928e-10	0.512199
6187545	chr12:6187545:G:T	2.22479e-08	-1.38764	-5.0546e-10	3.30193e-07	-0.175576	-5.0546e-10	8.05574e-09	-1.12987	-5.0546e-10
6187759	chr12:6187759:G:A	5.00146e-09	-1.90617	-0.973986	2.36582e-08	-1.801	-1.01054	0.0018881	4.79721	6.43761
6188177	chr12:6188177:A:G	1.93749e-08	-2.37928e-10	-1.52591	8.59865e-08	-2.37928e-10	-1.52106	6.00362e-09	-2.37928e-10	-1.4239
6188433	chr12:6188433:T:C	5.04979e-09	-1.90972	-0.960825	2.41817e-08	-1.79269	-0.996968	0.0018706	4.74009	6.48542
6188614	chr12:6188614:C:T	4.93695e-09	-1.91295	-0.980193	2.38842e-08	-1.78645	-1.01559	0.00165603	4.69187	6.41181
6188630	chr12:6188630:T:C	2.3563e-08	-2.37928e-10	-1.33021	1.07481e-07	-2.37928e-10	-1.29794	5.91675e-09	-2.37928e-10	-1.43847
6188805	chr12:6188805:T:C	1.36128e-08	-1.87888	-5.0546e-10	6.80143e-08	-1.75554	-5.0546e-10	6.95426e-09	-1.27691	-5.0546e-10
6188917	chr12:6188917:CAG:C	2.21393e-08	-1.39254	-5.0546e-10	3.26478e-07	-0.18689	-5.0546e-10	8.0049e-09	-1.13621	-5.0546e-10
6189962	chr12:6189962:G:A	1.03339e-07	-2.37928e-10	0.148124	4.40703e-07	-2.37928e-10	0.113116	4.52248e-08	-2.37928e-10	0.595386
6189973	chr12:6189973:C:T	2.39671e-08	-2.37928e-10	-1.31321	9.91383e-08	-2.37928e-10	-1.37874	4.14466e-08	-2.37928e-10	0.508148
6190241	chr12:6190241:A:G	2.29539e-08	-2.37928e-10	-1.3564	9.57037e-08	-2.37928e-10	-1.414	3.61256e-08	-2.37928e-10	0.370743
6190286	chr12:6190286:G:A	3.90765e-08	-2.37928e-10	-0.824369	1.75769e-07	-2.37928e-10	-0.806081	1.367e-08	-2.37928e-10	-0.601052
6190678	chr12:6190678:A:C	1.94602e-08	-2.37928e-10	-1.52152	8.55898e-08	-2.37928e-10	-1.52569	6.67799e-09	-2.37928e-10	-1.31744
6190879	chr12:6190879:C:A	2.30743e-08	-2.37928e-10	-1.35117	9.61017e-08	-2.37928e-10	-1.40985	3.74141e-08	-2.37928e-10	0.405788
6191040	chr12:6191040:A:G	7.02795e-09	-1.93137	-0.608623	3.72105e-08	-1.71538	-0.643278	0.00257935	4.23765	7.30914
6191080	chr12:6191080:A:G	2.83352e-09	-1.93528	-1.5131	1.46865e-08	-1.80855	-1.47977	7.69525e-07	4.03464	-0.60513
6191105	chr12:6191105:C:T	7.11801e-09	-1.7454	-0.781865	2.12475e-08	-1.93552	-0.983495	0.000303999	6.3702	3.03832
6191187	chr12:6191187:G:A	3.52047e-09	-1.86354	-1.36775	1.56043e-08	-1.78798	-1.43972	4.18757e-09	-0.315249	-1.46889
6191458	chr12:6191458:G:A	3.50849e-08	-2.37928e-10	-0.93212	1.57437e-07	-2.37928e-10	-0.91623	1.21098e-08	-2.37928e-10	-0.722245
6192035	chr12:6192035:GC:G	4.68201e-08	-2.37928e-10	-0.643578	1.97793e-07	-2.37928e-10	-0.688033	3.04475e-08	-2.37928e-10	0.199746
6192045	chr12:6192045:A:G	2.50615e-08	-2.37928e-10	-1.26856	1.06441e-07	-2.37928e-10	-1.30766	1.21073e-08	-2.37928e-10	-0.722452
6192423	chr12:6192423:TTTC:T	6.09412e-08	-2.37928e-10	-0.379981	2.85061e-07	-2.37928e-10	-0.32255	1.16183e-08	-2.37928e-10	-0.763681
6192524	chr12:6192524:C:T	2.28412e-08	-2.37928e-10	-1.36132	1.00077e-07	-2.37928e-10	-1.36931	8.04106e-09	-2.37928e-10	-1.1317
6192655	chr12:6192655:C:T	1.98194e-08	-2.37928e-10	-1.50323	8.65663e-08	-2.37928e-10	-1.51434	7.35689e-09	-2.37928e-10	-1.22062
6192843	chr12:6192843:A:G	2.8468e-09	-1.9346	-1.5091	1.55287e-08	-1.74975	-1.48281	7.69483e-07	3.73801	-0.308549
6192988	chr12:6192988:T:C	2.03367e-08	-2.37928e-10	-1.47746	8.89321e-08	-2.37928e-10	-1.48738	5.906e-09	-2.37928e-10	-1.44029
6193460	chr12:6193460:T:C	3.63866e-09	-1.80797	-1.39031	1.43357e-08	-1.91531	-1.3972	0.000112908	4.7777	3.64037
6193587	chr12:6193587:G:A	3.54615e-09	-1.71356	-1.51047	1.60517e-08	-1.67659	-1.52285	1.95511e-08	0.748207	-0.991437
6193905	chr12:6193905:G:A	2.05041e-08	-2.37928e-10	-1.46926	8.87538e-08	-2.37928e-10	-1.48939	6.79693e-09	-2.37928e-10	-1.29979
6193926	chr12:6193926:T:C	4.87137e-08	-2.37928e-10	-0.603931	2.25695e-07	-2.37928e-10	-0.556071	1.04171e-08	-2.37928e-10	-0.872812
6193991	chr12:6193991:T:C	4.76461e-09	-1.40522	-1.52346	5.14831e-08	-0.534865	-1.49914	1.88691e-09	-1.60103	-0.980287
6194083	chr12:6194083:A:G	1.3151e-08	-1.91339	-5.0546e-10	5.68896e-08	-1.93414	-5.0546e-10	4.18216e-09	-1.78543	-5.0546e-10
6194216	chr12:6194216:G:A	2.34504e-08	-2.37928e-10	-1.335	9.9926e-08	-2.37928e-10	-1.37082	1.03333e-08	-2.37928e-10	-0.880891
6194486	chr12:6194486:G:A	2.24808e-08	-2.37928e-10	-1.37723	9.66395e-08	-2.37928e-10	-1.40427	9.54023e-09	-2.37928e-10	-0.960741
6194670	chr12:6194670:C:T	2.83922e-08	0.357329	-1.50111	8.50098e-08	-0.0655729	-1.46691	7.79981e-09	0.350667	-1.51283
6195169	chr12:6195169:A:G	1.40634e-08	-0.343365	-1.50295	3.70633e-08	-0.83836	-1.52427	3.90368e-09	-0.385956	-1.46838
6195191	chr12:6195191:C:T	3.08507e-08	0.439134	-1.49987	9.8895e-08	0.139125	-1.52032	1.20417e-08	0.58408	-1.31196
6195218	chr12:6195218:G:A	1.93862e-08	-2.37928e-10	-1.52533	8.54984e-08	-2.37928e-10	-1.52676	5.8489e-09	-2.37928e-10	-1.45001
6195594	chr12:6195594:T:C	7.49532e-08	-2.37928e-10	-0.173027	3.52855e-07	-2.37928e-10	-0.109197	1.47741e-08	-2.37928e-10	-0.523384
6196079	chr12:6196079:CACTA:C	1.96077e-08	-2.37928e-10	-1.51397	8.71209e-08	-2.37928e-10	-1.50796	5.77911e-09	-2.37928e-10	-1.46201
6196131	chr12:6196131:G:C	4.82034e-08	-2.37928e-10	-0.614462	2.25346e-07	-2.37928e-10	-0.557618	1.282e-08	-2.37928e-10	-0.665253
6196346	chr12:6196346:G:T	6.28204e-08	-2.37928e-10	-0.349611	2.95441e-07	-2.37928e-10	-0.286786	1.29647e-08	-2.37928e-10	-0.654025
6197243	chr12:6197243:G:T	1.9457e-08	-2.37928e-10	-1.52168	8.56262e-08	-2.37928e-10	-1.52526	5.41694e-09	-2.37928e-10	-1.52673
6197549	chr12:6197549:C:G	1.84753e-08	-1.57346	-5.0546e-10	8.67203e-08	-1.51257	-5.0546e-10	4.45989e-09	-1.72114	-5.0546e-10
6197606	chr12:6197606:G:GA	5.21872e-08	-2.37928e-10	-0.535054	2.38494e-07	-2.37928e-10	-0.50091	8.88539e-09	-2.37928e-10	-1.03185
6197760	chr12:6197760:A:C	8.61755e-08	0.76388	-0.797385	2.57511e-07	0.524947	-0.949139	1.4345e-08	0.343778	-0.896639
6197824	chr12:6197824:AG:A	2.37808e-08	-2.37928e-10	-1.32101	1.02835e-07	-2.37928e-10	-1.34213	9.82277e-09	-2.37928e-10	-0.931556
6197922	chr12:6197922:C:T	2.50591e-08	-2.37928e-10	-1.26865	1.1346e-07	-2.37928e-10	-1.2438	6.18118e-09	-2.37928e-10	-1.39475
6198083	chr12:6198083:C:T	3.36942e-08	-2.37928e-10	-0.972566	1.43231e-07	-2.37928e-10	-1.0108	6.29879e-09	-2.37928e-10	-1.3759
6198165	chr12:6198165:T:TCTG	2.82005e-08	-2.37928e-10	-1.15055	1.27051e-07	-2.37928e-10	-1.13067	6.78309e-09	-2.37928e-10	-1.30183
6198247	chr12:6198247:G:A	2.75666e-08	-2.37928e-10	-1.17329	1.24053e-07	-2.37928e-10	-1.15454	6.66202e-09	-2.37928e-10	-1.31984
6198514	chr12:6198514:G:A	2.67563e-08	-2.37928e-10	-1.20312	1.21448e-07	-2.37928e-10	-1.17577	6.48844e-09	-2.37928e-10	-1.34624
6199114	chr12:6199114:T:C	2.43043e-08	-2.37928e-10	-1.29924	1.12753e-07	-2.37928e-10	-1.25005	6.68051e-09	-2.37928e-10	-1.31706
6199357	chr12:6199357:C:T	6.48488e-08	0.706543	-1.02438	2.06814e-07	0.494386	-1.13782	2.34331e-08	0.800045	-0.862157
6199383	chr12:6199383:G:C	1.45552e-08	-1.81194	-5.0546e-10	6.26351e-08	-1.83793	-5.0546e-10	3.59933e-09	-1.93551	-5.0546e-10
6199413	chr12:6199413:C:G	2.19798e-08	-2.37928e-10	-1.39977	9.30858e-08	-2.37928e-10	-1.44173	9.69005e-09	-2.37928e-10	-0.94516
6199420	chr12:6199420:C:A	1.94996e-08	-2.37928e-10	-1.5195	8.68484e-08	-2.37928e-10	-1.51109	5.83507e-09	-2.37928e-10	-1.45237
6199560	chr12:6199560:A:C	1.98316e-08	-2.37928e-10	-1.50261	8.66976e-08	-2.37928e-10	-1.51283	5.41892e-09	-2.37928e-10	-1.52636
6200432	chr12:6200432:C:T	1.63111e-07	1.12674	-0.522203	5.99394e-07	1.0653	-0.644632	3.57839e-08	1.2776	-0.916363
6200615	chr12:6200615:G:C	3.79562e-08	-0.85346	-5.0546e-10	1.4508e-07	-0.997968	-5.0546e-10	6.13214e-09	-1.40272	-5.0546e-10
6200630	chr12:6200630:G:A	2.43323e-08	-2.37928e-10	-1.29808	1.11012e-07	-2.37928e-10	-1.26562	5.8911e-09	-2.37928e-10	-1.44282
6201103	chr12:6201103:C:T	2.78851e-08	-2.37928e-10	-1.1618	1.20387e-07	-2.37928e-10	-1.18454	8.97898e-09	-2.37928e-10	-1.02137
6201377	chr12:6201377:C:T	2.1054e-08	-2.37928e-10	-1.4428	9.35657e-08	-2.37928e-10	-1.43659	5.75066e-09	-2.37928e-10	-1.46694
6201477	chr12:6201477:G:A	2.7069e-08	-2.37928e-10	-1.1915	1.15438e-07	-2.37928e-10	-1.22652	9.71338e-09	-2.37928e-10	-0.942756
6201555	chr12:6201555:C:T	3.11358e-08	-2.37928e-10	-1.05153	1.32284e-07	-2.37928e-10	-1.0903	9.63819e-09	-2.37928e-10	-0.950526
6201684	chr12:6201684:A:G	1.74331e-07	1.33831	-0.667245	6.74733e-07	1.30838	-0.769321	3.84754e-08	1.49242	-1.05866
6201898	chr12:6201898:C:T	2.10051e-08	-2.37928e-10	-1.44513	9.06873e-08	-2.37928e-10	-1.46784	7.51302e-09	-2.37928e-10	-1.19962
6203149	chr12:6203149:T:C	2.43541e-07	1.61798	-0.612584	9.33825e-07	1.58065	-0.716616	5.55753e-08	1.79874	-0.997263
6203497	chr12:6203497:G:A	1.56093e-08	-0.327528	-1.4145	8.04172e-08	-0.138909	-1.44912	3.5734e-09	-0.457547	-1.4852
6203529	chr12:6203529:T:C	2.57596e-08	-2.37928e-10	-1.24108	1.12215e-07	-2.37928e-10	-1.25484	1.0387e-08	-2.37928e-10	-0.8757
6204193	chr12:6204193:G:T	2.28589e-08	-2.37928e-10	-1.36055	1.0539e-07	-2.37928e-10	-1.31759	9.47544e-09	-2.37928e-10	-0.967556
6204245	chr12:6204245:A:G	2.6348e-07	2.35985	-1.27577	7.5074e-07	2.02169	-1.37589	6.19959e-08	2.03694	-1.12614
6204282	chr12:6204282:A:C	7.17107e-08	-2.37928e-10	-0.217251	3.56071e-07	-2.37928e-10	-0.100124	2.33722e-08	-2.37928e-10	-0.0647116
6204879	chr12:6204879:C:T	4.49196e-07	2.5889	-0.971328	8.90331e-07	1.96364	-1.1473	7.31355e-08	1.98862	-0.912567
6205023	chr12:6205023:G:A	1.96472e-08	-2.37928e-10	-1.51196	8.77633e-08	-2.37928e-10	-1.50061	5.48752e-09	-2.37928e-10	-1.51378
6205501	chr12:6205501:G:T	2.59072e-08	-2.37928e-10	-1.23537	1.10661e-07	-2.37928e-10	-1.26878	1.28551e-08	-2.37928e-10	-0.662518
6206013	chr12:6206013:C:A	2.26479e-08	-2.37928e-10	-1.36982	1.06013e-07	-2.37928e-10	-1.31169	6.39621e-09	-2.37928e-10	-1.36055
6206321	chr12:6206321:C:G	1.41337e-08	-0.432768	-1.40856	7.14094e-08	-0.261001	-1.44582	4.38342e-09	-0.585806	-1.15262
6207165	chr12:6207165:A:C	5.16593e-08	-2.37928e-10	-0.545221	2.0813e-07	-2.37928e-10	-0.637089	1.18842e-08	-2.37928e-10	-0.741046
6207277	chr12:6207277:G:A	1.26948e-07	0.353889	-5.0546e-10	1.08337e-06	1.01258	-5.0546e-10	2.15439e-08	-0.146166	-5.0546e-10
6207295	chr12:6207295:C:T	1.99174e-08	-2.37928e-10	-1.4983	8.73941e-08	-2.37928e-10	-1.50483	5.63869e-09	-2.37928e-10	-1.48661
6207807	chr12:6207807:T:C	3.24481e-08	-2.37928e-10	-1.01025	1.49904e-07	-2.37928e-10	-0.965259	7.39321e-09	-2.37928e-10	-1.2157
6207825	chr12:6207825:G:T	2.25208e-08	-2.37928e-10	-1.37545	9.76968e-08	-2.37928e-10	-1.39339	6.51842e-09	-2.37928e-10	-1.34163
6207842	chr12:6207842:C:T	3.02495e-08	-0.0678247	-1.01259	1.42329e-07	0.0787464	-1.09586	9.91567e-09	-0.270866	-0.651277
6208148	chr12:6208148:T:C	3.55881e-08	0.433827	-1.35171	7.91849e-08	-0.158267	-1.4452	1.13407e-08	0.389649	-1.17751
6208306	chr12:6208306:C:T	2.08294e-08	-2.37928e-10	-1.45353	9.35719e-08	-2.37928e-10	-1.43652	5.44256e-09	-2.37928e-10	-1.52201
6208778	chr12:6208778:G:A	5.39075e-08	-2.37928e-10	-0.502621	2.56822e-07	-2.37928e-10	-0.426871	1.09133e-08	-2.37928e-10	-0.826282
6210144	chr12:6210144:G:A	1.96451e-08	-2.37928e-10	-1.51207	8.5725e-08	-2.37928e-10	-1.52411	5.41683e-09	-2.37928e-10	-1.52675
6210578	chr12:6210578:C:T	1.99548e-08	-2.37928e-10	-1.49642	8.90772e-08	-2.37928e-10	-1.48575	5.59298e-09	-2.37928e-10	-1.49475
6210671	chr12:6210671:G:A	2.99949e-08	-0.124998	-0.963867	1.38564e-07	0.00149486	-1.04541	1.10929e-08	-0.201227	-0.608724
6211220	chr12:6211220:C:T	2.10892e-08	-0.446996	-0.994135	9.10327e-08	-0.420097	-1.04394	4.09125e-09	-0.792344	-1.01507
6211232	chr12:6211232:G:A	2.50718e-08	-2.37928e-10	-1.26815	1.09517e-07	-2.37928e-10	-1.27918	6.6582e-09	-2.37928e-10	-1.32041
6211558	chr12:6211558:G:A	1.96327e-08	-2.37928e-10	-1.5127	8.74443e-08	-2.37928e-10	-1.50425	5.42001e-09	-2.37928e-10	-1.52616
6212696	chr12:6212696:C:G	2.43017e-08	-0.356325	-0.943021	1.07763e-07	-0.268551	-1.02677	8.86606e-09	-0.417526	-0.616503
6212909	chr12:6212909:A:G	2.59403e-08	-2.37928e-10	-1.23409	1.10295e-07	-2.37928e-10	-1.2721	1.27998e-08	-2.37928e-10	-0.666827
6213149	chr12:6213149:T:C	2.42426e-08	-2.37928e-10	-1.30178	1.04613e-07	-2.37928e-10	-1.32499	7.01473e-09	-2.37928e-10	-1.26825
6213335	chr12:6213335:A:G	1.94241e-08	-2.37928e-10	-1.52338	8.61374e-08	-2.37928e-10	-1.51931	5.87189e-09	-2.37928e-10	-1.44608
6213651	chr12:6213651:T:C	5.2974e-07	3.29994	-1.51744	1.46925e-06	2.84279	-1.52553	1.22312e-07	3.08436	-1.49405
6213826	chr12:6213826:C:T	2.00542e-08	-2.37928e-10	-1.49145	8.88714e-08	-2.37928e-10	-1.48806	6.83857e-09	-2.37928e-10	-1.29368
6213828	chr12:6213828:A:C	2.00623e-08	-2.37928e-10	-1.49105	8.89095e-08	-2.37928e-10	-1.48763	6.84565e-09	-2.37928e-10	-1.29265
6214035	chr12:6214035:C:A	2.07234e-08	-2.37928e-10	-1.45863	9.65633e-08	-2.37928e-10	-1.40506	6.36e-09	-2.37928e-10	-1.36623
6214134	chr12:6214134:T:A	4.18964e-08	0.286416	-1.04111	2.8348e-07	0.752961	-1.08107	2.10226e-08	0.63633	-0.806991
6214227	chr12:6214227:C:A	2.52018e-08	-2.37928e-10	-1.26298	1.14064e-07	-2.37928e-10	-1.2385	6.59822e-09	-2.37928e-10	-1.32946
6214361	chr12:6214361:T:C	2.01974e-08	-2.37928e-10	-1.48434	9.04839e-08	-2.37928e-10	-1.47008	5.43943e-09	-2.37928e-10	-1.52259
6215435	chr12:6215435:C:T	2.68631e-08	-2.37928e-10	-1.19914	1.16079e-07	-2.37928e-10	-1.22099	7.5924e-09	-2.37928e-10	-1.18911
6215604	chr12:6215604:G:A	2.04069e-08	-2.37928e-10	-1.47402	8.9145e-08	-2.37928e-10	-1.48499	6.726e-09	-2.37928e-10	-1.31028
6215795	chr12:6215795:C:T	1.98266e-08	-2.37928e-10	-1.50287	8.65989e-08	-2.37928e-10	-1.51397	6.44173e-09	-2.37928e-10	-1.35346
6215805	chr12:6215805:C:T	2.23525e-08	-2.37928e-10	-1.38295	9.47127e-08	-2.37928e-10	-1.42441	7.99477e-09	-2.37928e-10	-1.13747
6215862	chr12:6215862:A:G	4.09439e-08	-0.160716	-0.616972	2.44787e-07	0.216757	-0.69162	2.59383e-08	0.14763	-0.10817
6216522	chr12:6216522:T:C	2.34429e-08	-0.0812002	-1.25412	1.69494e-07	0.441969	-1.2844	1.00255e-08	0.168557	-1.07968
6216786	chr12:6216786:C:T	9.69306e-07	2.38669	-5.0546e-10	2.02713e-06	1.63912	-5.0546e-10	1.88327e-07	2.02192	-5.0546e-10
6216886	chr12:6216886:TTTA:T	2.30407e-08	-2.37928e-10	-1.35263	1.03709e-07	-2.37928e-10	-1.33366	5.91195e-09	-2.37928e-10	-1.43928
6217461	chr12:6217461:G:A	2.46511e-08	-2.37928e-10	-1.28507	1.08288e-07	-2.37928e-10	-1.29046	7.31565e-09	-2.37928e-10	-1.22624
6217638	chr12:6217638:A:T	2.4621e-08	-2.37928e-10	-1.28629	1.08155e-07	-2.37928e-10	-1.29169	7.30574e-09	-2.37928e-10	-1.2276
6217842	chr12:6217842:A:G	1.1825e-07	1.78409	-1.50118	1.25375e-07	0.293017	-1.43696	5.86361e-08	2.37256	-1.51747
6217872	chr12:6217872:C:T	1.94226e-08	-2.37928e-10	-1.52345	8.61345e-08	-2.37928e-10	-1.51934	5.83566e-09	-2.37928e-10	-1.45227
6218083	chr12:6218083:T:C	3.14244e-08	-2.37928e-10	-1.04231	1.26269e-07	-2.37928e-10	-1.13684	1.08552e-08	-2.37928e-10	-0.831614
6218271	chr12:6218271:A:G	1.37711e-08	-1.86732	-5.0546e-10	6.29983e-08	-1.83215	-5.0546e-10	5.46332e-09	-1.5182	-5.0546e-10
6218823	chr12:6218823:T:C	1.13717e-07	1.72506	-1.48124	1.22728e-07	0.234104	-1.39939	5.57115e-08	2.30577	-1.50184
6218892	chr12:6218892:C:T	4.30469e-08	-2.37928e-10	-0.727601	1.98087e-07	-2.37928e-10	-0.686545	8.47325e-09	-2.37928e-10	-1.07935
6219154	chr12:6219154:C:T	3.54747e-07	2.62746	-1.24595	6.69562e-07	1.82668	-1.29531	2.62857e-07	3.68483	-1.32948
6219166	chr12:6219166:C:T	3.35583e-08	-2.37928e-10	-0.976606	1.44219e-07	-2.37928e-10	-1.00392	8.00606e-09	-2.37928e-10	-1.13606
6220450	chr12:6220450:T:C	2.49106e-08	-2.37928e-10	-1.2746	1.12594e-07	-2.37928e-10	-1.25147	6.83833e-09	-2.37928e-10	-1.29372
6220629	chr12:6220629:T:C	2.5337e-08	-2.37928e-10	-1.25762	1.0459e-07	-2.37928e-10	-1.3252	8.32862e-09	-2.37928e-10	-1.09656
6220687	chr12:6220687:AAGAG:A	1.93961e-08	-2.37928e-10	-1.52482	8.63704e-08	-2.37928e-10	-1.51661	5.75588e-09	-2.37928e-10	-1.46604
6221149	chr12:6221149:T:TA	1.33545e-08	-1.89804	-5.0546e-10	5.94379e-08	-1.89032	-5.0546e-10	3.69939e-09	-1.90809	-5.0546e-10
6221306	chr12:6221306:G:A	1.44237e-08	-1.82102	-5.0546e-10	6.27035e-08	-1.83684	-5.0546e-10	4.9398e-09	-1.61893	-5.0546e-10
6221446	chr12:6221446:C:T	2.58839e-08	-2.37928e-10	-1.23627	1.16969e-07	-2.37928e-10	-1.21335	7.12052e-09	-2.37928e-10	-1.25328
6221861	chr12:6221861:G:A	1.97909e-08	-2.37928e-10	-1.50467	8.67553e-08	-2.37928e-10	-1.51216	6.74229e-09	-2.37928e-10	-1.30786
6221878	chr12:6221878:C:G	1.93571e-08	-2.37928e-10	-1.52683	8.55516e-08	-2.37928e-10	-1.52613	6.00271e-09	-2.37928e-10	-1.42405
6222042	chr12:6222042:C:T	3.28134e-09	-1.89738	-1.40426	1.57779e-08	-1.74725	-1.46939	1.35831e-09	-1.46028	-1.44974
6222176	chr12:6222176:G:A	2.04777e-08	-1.47056	-5.0546e-10	6.68298e-08	-1.7731	-5.0546e-10	6.4883e-09	-1.34626	-5.0546e-10
6222262	chr12:6222262:G:A	7.70103e-08	-2.37928e-10	-0.145952	3.35505e-07	-2.37928e-10	-0.159616	1.72e-08	-2.37928e-10	-0.371351
6222321	chr12:6222321:C:T	1.82173e-08	-1.58752	-5.0546e-10	5.87142e-08	-1.90257	-5.0546e-10	9.59567e-09	-0.954947	-5.0546e-10
6222323	chr12:6222323:A:T	1.82503e-08	-1.58571	-5.0546e-10	5.87504e-08	-1.90196	-5.0546e-10	9.62766e-09	-0.951619	-5.0546e-10
6222355	chr12:6222355:T:C	3.01443e-08	-2.37928e-10	-1.0839	1.38395e-07	-2.37928e-10	-1.04514	6.63957e-09	-2.37928e-10	-1.32321
6222415	chr12:6222415:C:G	2.6504e-08	-2.37928e-10	-1.2126	1.19722e-07	-2.37928e-10	-1.19008	7.31319e-09	-2.37928e-10	-1.22658
6222428	chr12:6222428:A:G	3.36995e-08	-2.37928e-10	-0.972407	1.34711e-07	-2.37928e-10	-1.07212	1.19404e-08	-2.37928e-10	-0.736334
6222525	chr12:6222525:G:A	2.55962e-08	-2.37928e-10	-1.24745	1.15494e-07	-2.37928e-10	-1.22603	7.06697e-09	-2.37928e-10	-1.26083
6222778	chr12:6222778:T:C	3.74116e-08	-2.37928e-10	-0.867911	1.65135e-07	-2.37928e-10	-0.868491	1.23087e-08	-2.37928e-10	-0.705955
6223017	chr12:6223017:A:G	1.9359e-08	-2.37928e-10	-1.52673	8.55393e-08	-2.37928e-10	-1.52628	5.50174e-09	-2.37928e-10	-1.5112
6223032	chr12:6223032:C:G	3.12736e-08	-2.37928e-10	-1.04712	1.25795e-07	-2.37928e-10	-1.1406	1.09563e-08	-2.37928e-10	-0.822344
6223144	chr12:6223144:G:C	1.26721e-07	1.66206	-1.30996	4.32567e-07	1.43876	-1.34427	7.57918e-08	2.51635	-1.40461
6223354	chr12:6223354:C:T	3.01517e-08	-2.37928e-10	-1.08365	1.22029e-07	-2.37928e-10	-1.17099	1.04548e-08	-2.37928e-10	-0.8692
6223596	chr12:6223596:G:A	2.01103e-08	-2.37928e-10	-1.48866	8.84732e-08	-2.37928e-10	-1.49255	5.5476e-09	-2.37928e-10	-1.50289
6223721	chr12:6223721:G:A	3.30909e-09	-1.81111	-1.48211	1.38149e-08	-1.90575	-1.44376	1.10166e-09	-1.93017	-1.18927
6223760	chr12:6223760:G:A	1.38053e-08	-1.86484	-5.0546e-10	6.04341e-08	-1.8737	-5.0546e-10	4.92842e-09	-1.62124	-5.0546e-10
6223870	chr12:6223870:C:G	1.95061e-08	-2.37928e-10	-1.51917	8.63725e-08	-2.37928e-10	-1.51658	5.45279e-09	-2.37928e-10	-1.52013
6224039	chr12:6224039:C:T	4.72625e-09	-1.41593	-1.52083	1.285e-08	-1.92148	-1.50044	1.0182e-09	-1.74157	-1.45665
6224546	chr12:6224546:G:A	3.52303e-08	-2.37928e-10	-0.927986	1.49317e-07	-2.37928e-10	-0.969183	1.42524e-08	-2.37928e-10	-0.559333
6224562	chr12:6224562:G:C	2.31777e-08	-2.37928e-10	-1.3467	1.04282e-07	-2.37928e-10	-1.32815	6.40869e-09	-2.37928e-10	-1.3586
6224705	chr12:6224705:C:T	3.66433e-08	-2.37928e-10	-0.88866	1.45318e-07	-2.37928e-10	-0.996332	1.32232e-08	-2.37928e-10	-0.63429
6225208	chr12:6225208:C:T	1.42022e-07	0.466091	-5.0546e-10	2.19133e-06	1.71701	-5.0546e-10	2.13694e-08	-0.1543	-5.0546e-10
6225247	chr12:6225247:T:A	2.05152e-08	-2.37928e-10	-1.46872	9.08931e-08	-2.37928e-10	-1.46557	7.26383e-09	-2.37928e-10	-1.23335
6225719	chr12:6225719:C:T	3.48216e-08	-2.37928e-10	-0.939654	1.47894e-07	-2.37928e-10	-0.978755	1.40055e-08	-2.37928e-10	-0.576809
6226633	chr12:6226633:G:A	1.9495e-08	-2.37928e-10	-1.51973	8.57615e-08	-2.37928e-10	-1.52368	6.34817e-09	-2.37928e-10	-1.36809
6226733	chr12:6226733:A:G	6.18645e-08	-2.37928e-10	-0.364945	2.91216e-07	-2.37928e-10	-0.30119	2.557e-08	-2.37928e-10	0.0251604
6226741	chr12:6226741:A:G	1.96631e-08	-2.37928e-10	-1.51115	8.63102e-08	-2.37928e-10	-1.51731	6.57677e-09	-2.37928e-10	-1.33272
6227138	chr12:6227138:A:G	1.95762e-08	-2.37928e-10	-1.51558	8.7782e-08	-2.37928e-10	-1.5004	5.9671e-09	-2.37928e-10	-1.43
6227195	chr12:6227195:TA:T	2.02044e-08	-2.37928e-10	-1.48399	8.87802e-08	-2.37928e-10	-1.48909	5.69051e-09	-2.37928e-10	-1.47746
6227327	chr12:6227327:T:C	1.96993e-08	-2.37928e-10	-1.50931	8.83252e-08	-2.37928e-10	-1.49423	5.44692e-09	-2.37928e-10	-1.52121
6227377	chr12:6227377:T:C	2.55984e-08	-2.37928e-10	-1.24736	1.15273e-07	-2.37928e-10	-1.22795	7.09978e-09	-2.37928e-10	-1.25619
6227875	chr12:6227875:C:T	8.43736e-08	-0.054637	-5.0546e-10	6.42247e-07	0.489719	-5.0546e-10	8.89689e-09	-1.03056	-5.0546e-10
6227910	chr12:6227910:G:A	1.73037e-08	-1.63897	-5.0546e-10	6.95148e-08	-1.73371	-5.0546e-10	3.9629e-09	-1.83928	-5.0546e-10
6228014	chr12:6228014:G:C	3.41629e-08	-2.37928e-10	-0.958751	1.36398e-07	-2.37928e-10	-1.05968	1.21491e-08	-2.37928e-10	-0.719006
6228121	chr12:6228121:G:A	2.2256e-08	-2.37928e-10	-1.38728	9.79061e-08	-2.37928e-10	-1.39125	6.49117e-09	-2.37928e-10	-1.34582
6228132	chr12:6228132:T:A	3.1343e-08	-2.37928e-10	-1.0449	1.3467e-07	-2.37928e-10	-1.07243	7.25819e-09	-2.37928e-10	-1.23413
6228228	chr12:6228228:A:G	3.28749e-08	-2.37928e-10	-0.997183	1.31753e-07	-2.37928e-10	-1.09433	1.16076e-08	-2.37928e-10	-0.764602
6228265	chr12:6228265:A:C	3.29137e-08	-2.37928e-10	-0.996001	1.31949e-07	-2.37928e-10	-1.09284	1.15676e-08	-2.37928e-10	-0.768053
6228576	chr12:6228576:A:C	2.66623e-08	-2.37928e-10	-1.20664	1.12704e-07	-2.37928e-10	-1.25049	1.01313e-08	-2.37928e-10	-0.900634
6228709	chr12:6228709:C:T	3.25962e-08	-2.37928e-10	-1.00569	1.40085e-07	-2.37928e-10	-1.03301	7.91146e-09	-2.37928e-10	-1.14795
6228808	chr12:6228808:A:G	1.15413e-07	1.62922	-1.3706	2.05919e-07	0.610837	-1.25861	4.76431e-08	1.98201	-1.33453
6229471	chr12:6229471:C:T	5.78215e-08	1.04715	-1.47968	1.0742e-07	0.219043	-1.51755	1.71138e-08	1.10589	-1.48227
6229500	chr12:6229500:C:G	3.59143e-08	-2.37928e-10	-0.908757	1.42731e-07	-2.37928e-10	-1.01429	1.29932e-08	-2.37928e-10	-0.65183
6229679	chr12:6229679:A:G	2.52997e-08	-2.37928e-10	-1.2591	1.13901e-07	-2.37928e-10	-1.23992	7.01346e-09	-2.37928e-10	-1.26843
6229711	chr12:6229711:G:GTCC	1.96323e-08	-2.37928e-10	-1.51271	8.57515e-08	-2.37928e-10	-1.5238	6.18978e-09	-2.37928e-10	-1.39336
6229724	chr12:6229724:G:C	3.39209e-08	-2.37928e-10	-0.96586	1.35748e-07	-2.37928e-10	-1.06445	1.20796e-08	-2.37928e-10	-0.724741
6229963	chr12:6229963:G:A	3.20899e-08	-2.37928e-10	-1.02135	1.29112e-07	-2.37928e-10	-1.11458	1.12994e-08	-2.37928e-10	-0.791508
6230690	chr12:6230690:T:C	6.55268e-08	1.21934	-1.52677	1.16828e-07	0.289944	-1.5045	1.89104e-08	1.25017	-1.52672
6230697	chr12:6230697:A:G	2.26569e-08	0.157134	-1.52656	3.22304e-08	-1.00285	-1.49949	2.81918e-09	-0.67042	-1.5094
6231222	chr12:6231222:T:C	1.5591e-07	1.88376	-1.32437	5.06965e-07	1.60495	-1.35176	1.4032e-07	3.08571	-1.35804
6231901	chr12:6231901:T:C	2.44129e-08	-2.37928e-10	-1.29478	1.04875e-07	-2.37928e-10	-1.32248	6.21197e-09	-2.37928e-10	-1.38978
6232032	chr12:6232032:C:G	2.34264e-08	-2.37928e-10	-1.33603	1.05231e-07	-2.37928e-10	-1.31909	6.47941e-09	-2.37928e-10	-1.34763
6232145	chr12:6232145:TA:T	1.99079e-08	-2.37928e-10	-1.49878	8.68211e-08	-2.37928e-10	-1.5114	5.97475e-09	-2.37928e-10	-1.42872
6232333	chr12:6232333:G:A	1.55348e-08	-0.221189	-1.52562	3.5021e-08	-0.908145	-1.51116	7.27114e-09	0.243975	-1.47632
6232657	chr12:6232657:C:T	7.21439e-08	-2.37928e-10	-0.211228	3.31656e-07	-2.37928e-10	-0.171157	1.39171e-08	-2.37928e-10	-0.583141
6232902	chr12:6232902:T:C	1.93599e-08	-2.37928e-10	-1.52669	8.55515e-08	-2.37928e-10	-1.52614	5.53755e-09	-2.37928e-10	-1.50471
6233111	chr12:6233111:A:G	1.95142e-08	-2.37928e-10	-1.51875	8.57075e-08	-2.37928e-10	-1.52431	6.1496e-09	-2.37928e-10	-1.39987
6233890	chr12:6233890:C:T	1.94407e-08	-2.37928e-10	-1.52252	8.60152e-08	-2.37928e-10	-1.52073	5.6186e-09	-2.37928e-10	-1.49018
6233957	chr12:6233957:C:T	1.06288e-08	-0.647545	-1.47878	1.16533e-07	0.29312	-1.5102	9.54167e-09	0.565268	-1.52586
6233985	chr12:6233985:A:G	3.80119e-08	-2.37928e-10	-0.851991	1.66912e-07	-2.37928e-10	-0.85779	1.12729e-08	-2.37928e-10	-0.793861
6235008	chr12:6235008:A:G	1.5614e-07	1.82585	-1.26499	3.28932e-07	1.21356	-1.39296	1.07819e-07	2.52411	-1.05991
6235013	chr12:6235013:G:A	3.89787e-08	-2.37928e-10	-0.826875	1.7019e-07	-2.37928e-10	-0.838339	1.49082e-08	-2.37928e-10	-0.51435
6235220	chr12:6235220:C:G	3.80266e-08	-2.37928e-10	-0.851605	1.66977e-07	-2.37928e-10	-0.857398	1.12769e-08	-2.37928e-10	-0.793501
6235335	chr12:6235335:G:A	2.01919e-08	-2.37928e-10	-1.48461	8.86657e-08	-2.37928e-10	-1.49038	5.44775e-09	-2.37928e-10	-1.52106
6235659	chr12:6235659:C:A	2.35306e-08	-2.37928e-10	-1.33159	1.05975e-07	-2.37928e-10	-1.31206	7.26955e-09	-2.37928e-10	-1.23257
6235914	chr12:6235914:G:A	2.13914e-08	-0.03369	-1.39321	3.58778e-08	-0.912168	-1.48297	1.00988e-08	0.382338	-1.28618
6235977	chr12:6235977:A:G	2.29203e-08	-2.37928e-10	-1.35787	9.84027e-08	-2.37928e-10	-1.38619	8.33627e-09	-2.37928e-10	-1.09564
6236033	chr12:6236033:C:T	2.73007e-08	0.169695	-1.35268	7.51907e-08	-0.302547	-1.35268	1.39803e-08	0.88384	-1.46245
6236578	chr12:6236578:T:C	1.94359e-08	-2.37928e-10	-1.52277	8.64135e-08	-2.37928e-10	-1.51611	5.63661e-09	-2.37928e-10	-1.48698
6236590	chr12:6236590:C:T	1.94359e-08	-2.37928e-10	-1.52277	8.64135e-08	-2.37928e-10	-1.51611	5.63661e-09	-2.37928e-10	-1.48698
6236618	chr12:6236618:C:A	2.63575e-08	0.10293	-1.32107	7.91996e-08	-0.274421	-1.32886	1.38093e-08	0.858687	-1.4496
6236807	chr12:6236807:G:A	1.95228e-08	-2.37928e-10	-1.51831	8.59017e-08	-2.37928e-10	-1.52205	5.5255e-09	-2.37928e-10	-1.50689
6236826	chr12:6236826:TC:T	1.9555e-08	-2.37928e-10	-1.51666	8.71741e-08	-2.37928e-10	-1.50735	5.56276e-09	-2.37928e-10	-1.50016
6236926	chr12:6236926:A:G	4.4183e-09	-1.83592	-1.16822	1.97557e-08	-1.90838	-1.08343	1.2999e-09	-1.92717	-1.0268
6237221	chr12:6237221:T:C	2.81055e-08	0.147464	-1.30139	6.20427e-08	-0.630979	-1.21645	1.06447e-08	0.383297	-1.23449
6237289	chr12:6237289:C:T	3.17031e-08	-2.37928e-10	-1.03348	1.42226e-07	-2.37928e-10	-1.01783	9.39767e-09	-2.37928e-10	-0.975798
6237312	chr12:6237312:T:C	2.07563e-08	-0.0189918	-1.43805	3.51353e-08	-0.9093	-1.50675	9.70904e-09	0.403297	-1.3465
6237314	chr12:6237314:T:C	5.10834e-08	-2.37928e-10	-0.556432	2.22449e-07	-2.37928e-10	-0.570557	2.09424e-08	-2.37928e-10	-0.174483
6237721	chr12:6237721:G:C	5.36892e-08	-2.37928e-10	-0.506679	2.07735e-07	-2.37928e-10	-0.638992	2.57261e-08	-2.37928e-10	0.0312454
6238728	chr12:6238728:G:A	2.02856e-08	-2.37928e-10	-1.47998	9.33017e-08	-2.37928e-10	-1.43942	6.13602e-09	-2.37928e-10	-1.40208
6238975	chr12:6238975:T:G	2.80847e-08	-2.37928e-10	-1.15467	1.1867e-07	-2.37928e-10	-1.19891	5.78868e-09	-2.37928e-10	-1.46035
6238980	chr12:6238980:A:G	2.75573e-08	0.151947	-1.32557	6.05727e-08	-0.627774	-1.24364	1.03488e-08	0.387033	-1.26642
6239395	chr12:6239395:G:A	2.6348e-08	-2.37928e-10	-1.2185	1.19854e-07	-2.37928e-10	-1.18898	6.08953e-09	-2.37928e-10	-1.40969
6239434	chr12:6239434:T:C	1.64269e-08	-0.27112	-1.41985	3.10104e-08	-1.04558	-1.49535	5.96695e-09	-0.0935173	-1.33651
6239657	chr12:6239657:G:A	6.03478e-08	-2.37928e-10	-0.389767	2.8891e-07	-2.37928e-10	-0.309139	1.1923e-08	-2.37928e-10	-0.737786
6239693	chr12:6239693:G:A	3.7684e-09	-1.89827	-1.26497	1.85659e-08	-1.8603	-1.19362	1.14068e-09	-1.93472	-1.14992
6239760	chr12:6239760:A:G	1.91024e-08	-1.54008	-5.0546e-10	7.54762e-08	-1.65144	-5.0546e-10	4.22989e-09	-1.77408	-5.0546e-10
6239961	chr12:6239961:G:A	2.10085e-08	0.00498744	-1.44995	3.56399e-08	-0.889438	-1.51235	9.80036e-09	0.429562	-1.3634
6239973	chr12:6239973:A:G	1.93602e-08	-2.37928e-10	-1.52667	8.5731e-08	-2.37928e-10	-1.52404	5.76642e-09	-2.37928e-10	-1.46421
6240032	chr12:6240032:A:G	2.6156e-08	-2.37928e-10	-1.22581	1.19081e-07	-2.37928e-10	-1.19545	6.093e-09	-2.37928e-10	-1.40912
6240162	chr12:6240162:A:G	8.81203e-08	0.287869	-0.299058	2.21047e-07	-0.36492	-0.21196	5.26996e-08	0.915289	-0.166942
6240452	chr12:6240452:C:CA	2.7021e-08	-2.37928e-10	-1.19328	1.21786e-07	-2.37928e-10	-1.17299	8.04636e-09	-2.37928e-10	-1.13104
6240526	chr12:6240526:C:A	2.55047e-08	-2.37928e-10	-1.25103	1.15988e-07	-2.37928e-10	-1.22176	5.99847e-09	-2.37928e-10	-1.42476
6240540	chr12:6240540:G:A	2.53705e-08	-2.37928e-10	-1.2563	1.14118e-07	-2.37928e-10	-1.23802	7.51451e-09	-2.37928e-10	-1.19942
6240656	chr12:6240656:T:C	1.93826e-08	-2.37928e-10	-1.52551	8.6001e-08	-2.37928e-10	-1.52089	5.69905e-09	-2.37928e-10	-1.47596
6240661	chr12:6240661:C:G	3.01917e-08	-2.37928e-10	-1.08232	1.26888e-07	-2.37928e-10	-1.13195	5.9641e-09	-2.37928e-10	-1.4305
6241067	chr12:6241067:A:G	2.36217e-08	-2.37928e-10	-1.32772	1.02177e-07	-2.37928e-10	-1.34855	8.38116e-09	-2.37928e-10	-1.09027
6241255	chr12:6241255:C:CTT	2.47332e-08	-2.37928e-10	-1.28174	1.10487e-07	-2.37928e-10	-1.27035	7.21433e-09	-2.37928e-10	-1.24019
6241256	chr12:6241256:A:AAAT	2.47532e-08	-2.37928e-10	-1.28094	1.10577e-07	-2.37928e-10	-1.26954	7.22047e-09	-2.37928e-10	-1.23934
6241858	chr12:6241858:G:A	3.92838e-08	-2.37928e-10	-0.81908	1.72051e-07	-2.37928e-10	-0.827462	1.54698e-08	-2.37928e-10	-0.477369
6242072	chr12:6242072:T:C	2.05609e-08	-2.37928e-10	-1.4665	9.16673e-08	-2.37928e-10	-1.45709	5.54391e-09	-2.37928e-10	-1.50356
6242168	chr12:6242168:C:T	5.32046e-08	-2.37928e-10	-0.515747	2.07376e-07	-2.37928e-10	-0.64072	2.31108e-08	-2.37928e-10	-0.0759609
6242440	chr12:6242440:A:C	2.47517e-08	-2.37928e-10	-1.281	1.10566e-07	-2.37928e-10	-1.26964	7.22009e-09	-2.37928e-10	-1.23939
6242980	chr12:6242980:G:A	5.46035e-08	-2.37928e-10	-0.489793	2.1248e-07	-2.37928e-10	-0.616406	2.38207e-08	-2.37928e-10	-0.0457054
6243095	chr12:6243095:A:G	2.44342e-08	-2.37928e-10	-1.29391	1.09857e-07	-2.37928e-10	-1.27607	7.2735e-09	-2.37928e-10	-1.23202
6243468	chr12:6243468:G:T	2.42476e-08	-2.37928e-10	-1.30157	1.08847e-07	-2.37928e-10	-1.28531	7.12711e-09	-2.37928e-10	-1.25235
6243547	chr12:6243547:T:C	5.21215e-09	-1.88586	-0.953039	5.71248e-08	-0.775281	-1.15473	1.9809e-09	-1.59199	-0.940723
6243646	chr12:6243646:G:A	3.53123e-08	-2.37928e-10	-0.92566	1.54957e-07	-2.37928e-10	-0.932108	1.34036e-08	-2.37928e-10	-0.620737
6243721	chr12:6243721:C:T	9.74289e-09	-1.17992	-1.03343	1.84755e-07	0.410432	-1.16665	5.50871e-09	-0.62162	-0.888309
6243831	chr12:6243831:G:T	4.85859e-08	0.884942	-1.4915	2.47767e-07	1.06356	-1.52632	3.89206e-08	1.76627	-1.321
6244105	chr12:6244105:T:C	2.30609e-08	-2.37928e-10	-1.35175	1.01337e-07	-2.37928e-10	-1.35681	6.21713e-09	-2.37928e-10	-1.38895
6244600	chr12:6244600:G:A	1.94682e-08	-2.37928e-10	-1.52111	8.66852e-08	-2.37928e-10	-1.51297	5.60896e-09	-2.37928e-10	-1.49189
6244644	chr12:6244644:G:A	2.77623e-08	-2.37928e-10	-1.16621	1.17662e-07	-2.37928e-10	-1.20744	5.75915e-09	-2.37928e-10	-1.46547
6244890	chr12:6244890:G:A	1.93612e-08	-2.37928e-10	-1.52662	8.55529e-08	-2.37928e-10	-1.52612	5.49852e-09	-2.37928e-10	-1.51178
6245130	chr12:6245130:A:T	1.94715e-08	-2.37928e-10	-1.52094	8.55608e-08	-2.37928e-10	-1.52603	5.53659e-09	-2.37928e-10	-1.50488
6245206	chr12:6245206:C:T	2.78888e-08	-2.37928e-10	-1.16167	1.16684e-07	-2.37928e-10	-1.21578	1.0115e-08	-2.37928e-10	-0.902237
6245679	chr12:6245679:G:A	2.23816e-08	-2.37928e-10	-1.38165	9.86569e-08	-2.37928e-10	-1.38361	6.06585e-09	-2.37928e-10	-1.41359
6245997	chr12:6245997:C:T	2.35901e-08	-1.32906	-5.0546e-10	8.78811e-08	-1.49927	-5.0546e-10	4.1003e-09	-1.8052	-5.0546e-10
6246014	chr12:6246014:C:T	2.6964e-08	-2.37928e-10	-1.19539	1.141e-07	-2.37928e-10	-1.23818	5.6898e-09	-2.37928e-10	-1.47758
6246095	chr12:6246095:T:C	3.10168e-08	-2.37928e-10	-1.05536	1.09507e-07	-2.37928e-10	-1.27926	1.16608e-08	-2.37928e-10	-0.760025
6246100	chr12:6246100:C:T	2.4255e-08	-2.37928e-10	-1.30127	1.03484e-07	-2.37928e-10	-1.33583	5.46152e-09	-2.37928e-10	-1.51853
6246402	chr12:6246402:G:A	2.67872e-08	-2.37928e-10	-1.20197	1.16109e-07	-2.37928e-10	-1.22072	6.83822e-09	-2.37928e-10	-1.29373
6246468	chr12:6246468:G:A	1.31988e-08	-1.90977	-5.0546e-10	5.89533e-08	-1.89851	-5.0546e-10	3.60252e-09	-1.93463	-5.0546e-10
6246614	chr12:6246614:G:C	1.93805e-08	-2.37928e-10	-1.52562	8.55175e-08	-2.37928e-10	-1.52653	5.51627e-09	-2.37928e-10	-1.50856
6247730	chr12:6247730:A:C	1.95107e-08	-2.37928e-10	-1.51893	8.59713e-08	-2.37928e-10	-1.52124	5.42041e-09	-2.37928e-10	-1.52609
6247749	chr12:6247749:C:T	1.94473e-08	-2.37928e-10	-1.52218	8.73773e-08	-2.37928e-10	-1.50502	6.14186e-09	-2.37928e-10	-1.40113
6247947	chr12:6247947:A:G	1.9768e-08	-2.37928e-10	-1.50582	8.68957e-08	-2.37928e-10	-1.51055	5.7115e-09	-2.37928e-10	-1.47378
6248582	chr12:6248582:T:A	4.03511e-08	-2.37928e-10	-0.792273	1.76975e-07	-2.37928e-10	-0.799246	1.59468e-08	-2.37928e-10	-0.447001
6248692	chr12:6248692:T:A	2.53858e-08	-2.37928e-10	-1.2557	1.0785e-07	-2.37928e-10	-1.29452	5.57136e-09	-2.37928e-10	-1.49862
6248805	chr12:6248805:T:C	3.18366e-08	-2.37928e-10	-1.02927	1.39756e-07	-2.37928e-10	-1.03536	1.36859e-08	-2.37928e-10	-0.599891
6248841	chr12:6248841:T:C	3.94688e-09	-1.91307	-1.2039	2.99589e-08	-1.24912	-1.32631	1.12494e-09	-1.72148	-1.37705
6249407	chr12:6249407:T:C	2.41299e-08	-2.37928e-10	-1.30644	1.08577e-07	-2.37928e-10	-1.28779	7.19662e-09	-2.37928e-10	-1.24265
6250147	chr12:6250147:C:T	2.12475e-08	-2.37928e-10	-1.43365	9.45172e-08	-2.37928e-10	-1.42647	6.10845e-09	-2.37928e-10	-1.40659
6250706	chr12:6250706:A:G	7.05249e-09	-1.61419	-0.92232	3.41653e-08	-1.58484	-0.859206	1.04314e-09	-1.86169	-1.31234
6250883	chr12:6250883:A:G	4.65224e-08	-2.37928e-10	-0.649958	1.82817e-07	-2.37928e-10	-0.766766	1.98933e-08	-2.37928e-10	-0.225879
6250901	chr12:6250901:C:T	2.23931e-08	-2.37928e-10	-1.38114	9.67072e-08	-2.37928e-10	-1.40357	6.90661e-09	-2.37928e-10	-1.28378
6250993	chr12:6250993:A:C	2.64758e-08	-2.37928e-10	-1.21366	1.12156e-07	-2.37928e-10	-1.25537	5.65568e-09	-2.37928e-10	-1.4836
6251080	chr12:6251080:G:A	2.12603e-08	-2.37928e-10	-1.43305	9.45764e-08	-2.37928e-10	-1.42585	6.11315e-09	-2.37928e-10	-1.40582
6251838	chr12:6251838:G:A	3.45588e-09	-1.72698	-1.52284	1.23466e-08	-1.93521	-1.52667	1.43218e-09	-1.33573	-1.52132
6251936	chr12:6251936:A:G	7.8919e-08	-2.37928e-10	-0.121469	3.00206e-07	-2.37928e-10	-0.270785	3.6918e-08	-2.37928e-10	0.392439
6252370	chr12:6252370:G:A	2.4676e-08	-2.37928e-10	-1.28406	1.10918e-07	-2.37928e-10	-1.26646	7.3666e-09	-2.37928e-10	-1.2193
6252527	chr12:6252527:G:A	1.60837e-08	-1.71209	-5.0546e-10	7.20139e-08	-1.69839	-5.0546e-10	4.47748e-09	-1.7172	-5.0546e-10
6252792	chr12:6252792:C:T	2.23134e-08	-2.37928e-10	-1.38471	9.94229e-08	-2.37928e-10	-1.37587	6.46024e-09	-2.37928e-10	-1.35059
6252835	chr12:6252835:C:T	3.70551e-09	-1.81469	-1.36538	1.59859e-08	-1.89824	-1.30531	1.56357e-09	-1.55716	-1.21213
6252992	chr12:6252992:C:T	6.08312e-09	-1.57701	-1.10736	2.0358e-08	-1.93506	-1.02672	2.90111e-09	-1.21136	-0.939806
6253196	chr12:6253196:A:G	5.38308e-09	-1.33735	-1.46928	5.2135e-08	-0.577601	-1.44382	1.63308e-09	-1.28557	-1.44022
6253820	chr12:6253820:A:G	1.25867e-07	1.48288	-1.13755	3.81901e-07	1.24115	-1.27124	2.11607e-07	3.01842	-0.879951
6253867	chr12:6253867:T:C	2.10858e-08	-2.37928e-10	-1.44129	9.1089e-08	-2.37928e-10	-1.46342	6.99441e-09	-2.37928e-10	-1.27115
6254134	chr12:6254134:A:G	1.28277e-07	1.87473	-1.51043	4.72148e-07	1.70765	-1.52561	1.90021e-07	3.54899	-1.51811
6254175	chr12:6254175:T:G	1.34141e-08	-1.89359	-5.0546e-10	6.23028e-08	-1.84325	-5.0546e-10	3.60053e-09	-1.93518	-5.0546e-10
6254408	chr12:6254408:G:A	7.51408e-08	1.14762	-1.31815	3.19074e-07	1.04288	-1.25271	8.44197e-08	2.66817	-1.44863
6254617	chr12:6254617:G:A	2.74586e-08	-2.37928e-10	-1.17721	1.24024e-07	-2.37928e-10	-1.15478	8.31138e-09	-2.37928e-10	-1.09863
6254772	chr12:6254772:C:T	2.56215e-08	-2.37928e-10	-1.24646	1.11559e-07	-2.37928e-10	-1.2607	1.11559e-08	-2.37928e-10	-0.804294
6254806	chr12:6254806:A:G	2.25993e-07	-2.37928e-10	0.930614	8.01171e-07	-2.37928e-10	0.71082	1.33813e-07	-2.37928e-10	1.68018
6255121	chr12:6255121:C:A	1.90476e-08	-0.294177	-1.24877	2.84369e-07	0.846622	-1.1716	1.28763e-08	0.582801	-1.24367
6255142	chr12:6255142:C:A	2.90594e-08	-2.37928e-10	-1.12055	1.22346e-07	-2.37928e-10	-1.1684	5.8756e-09	-2.37928e-10	-1.44545
6255186	chr12:6255186:G:A	4.79451e-09	-1.51892	-1.4035	1.46227e-08	-1.93174	-1.36094	2.24468e-09	-1.1417	-1.266
6255473	chr12:6255473:T:C	4.3377e-09	-1.49575	-1.5268	3.8615e-08	-0.797467	-1.52415	1.26039e-09	-1.45902	-1.52581
6255622	chr12:6255622:C:T	2.24272e-08	-2.37928e-10	-1.37962	9.99583e-08	-2.37928e-10	-1.3705	6.49938e-09	-2.37928e-10	-1.34455
6256202	chr12:6256202:G:A	1.72412e-07	0.659993	-5.0546e-10	1.88218e-06	1.56493	-5.0546e-10	1.91676e-08	-0.263036	-5.0546e-10
6256707	chr12:6256707:C:T	1.93731e-08	-2.37928e-10	-1.52601	8.62494e-08	-2.37928e-10	-1.51801	5.8684e-09	-2.37928e-10	-1.44668
6256931	chr12:6256931:T:C	9.19948e-09	-1.57889	-0.691849	4.45582e-08	-1.75679	-0.421666	1.88702e-09	-1.90168	-0.679577
6256949	chr12:6256949:T:C	1.0687e-07	1.51092	-1.32919	3.36806e-07	1.26707	-1.42282	1.76165e-07	3.08567	-1.13051
6257020	chr12:6257020:C:T	1.9921e-08	-2.37928e-10	-1.49812	8.75629e-08	-2.37928e-10	-1.5029	5.42966e-09	-2.37928e-10	-1.52438
6257624	chr12:6257624:T:C	2.13738e-08	-2.37928e-10	-1.42773	9.3519e-08	-2.37928e-10	-1.43709	5.62213e-09	-2.37928e-10	-1.48955
6258063	chr12:6258063:A:G	5.35047e-09	-1.50766	-1.30504	1.63837e-08	-1.93057	-1.2484	2.61428e-09	-1.12817	-1.1271
6258095	chr12:6258095:C:T	1.94061e-08	-2.37928e-10	-1.52431	8.6308e-08	-2.37928e-10	-1.51733	5.74069e-09	-2.37928e-10	-1.46868
6258249	chr12:6258249:A:G	5.21127e-09	-1.46405	-1.37502	1.522e-08	-1.92462	-1.32802	2.5273e-09	-1.06693	-1.22217
6258386	chr12:6258386:C:T	4.49042e-09	-1.51867	-1.46928	1.35311e-08	-1.93101	-1.43926	2.0267e-09	-1.14072	-1.36913
6258644	chr12:6258644:T:C	2.69011e-08	-2.37928e-10	-1.19772	1.13602e-07	-2.37928e-10	-1.24255	5.7517e-09	-2.37928e-10	-1.46676
6258752	chr12:6258752:C:G	2.83849e-08	-2.37928e-10	-1.14403	1.33897e-07	-2.37928e-10	-1.07818	6.7084e-09	-2.37928e-10	-1.3129
6258979	chr12:6258979:A:T	2.1524e-08	-2.37928e-10	-1.42072	9.57456e-08	-2.37928e-10	-1.41356	6.18795e-09	-2.37928e-10	-1.39366
6259231	chr12:6259231:G:A	1.93987e-08	-2.37928e-10	-1.52469	8.54964e-08	-2.37928e-10	-1.52678	5.76776e-09	-2.37928e-10	-1.46397
6259355	chr12:6259355:T:A	2.04053e-08	-2.37928e-10	-1.4741	9.07492e-08	-2.37928e-10	-1.46715	6.17652e-09	-2.37928e-10	-1.3955
6259739	chr12:6259739:C:T	5.37518e-09	-1.56653	-1.24157	1.79254e-08	-1.93216	-1.15687	1.96097e-09	-1.19649	-1.34633
6260869	chr12:6260869:C:T	2.60334e-08	-0.123048	-1.10746	1.45771e-07	0.299083	-1.2923	1.10285e-08	-0.202907	-0.612868
6261909	chr12:6261909:G:C	1.93926e-08	-2.37928e-10	-1.525	8.57427e-08	-2.37928e-10	-1.5239	6.01155e-09	-2.37928e-10	-1.42258
6261911	chr12:6261911:T:C	2.84519e-08	0.3549	-1.49658	1.02612e-07	0.0870347	-1.43133	4.51514e-09	-0.199702	-1.50912
6262256	chr12:6262256:A:G	1.71914e-08	-0.395642	-1.24984	9.56582e-08	-0.14031	-1.27416	5.80985e-09	-0.0850412	-1.37166
6262270	chr12:6262270:A:G	2.3105e-08	-2.37928e-10	-1.34984	1.04143e-07	-2.37928e-10	-1.32949	7.78056e-09	-2.37928e-10	-1.16463
6262612	chr12:6262612:A:G	4.16692e-08	-2.37928e-10	-0.760128	1.83906e-07	-2.37928e-10	-0.760827	1.26835e-08	-2.37928e-10	-0.675954
6263215	chr12:6263215:T:C	7.19262e-09	-1.44678	-1.07005	2.65339e-08	-1.64077	-1.05606	4.57576e-09	-0.339411	-1.35608
6263242	chr12:6263242:G:A	1.05553e-08	-0.857067	-1.27619	9.0213e-08	-0.205827	-1.26725	2.67218e-09	-1.02874	-1.20463
6263643	chr12:6263643:C:G	1.98478e-08	-2.37928e-10	-1.5018	9.01177e-08	-2.37928e-10	-1.47414	5.43541e-09	-2.37928e-10	-1.52332
6264407	chr12:6264407:A:G	5.65204e-09	-1.32653	-1.43134	5.33026e-08	-0.511676	-1.48759	1.47024e-09	-1.51048	-1.32035
6264871	chr12:6264871:G:A	2.79561e-08	-2.37928e-10	-1.15925	1.36002e-07	-2.37928e-10	-1.06258	9.186e-09	-2.37928e-10	-0.998579
6265110	chr12:6265110:G:A	1.36433e-08	-1.87664	-5.0546e-10	6.69034e-08	-1.772	-5.0546e-10	3.7164e-09	-1.9035	-5.0546e-10
6265376	chr12:6265376:A:T	2.74158e-08	-2.37928e-10	-1.17877	1.23709e-07	-2.37928e-10	-1.15732	7.73182e-09	-2.37928e-10	-1.17091
6265603	chr12:6265603:T:A	5.52065e-08	0.133556	-0.612367	6.34902e-07	1.05319	-0.574973	9.10796e-09	-0.385897	-0.621214
6266273	chr12:6266273:A:G	2.07423e-08	-1.45772	-5.0546e-10	6.67332e-08	-1.77455	-5.0546e-10	5.61471e-09	-1.49087	-5.0546e-10
6266484	chr12:6266484:C:G	4.54583e-08	-2.37928e-10	-0.673097	1.83565e-07	-2.37928e-10	-0.762683	1.69194e-08	-2.37928e-10	-0.387799
6266580	chr12:6266580:C:A	2.25159e-08	-2.37928e-10	-1.37567	1.01461e-07	-2.37928e-10	-1.35558	6.40684e-09	-2.37928e-10	-1.35889
6266754	chr12:6266754:C:T	1.55805e-08	-1.74387	-5.0546e-10	6.08481e-08	-1.86687	-5.0546e-10	3.74152e-09	-1.89677	-5.0546e-10
6267020	chr12:6267020:A:G	3.36104e-08	-2.37928e-10	-0.975056	1.39863e-07	-2.37928e-10	-1.03459	8.78063e-09	-2.37928e-10	-1.04371
6267262	chr12:6267262:A:G	6.29147e-09	-1.85833	-0.792365	2.89988e-08	-1.78296	-0.825034	2.01432e-09	-1.91067	-0.605313
6267416	chr12:6267416:C:T	2.63811e-08	-2.37928e-10	-1.21725	1.1196e-07	-2.37928e-10	-1.25712	8.28653e-09	-2.37928e-10	-1.10163
6267451	chr12:6267451:T:C	2.70743e-08	-2.37928e-10	-1.19131	1.21994e-07	-2.37928e-10	-1.17128	6.9087e-09	-2.37928e-10	-1.28348
6267517	chr12:6267517:G:A	1.55431e-08	-1.74627	-5.0546e-10	7.3469e-08	-1.67839	-5.0546e-10	3.80874e-09	-1.87896	-5.0546e-10
6267915	chr12:6267915:G:A	2.37889e-08	-2.37928e-10	-1.32067	1.02259e-07	-2.37928e-10	-1.34775	6.20309e-09	-2.37928e-10	-1.39121
6267929	chr12:6267929:G:A	1.32541e-08	-1.90558	-5.0546e-10	6.51645e-08	-1.79834	-5.0546e-10	3.88657e-09	-1.85873	-5.0546e-10
6268085	chr12:6268085:G:C	7.83494e-09	-1.0343	-1.397	3.39467e-08	-1.08174	-1.36872	2.13107e-09	-1.02458	-1.43506
6268187	chr12:6268187:C:A	4.36357e-09	-1.92761	-1.089	2.40975e-08	-1.88081	-0.912338	1.30865e-09	-1.703	-1.24427
6268256	chr12:6268256:AAAT:A	2.16528e-08	-2.37928e-10	-1.41476	9.8294e-08	-2.37928e-10	-1.38729	5.78536e-09	-2.37928e-10	-1.46093
6268542	chr12:6268542:C:T	1.93593e-08	-2.37928e-10	-1.52672	8.55353e-08	-2.37928e-10	-1.52632	5.48853e-09	-2.37928e-10	-1.5136
6269131	chr12:6269131:T:C	3.61996e-09	-1.71216	-1.49127	1.75253e-08	-1.61874	-1.49287	1.15228e-09	-1.60459	-1.46992
6269439	chr12:6269439:G:A	9.69696e-09	-0.763144	-1.45494	3.09095e-08	-1.20498	-1.33921	2.12259e-09	-0.98075	-1.48287
6269473	chr12:6269473:C:T	1.25865e-07	-2.37928e-10	0.345319	5.24035e-07	-2.37928e-10	0.286305	4.96955e-08	-2.37928e-10	0.689655
6269718	chr12:6269718:G:A	2.62501e-08	-2.37928e-10	-1.22222	1.1743e-07	-2.37928e-10	-1.20941	6.78239e-09	-2.37928e-10	-1.30193
6269788	chr12:6269788:T:G	1.96529e-08	-2.37928e-10	-1.51166	8.59953e-08	-2.37928e-10	-1.52096	5.74901e-09	-2.37928e-10	-1.46723
6269804	chr12:6269804:A:G	7.11864e-09	-1.27167	-1.25551	2.34417e-08	-1.50728	-1.31346	1.96357e-09	-1.38681	-1.15468
6270188	chr12:6270188:T:G	3.74485e-08	-2.37928e-10	-0.866925	1.8608e-07	-2.37928e-10	-0.749079	1.28099e-08	-2.37928e-10	-0.666042
6270292	chr12:6270292:T:C	1.93571e-08	-2.37928e-10	-1.52683	8.57339e-08	-2.37928e-10	-1.52401	5.45191e-09	-2.37928e-10	-1.52029
6270368	chr12:6270368:A:G	5.56497e-09	-1.29405	-1.47935	3.06352e-08	-1.06482	-1.48828	1.94572e-09	-1.09834	-1.45229
6270635	chr12:6270635:A:G	2.19193e-08	-2.37928e-10	-1.40252	9.58739e-08	-2.37928e-10	-1.41222	6.06652e-09	-2.37928e-10	-1.41347
6270899	chr12:6270899:G:A	7.65697e-09	-0.983394	-1.47088	2.50824e-08	-1.38672	-1.36637	1.71507e-09	-1.18138	-1.49543
6270953	chr12:6270953:A:G	2.92108e-08	-2.37928e-10	-1.11535	1.41708e-07	-2.37928e-10	-1.02149	9.57318e-09	-2.37928e-10	-0.957294
6271102	chr12:6271102:A:G	3.27928e-08	-2.37928e-10	-0.999684	1.60944e-07	-2.37928e-10	-0.8942	1.09739e-08	-2.37928e-10	-0.820741
6271106	chr12:6271106:G:A	7.17672e-09	-0.995666	-1.52338	2.22439e-08	-1.39576	-1.47743	1.64345e-09	-1.19264	-1.52683
6271110	chr12:6271110:C:T	2.38409e-08	-2.37928e-10	-1.31849	1.06034e-07	-2.37928e-10	-1.31149	6.96242e-09	-2.37928e-10	-1.27573
6271191	chr12:6271191:C:T	5.30145e-09	-1.31302	-1.50889	2.93047e-08	-1.10172	-1.49579	1.79224e-09	-1.11867	-1.51412
6271583	chr12:6271583:G:A	3.91831e-08	-2.37928e-10	-0.821645	1.95459e-07	-2.37928e-10	-0.699902	1.3472e-08	-2.37928e-10	-0.615648
6271713	chr12:6271713:G:T	1.94221e-08	-2.37928e-10	-1.52348	8.5707e-08	-2.37928e-10	-1.52432	5.49391e-09	-2.37928e-10	-1.51262
6271812	chr12:6271812:C:T	4.65646e-09	-1.42484	-1.52679	2.50003e-08	-1.23083	-1.52554	1.54632e-09	-1.25437	-1.52601
6272273	chr12:6272273:G:A	2.17159e-08	-2.37928e-10	-1.41185	9.33861e-08	-2.37928e-10	-1.43851	6.50604e-09	-2.37928e-10	-1.34353
6272341	chr12:6272341:G:A	2.93098e-09	-1.88784	-1.52672	1.24293e-08	-1.93029	-1.52491	8.4306e-10	-1.87164	-1.51534
6272873	chr12:6272873:G:T	3.24177e-09	-1.88497	-1.4288	1.37094e-08	-1.89958	-1.4576	9.86719e-10	-1.83218	-1.39745
6273251	chr12:6273251:G:GTT	1.96733e-08	-2.37928e-10	-1.51063	8.8272e-08	-2.37928e-10	-1.49483	5.41696e-09	-2.37928e-10	-1.52672
6273297	chr12:6273297:C:T	2.5838e-08	-2.37928e-10	-1.23804	1.09148e-07	-2.37928e-10	-1.28255	8.03046e-09	-2.37928e-10	-1.13302
6273408	chr12:6273408:G:C	1.9462e-08	-2.37928e-10	-1.52143	8.56124e-08	-2.37928e-10	-1.52542	5.56565e-09	-2.37928e-10	-1.49964
6273531	chr12:6273531:GGAACAAGGGACAGTGA:G	2.05855e-08	-2.37928e-10	-1.4653	8.78586e-08	-2.37928e-10	-1.49953	5.58585e-09	-2.37928e-10	-1.49602
6273923	chr12:6273923:C:T	2.1795e-08	-2.37928e-10	-1.40821	9.50802e-08	-2.37928e-10	-1.42053	5.87049e-09	-2.37928e-10	-1.44632
6273939	chr12:6273939:G:A	2.13722e-08	-2.37928e-10	-1.4278	9.10814e-08	-2.37928e-10	-1.4635	6.0782e-09	-2.37928e-10	-1.41155
6274007	chr12:6274007:C:A	1.93601e-08	-2.37928e-10	-1.52668	8.55584e-08	-2.37928e-10	-1.52605	5.43065e-09	-2.37928e-10	-1.5242
6274060	chr12:6274060:G:A	5.61543e-09	-1.431	-1.33337	1.70025e-08	-1.70663	-1.43526	1.33055e-09	-1.60731	-1.32335
6274154	chr12:6274154:T:C	2.38667e-08	-2.37928e-10	-1.31741	1.07503e-07	-2.37928e-10	-1.29774	7.53224e-09	-2.37928e-10	-1.19707
6274298	chr12:6274298:A:G	2.08239e-08	-2.37928e-10	-1.45379	8.93444e-08	-2.37928e-10	-1.48276	5.62405e-09	-2.37928e-10	-1.48921
6274415	chr12:6274415:A:G	1.93572e-08	-2.37928e-10	-1.52683	8.54999e-08	-2.37928e-10	-1.52674	5.51061e-09	-2.37928e-10	-1.50958
6274609	chr12:6274609:T:C	9.80373e-09	-0.78223	-1.4249	6.53881e-08	-0.360652	-1.43426	2.17551e-09	-0.937065	-1.50193
6274706	chr12:6274706:G:A	1.97865e-08	-2.37928e-10	-1.50489	8.76547e-08	-2.37928e-10	-1.50185	5.88534e-09	-2.37928e-10	-1.4438
6275031	chr12:6275031:G:A	3.57077e-08	-2.37928e-10	-0.914524	1.38059e-07	-2.37928e-10	-1.04757	1.11455e-08	-2.37928e-10	-0.805226
6275538	chr12:6275538:AT:A	1.95583e-08	-2.37928e-10	-1.51649	8.65092e-08	-2.37928e-10	-1.515	5.77049e-09	-2.37928e-10	-1.4635
6275558	chr12:6275558:T:C	1.97198e-08	-2.37928e-10	-1.50827	8.63597e-08	-2.37928e-10	-1.51673	5.71118e-09	-2.37928e-10	-1.47383
6275769	chr12:6275769:T:C	2.19515e-08	-2.37928e-10	-1.40106	9.39841e-08	-2.37928e-10	-1.43213	6.51686e-09	-2.37928e-10	-1.34187
6275783	chr12:6275783:A:G	2.10002e-08	-2.37928e-10	-1.44536	9.07957e-08	-2.37928e-10	-1.46664	6.00949e-09	-2.37928e-10	-1.42292
6275797	chr12:6275797:G:A	2.46702e-08	-2.37928e-10	-1.28429	1.046e-07	-2.37928e-10	-1.32511	7.55005e-09	-2.37928e-10	-1.19471
6276035	chr12:6276035:G:A	2.0521e-08	-2.37928e-10	-1.46844	9.09521e-08	-2.37928e-10	-1.46492	5.45826e-09	-2.37928e-10	-1.51913
6276508	chr12:6276508:A:G	3.38035e-08	-1.11162	0.142294	1.41219e-07	-1.58356	0.558618	5.16566e-09	-1.61816	0.0439302
6276561	chr12:6276561:C:T	1.01452e-08	-0.740966	-1.43193	8.86682e-08	-0.0452304	-1.44512	1.8371e-09	-1.12999	-1.47809
6276722	chr12:6276722:C:G	2.00184e-08	-2.37928e-10	-1.49324	8.94063e-08	-2.37928e-10	-1.48206	5.50567e-09	-2.37928e-10	-1.51048
6276723	chr12:6276723:C:T	3.31724e-09	-1.88787	-1.40289	1.4329e-08	-1.90937	-1.4036	1.06396e-09	-1.85005	-1.30421
6276758	chr12:6276758:AGGTC:A	5.4161e-09	-1.49944	-1.30107	1.65904e-08	-1.75484	-1.41159	1.29684e-09	-1.66422	-1.29211
6276759	chr12:6276759:G:A	2.02024e-08	-2.37928e-10	-1.48409	8.97198e-08	-2.37928e-10	-1.47856	5.47158e-09	-2.37928e-10	-1.51669
6276836	chr12:6276836:C:T	6.09815e-09	-1.15975	-1.52216	7.82585e-08	-0.088907	-1.52633	1.4993e-09	-1.363	-1.44826
6277170	chr12:6277170:C:T	1.36898e-08	-0.47893	-1.39431	1.30861e-07	0.304561	-1.40568	2.33442e-09	-0.907946	-1.46055
6277345	chr12:6277345:T:G	1.9875e-08	-2.37928e-10	-1.50043	8.68842e-08	-2.37928e-10	-1.51068	5.78614e-09	-2.37928e-10	-1.46079
6277352	chr12:6277352:G:A	1.27356e-08	-0.470025	-1.47547	1.22069e-07	0.312043	-1.48271	2.2281e-09	-0.902738	-1.51237
6277608	chr12:6277608:T:C	1.45103e-08	-1.15443	-0.660601	8.19739e-08	-0.75491	-0.813943	3.63918e-09	-1.36676	-0.557743
6277668	chr12:6277668:C:T	2.21892e-08	-2.37928e-10	-1.39029	1.00579e-07	-2.37928e-10	-1.36431	5.68505e-09	-2.37928e-10	-1.47842
6277818	chr12:6277818:CT:C	4.11979e-09	-1.67615	-1.39794	2.41636e-08	-1.38131	-1.4091	9.92021e-10	-1.75688	-1.46739
6277887	chr12:6277887:C:T	1.06716e-08	-0.6846	-1.4377	1.30683e-07	0.359975	-1.46245	2.6299e-09	-1.01984	-1.22947
6277989	chr12:6277989:G:A	2.12259e-08	-2.37928e-10	-1.43467	9.1932e-08	-2.37928e-10	-1.4542	6.85838e-09	-2.37928e-10	-1.29079
6278120	chr12:6278120:A:G	2.01785e-08	-2.37928e-10	-1.48527	9.02512e-08	-2.37928e-10	-1.47266	5.53818e-09	-2.37928e-10	-1.50459
6278520	chr12:6278520:G:A	6.3002e-09	-1.12457	-1.52474	3.57458e-08	-0.874638	-1.52418	1.35373e-09	-1.39441	-1.51899
6278676	chr12:6278676:G:C	7.1105e-08	-0.225734	-5.0546e-10	3.69183e-07	-0.0639607	-5.0546e-10	1.23347e-08	-0.703844	-5.0546e-10
6279077	chr12:6279077:C:T	2.10917e-08	-2.37928e-10	-1.44101	9.02938e-08	-2.37928e-10	-1.47219	5.68682e-09	-2.37928e-10	-1.47811
6279280	chr12:6279280:T:G	2.41446e-08	-2.37928e-10	-1.30583	1.0303e-07	-2.37928e-10	-1.34024	7.32849e-09	-2.37928e-10	-1.22449
6279385	chr12:6279385:A:C	8.6175e-08	-2.37928e-10	-0.033511	3.38315e-07	-2.37928e-10	-0.151275	2.7965e-08	-2.37928e-10	0.114695
6280310	chr12:6280310:T:C	1.95338e-08	-2.37928e-10	-1.51775	8.67685e-08	-2.37928e-10	-1.51201	5.87049e-09	-2.37928e-10	-1.44632
6280810	chr12:6280810:G:A	4.77834e-09	-1.41	-1.51579	3.04699e-08	-1.04493	-1.51358	1.30444e-09	-1.4239	-1.52658
6280835	chr12:6280835:G:A	2.48874e-08	-2.37928e-10	-1.27553	1.05834e-07	-2.37928e-10	-1.31338	7.61942e-09	-2.37928e-10	-1.18556
6280870	chr12:6280870:T:C	6.39344e-08	-0.332034	-5.0546e-10	4.68217e-07	0.173677	-5.0546e-10	2.51546e-08	0.00878098	-5.0546e-10
6280903	chr12:6280903:G:A	2.03538e-08	-2.37928e-10	-1.47662	9.00753e-08	-2.37928e-10	-1.47461	5.44296e-09	-2.37928e-10	-1.52194
6280910	chr12:6280910:C:A	1.93929e-08	-2.37928e-10	-1.52498	8.54959e-08	-2.37928e-10	-1.52679	5.61572e-09	-2.37928e-10	-1.49069
6280982	chr12:6280982:CCACTCCTGGGG:C	2.00292e-08	-2.37928e-10	-1.4927	8.79906e-08	-2.37928e-10	-1.49802	5.41864e-09	-2.37928e-10	-1.52641
6281181	chr12:6281181:T:C	2.6767e-08	-2.37928e-10	-1.20272	1.22111e-07	-2.37928e-10	-1.17033	9.30019e-09	-2.37928e-10	-0.986225
6281247	chr12:6281247:A:G	6.10494e-09	-1.19188	-1.48892	3.51465e-08	-0.919337	-1.49639	1.5519e-09	-1.2521	-1.52469
6281376	chr12:6281376:C:T	1.93662e-08	-2.37928e-10	-1.52636	8.55392e-08	-2.37928e-10	-1.52628	5.42493e-09	-2.37928e-10	-1.52526
6281456	chr12:6281456:G:C	6.553e-09	-1.16248	-1.44749	4.23029e-08	-0.764439	-1.46596	2.23836e-09	-1.14517	-1.26535
6281550	chr12:6281550:C:T	1.97198e-08	-2.37928e-10	-1.50827	8.62029e-08	-2.37928e-10	-1.51855	6.16717e-09	-2.37928e-10	-1.39702
6281754	chr12:6281754:G:A	6.07944e-09	-1.2744	-1.41058	3.66465e-08	-0.94505	-1.42889	2.13394e-09	-1.29061	-1.16769
6281859	chr12:6281859:G:A	2.02411e-07	-2.37928e-10	0.820409	8.01662e-07	-2.37928e-10	0.711434	5.80504e-08	-2.37928e-10	0.845053
6281941	chr12:6281941:G:A	2.56761e-08	-2.37928e-10	-1.24433	1.16791e-07	-2.37928e-10	-1.21486	8.77049e-09	-2.37928e-10	-1.04487
6282096	chr12:6282096:G:A	1.98802e-08	-2.37928e-10	-1.50017	8.68978e-08	-2.37928e-10	-1.51052	5.79352e-09	-2.37928e-10	-1.45952
6282319	chr12:6282319:T:C	4.27996e-09	-1.50935	-1.5266	2.82926e-08	-1.10704	-1.52562	1.26153e-09	-1.48624	-1.4977
6282400	chr12:6282400:C:T	1.98787e-08	-2.37928e-10	-1.50024	8.87223e-08	-2.37928e-10	-1.48974	5.48063e-09	-2.37928e-10	-1.51504
6283002	chr12:6283002:A:T	2.22814e-08	-2.37928e-10	-1.38614	1.00921e-07	-2.37928e-10	-1.36091	5.63812e-09	-2.37928e-10	-1.48671
6283176	chr12:6283176:A:C	2.32236e-08	-2.37928e-10	-1.34472	9.79659e-08	-2.37928e-10	-1.39063	7.09111e-09	-2.37928e-10	-1.25742
6283195	chr12:6283195:A:C	1.6048e-08	-1.71431	-5.0546e-10	9.3495e-08	-1.43735	-5.0546e-10	3.60034e-09	-1.93523	-5.0546e-10
6283479	chr12:6283479:G:A	2.74158e-08	-2.37928e-10	-1.17877	1.3541e-07	-2.37928e-10	-1.06695	8.51354e-09	-2.37928e-10	-1.0746
6283672	chr12:6283672:C:G	4.45986e-07	-2.37928e-10	1.6104	2.04437e-06	-2.37928e-10	1.64759	8.87396e-08	-2.37928e-10	1.26945
6283723	chr12:6283723:A:G	2.93442e-09	-1.93187	-1.48151	1.27821e-08	-1.93548	-1.49173	7.84288e-10	-1.9326	-1.52664
6283935	chr12:6283935:G:A	1.94083e-08	-2.37928e-10	-1.52419	8.63227e-08	-2.37928e-10	-1.51716	5.47249e-09	-2.37928e-10	-1.51652
6283999	chr12:6283999:C:G	3.77557e-07	-2.37928e-10	1.44383	1.72849e-06	-2.37928e-10	1.47975	7.61207e-08	-2.37928e-10	1.11606
6284078	chr12:6284078:G:A	1.94223e-08	-2.37928e-10	-1.52347	8.64357e-08	-2.37928e-10	-1.51585	5.46339e-09	-2.37928e-10	-1.51819
6284510	chr12:6284510:C:T	1.97381e-08	-2.37928e-10	-1.50734	8.80295e-08	-2.37928e-10	-1.49758	5.4164e-09	-2.37928e-10	-1.52683
6284576	chr12:6284576:C:T	4.0277e-08	-2.37928e-10	-0.794111	1.8093e-07	-2.37928e-10	-0.777143	1.38884e-08	-2.37928e-10	-0.585204
6285022	chr12:6285022:G:A	2.29106e-08	-2.37928e-10	-1.35829	1.12736e-07	-2.37928e-10	-1.2502	7.09349e-09	-2.37928e-10	-1.25708
6285134	chr12:6285134:A:C	1.938e-08	-2.37928e-10	-1.52565	8.55609e-08	-2.37928e-10	-1.52603	5.47613e-09	-2.37928e-10	-1.51586
6285277	chr12:6285277:C:A	2.03768e-08	-2.37928e-10	-1.47549	8.74621e-08	-2.37928e-10	-1.50405	6.35327e-09	-2.37928e-10	-1.36729
6285433	chr12:6285433:A:T	3.75422e-08	-2.37928e-10	-0.864425	1.49264e-07	-2.37928e-10	-0.969537	9.62389e-09	-2.37928e-10	-0.952011
6285469	chr12:6285469:T:C	3.76972e-09	-1.76508	-1.39781	2.09103e-08	-1.48757	-1.44745	1.25056e-09	-1.75743	-1.23524
6285512	chr12:6285512:G:C	3.9723e-09	-1.70721	-1.40334	2.28881e-08	-1.39299	-1.45165	1.32473e-09	-1.69142	-1.24363
6285717	chr12:6285717:C:T	3.79e-08	-2.37928e-10	-0.85494	1.4838e-07	-2.37928e-10	-0.975476	1.53463e-08	-2.37928e-10	-0.485382
6285843	chr12:6285843:C:T	3.85742e-08	-2.37928e-10	-0.837306	1.72853e-07	-2.37928e-10	-0.822814	1.31719e-08	-2.37928e-10	-0.638175
6285901	chr12:6285901:G:T	2.14028e-08	-2.37928e-10	-1.42637	9.24305e-08	-2.37928e-10	-1.4488	6.30059e-09	-2.37928e-10	-1.37562
6286744	chr12:6286744:C:T	3.00811e-08	0.181002	-1.267	1.79216e-07	0.514162	-1.30082	5.89484e-09	-0.283599	-1.15858
6286776	chr12:6286776:G:A	1.43431e-08	-0.314353	-1.51227	8.92898e-08	0.0362928	-1.51966	2.77957e-09	-0.694513	-1.49945
6286932	chr12:6286932:C:A	4.52984e-08	0.540964	-1.21758	2.4319e-07	0.803677	-1.28509	7.21585e-09	0.00133159	-1.24131
6286978	chr12:6286978:T:G	1.99488e-07	0.805861	-5.0546e-10	1.10626e-06	1.03348	-5.0546e-10	3.08571e-08	0.213109	-5.0546e-10
6287040	chr12:6287040:T:A	4.0614e-09	-1.71333	-1.37503	2.26113e-08	-1.43926	-1.41755	1.2854e-09	-1.71059	-1.2546
6287120	chr12:6287120:T:C	8.94467e-08	-0.903998	0.907751	3.55782e-07	-1.51	1.40907	1.2459e-08	-1.4537	0.759887
6287268	chr12:6287268:G:T	2.19559e-08	-2.37928e-10	-1.40086	9.23302e-08	-2.37928e-10	-1.44988	6.33289e-09	-2.37928e-10	-1.3705
6287486	chr12:6287486:G:A	1.93902e-08	-2.37928e-10	-1.52512	8.57017e-08	-2.37928e-10	-1.52438	5.55881e-09	-2.37928e-10	-1.50088
6287529	chr12:6287529:T:C	2.08698e-08	-2.37928e-10	-1.45159	9.04667e-08	-2.37928e-10	-1.47027	6.11512e-09	-2.37928e-10	-1.4055
6287620	chr12:6287620:T:C	1.88022e-08	-0.0303969	-1.52552	1.20715e-07	0.343105	-1.52493	3.5333e-09	-0.448578	-1.50545
6287758	chr12:6287758:T:C	1.87852e-08	-0.030623	-1.5262	1.17683e-07	0.318471	-1.52573	3.5061e-09	-0.454241	-1.50751
6288124	chr12:6288124:C:G	2.42593e-08	-2.37928e-10	-1.30109	1.0053e-07	-2.37928e-10	-1.36479	7.87252e-09	-2.37928e-10	-1.15288
6288142	chr12:6288142:C:T	3.97284e-08	-2.37928e-10	-0.807826	1.55048e-07	-2.37928e-10	-0.931521	1.6226e-08	-2.37928e-10	-0.429643
6288270	chr12:6288270:T:C	1.73198e-08	-0.114625	-1.52341	1.10484e-07	0.252129	-1.52251	3.31516e-09	-0.520444	-1.49731
6288484	chr12:6288484:G:A	1.67236e-08	-0.149396	-1.52367	1.04483e-07	0.196588	-1.52281	3.18179e-09	-0.560889	-1.49793
6288692	chr12:6288692:GC:G	2.44999e-08	-0.0823188	-1.2089	1.38767e-07	0.207683	-1.25014	4.20869e-09	-0.502749	-1.27636
6288774	chr12:6288774:C:T	2.12973e-08	-2.37928e-10	-1.43131	9.01411e-08	-2.37928e-10	-1.47388	6.5406e-09	-2.37928e-10	-1.33823
6288834	chr12:6288834:C:T	5.96939e-09	-1.92051	-0.782737	2.36992e-08	-1.93529	-0.874525	2.27495e-09	-1.92855	-0.46575
6289036	chr12:6289036:G:C	5.97632e-09	-1.87263	-0.829457	2.30174e-08	-1.91423	-0.924772	2.25419e-09	-1.89006	-0.513406
6289193	chr12:6289193:C:T	2.13029e-08	-2.37928e-10	-1.43105	9.01514e-08	-2.37928e-10	-1.47376	6.54186e-09	-2.37928e-10	-1.33804
6289274	chr12:6289274:A:T	2.01232e-08	-2.37928e-10	-1.48802	9.08936e-08	-2.37928e-10	-1.46556	5.43666e-09	-2.37928e-10	-1.52309
6289670	chr12:6289670:C:T	3.77506e-09	-1.75024	-1.41124	2.13477e-08	-1.45744	-1.45687	1.24846e-09	-1.73458	-1.25978
6289828	chr12:6289828:T:C	3.86291e-09	-1.72914	-1.40933	2.2103e-08	-1.42421	-1.45533	1.28024e-09	-1.71278	-1.25643
6289847	chr12:6289847:C:T	3.19601e-08	0.44058	-1.46598	1.91711e-07	0.765617	-1.48489	5.2758e-09	-0.060045	-1.49308
6291630	chr12:6291630:C:T	1.98036e-07	0.79856	-5.0546e-10	1.10713e-06	1.03427	-5.0546e-10	3.10222e-08	0.218443	-5.0546e-10
6292213	chr12:6292213:A:G	4.17739e-09	-1.68076	-1.37945	2.38415e-08	-1.37252	-1.43131	1.42519e-09	-1.64872	-1.21323
6292246	chr12:6292246:T:C	3.17004e-08	0.472468	-1.50603	3.01484e-07	1.24322	-1.50975	6.60051e-09	0.141215	-1.47033
6292317	chr12:6292317:A:C	3.18345e-07	1.27325	-5.0546e-10	1.7771e-06	1.50748	-5.0546e-10	4.72217e-08	0.638595	-5.0546e-10
6292422	chr12:6292422:C:G	1.28638e-08	-1.93547	-5.0546e-10	5.91273e-08	-1.89556	-5.0546e-10	4.1606e-09	-1.7906	-5.0546e-10
6292498	chr12:6292498:C:A	2.12237e-07	0.867813	-5.0546e-10	1.19153e-06	1.10774	-5.0546e-10	3.29283e-08	0.278074	-5.0546e-10
6292634	chr12:6292634:C:T	3.39034e-08	-2.37928e-10	-0.966376	1.33874e-07	-2.37928e-10	-1.07835	9.17153e-09	-2.37928e-10	-1.00016
6292829	chr12:6292829:A:C	1.98607e-08	-2.37928e-10	-1.50115	8.71887e-08	-2.37928e-10	-1.50718	5.46762e-09	-2.37928e-10	-1.51742
6292921	chr12:6292921:T:C	2.22738e-08	-2.37928e-10	-1.38648	9.41871e-08	-2.37928e-10	-1.42997	7.2682e-09	-2.37928e-10	-1.23275
6293174	chr12:6293174:T:C	2.88916e-08	-2.37928e-10	-1.12634	1.1892e-07	-2.37928e-10	-1.1968	1.10192e-08	-2.37928e-10	-0.816616
6293305	chr12:6293305:T:C	3.96968e-09	-1.66919	-1.44202	2.14677e-08	-1.43231	-1.47639	1.17902e-09	-1.68383	-1.36775
6293740	chr12:6293740:G:A	3.4786e-08	-2.37928e-10	-0.940677	1.41e-07	-2.37928e-10	-1.0265	1.29931e-08	-2.37928e-10	-0.651841
6294008	chr12:6294008:G:A	4.06167e-09	-1.87933	-1.20897	1.90102e-08	-1.93394	-1.09633	1.1656e-09	-1.8869	-1.17613
6294121	chr12:6294121:T:A	1.9417e-08	-2.37928e-10	-1.52374	8.58369e-08	-2.37928e-10	-1.5228	5.42204e-09	-2.37928e-10	-1.52579
6294571	chr12:6294571:C:A	2.12735e-07	0.870155	-5.0546e-10	1.20137e-06	1.11596	-5.0546e-10	3.29097e-08	0.277507	-5.0546e-10
6294913	chr12:6294913:G:A	3.44659e-09	-1.85091	-1.40159	1.46492e-08	-1.91245	-1.37842	1.28221e-09	-1.53262	-1.43505
6295755	chr12:6295755:G:A	2.43704e-08	-2.37928e-10	-1.29652	1.04292e-07	-2.37928e-10	-1.32806	7.52286e-09	-2.37928e-10	-1.19831
6295786	chr12:6295786:C:T	3.57569e-09	-1.91584	-1.29989	1.89105e-08	-1.82153	-1.21401	9.83643e-10	-1.93505	-1.2977
6295859	chr12:6295859:A:T	2.42966e-08	-2.37928e-10	-1.29955	1.09951e-07	-2.37928e-10	-1.27522	6.48159e-09	-2.37928e-10	-1.34729
6295972	chr12:6295972:G:A	2.26934e-08	-2.37928e-10	-1.36782	1.03712e-07	-2.37928e-10	-1.33364	6.04416e-09	-2.37928e-10	-1.41717
6296000	chr12:6296000:G:A	2.29278e-08	-2.37928e-10	-1.35754	9.53344e-08	-2.37928e-10	-1.41786	7.5666e-09	-2.37928e-10	-1.19252
6296046	chr12:6296046:C:T	6.85749e-08	1.15451	-1.41647	4.44781e-07	1.54532	-1.42299	1.05308e-08	0.567211	-1.42917
6296259	chr12:6296259:C:T	2.55411e-08	-2.37928e-10	-1.2496	1.09032e-07	-2.37928e-10	-1.28361	7.96159e-09	-2.37928e-10	-1.14163
6296412	chr12:6296412:T:C	5.73047e-09	-1.57884	-1.16525	3.0974e-08	-1.32068	-1.22143	3.15433e-09	-1.01359	-1.05389
6296523	chr12:6296523:CT:C	2.01362e-08	-2.37928e-10	-1.48737	8.76487e-08	-2.37928e-10	-1.50192	5.60183e-09	-2.37928e-10	-1.49317
6296579	chr12:6296579:C:T	7.71814e-08	1.2666	-1.41033	5.04662e-07	1.66566	-1.41702	1.17041e-08	0.666993	-1.42332
6296652	chr12:6296652:G:A	3.33706e-09	-1.77503	-1.50977	1.48069e-08	-1.76706	-1.51311	1.34078e-09	-1.44894	-1.47407
6296817	chr12:6296817:G:A	2.96484e-09	-1.91167	-1.4914	1.2577e-08	-1.93551	-1.50788	1.07859e-09	-1.69049	-1.45011
6296986	chr12:6296986:A:G	6.73404e-08	1.12982	-1.40995	4.38071e-07	1.52378	-1.41665	1.03715e-08	0.545778	-1.42298
6297080	chr12:6297080:G:A	2.25758e-08	-2.37928e-10	-1.37301	9.39003e-08	-2.37928e-10	-1.43302	7.27197e-09	-2.37928e-10	-1.23223
6297623	chr12:6297623:C:T	2.35897e-08	-2.37928e-10	-1.32908	1.0118e-07	-2.37928e-10	-1.35835	7.23281e-09	-2.37928e-10	-1.23763
6297650	chr12:6297650:CATG:C	2.37967e-08	-2.37928e-10	-1.32034	9.82351e-08	-2.37928e-10	-1.38789	7.96257e-09	-2.37928e-10	-1.14151
6297738	chr12:6297738:T:C	2.05134e-08	-1.51715	0.0483377	1.01383e-07	-1.22558	-0.130774	1.80621e-08	-0.930171	0.607728
6297787	chr12:6297787:T:A	2.05353e-08	-2.37928e-10	-1.46775	8.91632e-08	-2.37928e-10	-1.48479	6.00515e-09	-2.37928e-10	-1.42364
6297875	chr12:6297875:A:G	2.38448e-08	-2.37928e-10	-1.31832	1.02212e-07	-2.37928e-10	-1.3482	7.32529e-09	-2.37928e-10	-1.22493
6298571	chr12:6298571:T:C	4.22214e-09	-1.86632	-1.18323	1.88564e-08	-1.93053	-1.10787	1.56231e-09	-1.58903	-1.18106
6298641	chr12:6298641:T:C	6.75255e-08	1.13464	-1.41203	4.39093e-07	1.52788	-1.41842	1.03884e-08	0.54913	-1.4247
6298988	chr12:6298988:A:C	4.06171e-08	-2.37928e-10	-0.785702	1.68074e-07	-2.37928e-10	-0.850852	1.15405e-08	-2.37928e-10	-0.770401
6299220	chr12:6299220:C:T	1.93987e-08	-2.37928e-10	-1.52469	8.55495e-08	-2.37928e-10	-1.52616	5.41789e-09	-2.37928e-10	-1.52655
6299256	chr12:6299256:C:T	3.08667e-08	-2.37928e-10	-1.06021	1.16554e-07	-2.37928e-10	-1.2169	1.15634e-08	-2.37928e-10	-0.768415
6299584	chr12:6299584:G:A	2.05953e-08	-2.37928e-10	-1.46483	8.92429e-08	-2.37928e-10	-1.48389	5.72433e-09	-2.37928e-10	-1.47153
6299868	chr12:6299868:A:G	3.63701e-08	-1.13606	0.239915	1.49987e-07	-1.02408	0.0593791	3.73156e-08	-0.329049	0.732203
6300201	chr12:6300201:T:C	1.08091e-07	-2.37928e-10	0.193086	4.04732e-07	-2.37928e-10	0.0279706	5.12702e-08	-2.37928e-10	0.72085
6300353	chr12:6300353:C:T	4.26165e-08	-0.73765	-5.0546e-10	1.25095e-07	-1.14618	-5.0546e-10	5.69166e-09	-1.47726	-5.0546e-10
6300419	chr12:6300419:A:T	1.94084e-08	-2.37928e-10	-1.52419	8.59674e-08	-2.37928e-10	-1.52129	5.48658e-09	-2.37928e-10	-1.51395
6300453	chr12:6300453:G:A	4.47052e-09	-1.88056	-1.11183	1.98638e-08	-1.93276	-1.0536	1.72111e-09	-1.61816	-1.05513
6300540	chr12:6300540:T:C	3.49495e-09	-1.93539	-1.30318	1.76181e-08	-1.89034	-1.21598	9.99604e-10	-1.91127	-1.30539
6300566	chr12:6300566:C:T	2.16802e-08	-2.37928e-10	-1.41349	9.73239e-08	-2.37928e-10	-1.39721	6.34664e-09	-2.37928e-10	-1.36833
6300596	chr12:6300596:T:G	3.26409e-08	-2.37928e-10	-1.00433	1.37028e-07	-2.37928e-10	-1.05507	9.14692e-09	-2.37928e-10	-1.00284
6300604	chr12:6300604:T:C	1.3898e-08	-1.52949	-0.328652	5.65229e-08	-1.46282	-0.477785	1.12188e-08	-0.927119	0.128448
6300656	chr12:6300656:C:T	3.20204e-08	-2.37928e-10	-1.02352	1.22591e-07	-2.37928e-10	-1.1664	1.16227e-08	-2.37928e-10	-0.763295
6300824	chr12:6300824:A:G	2.33085e-08	-2.37928e-10	-1.34107	1.01367e-07	-2.37928e-10	-1.35651	5.87188e-09	-2.37928e-10	-1.44608
6301296	chr12:6301296:C:T	5.84125e-08	1.03455	-1.45692	3.95863e-07	1.45282	-1.44701	9.26718e-09	0.462446	-1.45223
6301642	chr12:6301642:T:C	1.38129e-08	-1.93397	0.0696855	5.17872e-08	-1.93238	-0.0957315	8.00068e-09	-1.69885	0.56212
6301685	chr12:6301685:G:A	4.97213e-08	0.874407	-1.45787	3.38544e-07	1.2952	-1.4458	8.16273e-09	0.326115	-1.4428
6302260	chr12:6302260:A:G	2.34984e-08	-2.37928e-10	-1.33296	1.00883e-07	-2.37928e-10	-1.36129	7.21569e-09	-2.37928e-10	-1.24
6302870	chr12:6302870:T:G	2.9827e-09	-1.9354	-1.46166	1.3091e-08	-1.88436	-1.51897	9.33972e-10	-1.91194	-1.37263
6303541	chr12:6303541:C:A	2.5153e-08	-2.37928e-10	-1.26491	1.1483e-07	-2.37928e-10	-1.2318	7.39712e-09	-2.37928e-10	-1.21517
6303601	chr12:6303601:T:C	2.37958e-08	-2.37928e-10	-1.32038	1.0197e-07	-2.37928e-10	-1.35058	7.31948e-09	-2.37928e-10	-1.22572
6303655	chr12:6303655:G:A	2.7653e-08	-2.37928e-10	-1.17016	1.41111e-07	-2.37928e-10	-1.02571	8.18729e-09	-2.37928e-10	-1.11368
6303694	chr12:6303694:T:C	2.10583e-08	-2.37928e-10	-1.4426	8.80022e-08	-2.37928e-10	-1.49789	6.59383e-09	-2.37928e-10	-1.33013
6303913	chr12:6303913:A:G	2.22036e-08	-2.37928e-10	-1.38964	9.57067e-08	-2.37928e-10	-1.41397	6.73619e-09	-2.37928e-10	-1.30877
6304087	chr12:6304087:G:A	3.96241e-08	-2.37928e-10	-0.810454	1.61845e-07	-2.37928e-10	-0.888618	1.3646e-08	-2.37928e-10	-0.602814
6304113	chr12:6304113:C:G	1.00146e-07	1.5561	-1.43936	6.83509e-07	1.99903	-1.44705	1.5021e-08	0.920761	-1.42757
6304234	chr12:6304234:G:A	1.2399e-08	-0.472933	-1.49934	1.15659e-07	0.298466	-1.52308	6.0701e-09	0.0369226	-1.44981
6304298	chr12:6304298:A:T	2.21943e-08	-2.37928e-10	-1.39006	9.56967e-08	-2.37928e-10	-1.41407	6.73302e-09	-2.37928e-10	-1.30924
6304800	chr12:6304800:C:T	1.94083e-08	-2.37928e-10	-1.52419	8.74577e-08	-2.37928e-10	-1.5041	5.44593e-09	-2.37928e-10	-1.52139
6304870	chr12:6304870:A:G	2.31199e-08	-2.37928e-10	-1.3492	1.04967e-07	-2.37928e-10	-1.32161	6.76761e-09	-2.37928e-10	-1.30411
6305014	chr12:6305014:T:C	1.29512e-08	-0.46673	-1.46197	1.13958e-07	0.263501	-1.50292	6.40508e-09	0.023572	-1.38274
6305053	chr12:6305053:A:G	2.2619e-08	-2.37928e-10	-1.3711	9.73292e-08	-2.37928e-10	-1.39715	6.89e-09	-2.37928e-10	-1.28619
6305074	chr12:6305074:T:A	2.23539e-08	-2.37928e-10	-1.38289	9.62992e-08	-2.37928e-10	-1.40779	6.78898e-09	-2.37928e-10	-1.30096
6305348	chr12:6305348:G:A	2.2623e-08	-2.37928e-10	-1.37093	9.72315e-08	-2.37928e-10	-1.39816	6.88973e-09	-2.37928e-10	-1.28623
6305567	chr12:6305567:G:A	4.80424e-08	-2.37928e-10	-0.617808	2.05349e-07	-2.37928e-10	-0.650543	1.11389e-08	-2.37928e-10	-0.805817
6305702	chr12:6305702:C:T	2.37746e-08	-2.37928e-10	-1.32128	1.00459e-07	-2.37928e-10	-1.3655	6.72381e-09	-2.37928e-10	-1.3106
6305745	chr12:6305745:G:A	5.06444e-09	-1.42589	-1.44175	1.97477e-08	-1.59486	-1.39736	2.14524e-09	-0.988923	-1.46409
6305885	chr12:6305885:C:T	1.60499e-07	0.588396	-5.0546e-10	7.91831e-07	0.699094	-5.0546e-10	2.4226e-08	-0.028834	-5.0546e-10
6305992	chr12:6305992:C:T	3.63198e-09	-1.79368	-1.40643	1.46492e-08	-1.90542	-1.38545	1.13107e-09	-1.63201	-1.46108
6305993	chr12:6305993:A:G	9.29131e-09	-1.77121	-0.489601	5.28044e-08	-1.72468	-0.28398	3.79276e-09	-1.26607	-0.617095
6306257	chr12:6306257:C:T	3.09197e-09	-1.91974	-1.44135	1.90096e-08	-1.6133	-1.41701	8.13981e-10	-1.93523	-1.48685
6306622	chr12:6306622:G:A	1.9358e-08	-2.37928e-10	-1.52679	8.55284e-08	-2.37928e-10	-1.52641	5.41745e-09	-2.37928e-10	-1.52663
6306828	chr12:6306828:T:C	5.0326e-09	-1.37583	-1.49812	5.18378e-08	-0.548359	-1.47878	1.41538e-09	-1.35516	-1.51371
6307354	chr12:6307354:C:T	2.45973e-08	-2.37928e-10	-1.28725	1.16088e-07	-2.37928e-10	-1.2209	8.8322e-09	-2.37928e-10	-1.03786
6307813	chr12:6307813:G:A	3.12081e-09	-1.82558	-1.52622	1.73545e-08	-1.60766	-1.51374	7.90751e-10	-1.92585	-1.52519
6308407	chr12:6308407:G:A	1.94575e-08	-1.52166	-5.0546e-10	8.95464e-08	-1.4805	-5.0546e-10	4.56481e-09	-1.69788	-5.0546e-10
6309188	chr12:6309188:C:T	2.82999e-08	-2.37928e-10	-1.14703	1.19945e-07	-2.37928e-10	-1.18822	7.48082e-09	-2.37928e-10	-1.20392
6309802	chr12:6309802:C:T	2.0644e-08	-2.37928e-10	-1.46246	9.0333e-08	-2.37928e-10	-1.47175	5.70967e-09	-2.37928e-10	-1.4741
6309837	chr12:6309837:C:T	2.60018e-08	-2.37928e-10	-1.23173	1.27088e-07	-2.37928e-10	-1.13038	8.25892e-09	-2.37928e-10	-1.10497
6309877	chr12:6309877:G:C	3.67512e-07	-2.37928e-10	1.41686	1.48408e-06	-2.37928e-10	1.32729	6.92087e-08	-2.37928e-10	1.02087
6309954	chr12:6309954:G:A	4.98039e-09	-1.60024	-1.28414	1.72426e-08	-1.87977	-1.2481	1.1525e-09	-1.75135	-1.32298
6310173	chr12:6310173:G:C	1.30611e-07	-2.37928e-10	0.38233	7.36321e-07	-2.37928e-10	0.626412	6.02084e-08	-2.37928e-10	0.881553
6310306	chr12:6310306:G:A	2.01293e-08	-2.37928e-10	-1.48771	8.82871e-08	-2.37928e-10	-1.49466	5.67711e-09	-2.37928e-10	-1.47982
6310587	chr12:6310587:G:A	3.39752e-09	-1.88536	-1.38148	1.412e-08	-1.89392	-1.43374	8.88398e-10	-1.93221	-1.40238
6310710	chr12:6310710:T:G	2.57442e-08	-2.37928e-10	-1.24168	1.05572e-07	-2.37928e-10	-1.31586	7.77749e-09	-2.37928e-10	-1.16503
6310714	chr12:6310714:G:C	6.53007e-08	1.08503	-1.39591	3.75139e-07	1.35493	-1.40289	4.82306e-09	-0.322036	-1.32082
6310871	chr12:6310871:G:A	3.15451e-09	-1.88789	-1.45316	1.40861e-08	-1.86821	-1.46185	9.10166e-10	-1.90169	-1.4087
6310980	chr12:6310980:C:A	3.60448e-09	-1.89876	-1.30895	2.02815e-08	-1.79819	-1.16735	1.29892e-09	-1.51305	-1.44168
6311079	chr12:6311079:C:G	1.94126e-08	-2.37928e-10	-1.52397	8.54941e-08	-2.37928e-10	-1.52681	5.41654e-09	-2.37928e-10	-1.5268
6311130	chr12:6311130:C:T	1.25561e-08	-0.881388	-1.0783	4.24543e-08	-1.07774	-1.14908	3.86299e-09	-1.10891	-0.755907
6311347	chr12:6311347:T:C	1.38513e-08	-0.501419	-1.36009	5.07865e-08	-0.657996	-1.38963	4.02819e-09	-0.519614	-1.30333
6311510	chr12:6311510:C:A	1.74104e-08	-1.63282	-5.0546e-10	6.33567e-08	-1.82647	-5.0546e-10	4.41324e-09	-1.73165	-5.0546e-10
6311878	chr12:6311878:C:T	2.5617e-08	-2.37928e-10	-1.24664	1.21165e-07	-2.37928e-10	-1.1781	6.95536e-09	-2.37928e-10	-1.27675
6311987	chr12:6311987:C:T	1.97679e-07	-2.37928e-10	0.796751	1.03937e-06	-2.37928e-10	0.971111	8.00973e-08	-2.37928e-10	1.16698
6312008	chr12:6312008:A:T	3.19845e-09	-1.93114	-1.39608	1.6627e-08	-1.90078	-1.26344	9.23875e-10	-1.89656	-1.39888
6312213	chr12:6312213:C:T	2.74419e-08	-2.37928e-10	-1.17782	1.13803e-07	-2.37928e-10	-1.24078	8.31675e-09	-2.37928e-10	-1.09799
6312248	chr12:6312248:C:T	2.4904e-08	-2.37928e-10	-1.27486	1.06173e-07	-2.37928e-10	-1.31018	7.27712e-09	-2.37928e-10	-1.23152
6312329	chr12:6312329:G:A	3.92318e-09	-1.63874	-1.48425	1.39144e-08	-1.91782	-1.42451	1.5574e-09	-1.31192	-1.46132
6312578	chr12:6312578:G:A	2.18518e-08	-2.37928e-10	-1.40561	1.00714e-07	-2.37928e-10	-1.36297	5.96339e-09	-2.37928e-10	-1.43062
6312644	chr12:6312644:T:A	1.9554e-08	-2.37928e-10	-1.51671	8.55648e-08	-2.37928e-10	-1.52598	5.54016e-09	-2.37928e-10	-1.50424
6312758	chr12:6312758:G:C	2.48755e-08	-2.37928e-10	-1.27601	1.0606e-07	-2.37928e-10	-1.31125	7.26827e-09	-2.37928e-10	-1.23274
6312886	chr12:6312886:C:A	1.83273e-08	-1.5815	-5.0546e-10	1.67926e-07	-0.851733	-5.0546e-10	4.59398e-09	-1.69151	-5.0546e-10
6313106	chr12:6313106:T:C	1.36616e-08	-1.8753	-5.0546e-10	1.48064e-07	-0.977608	-5.0546e-10	4.36311e-09	-1.74307	-5.0546e-10
6313163	chr12:6313163:G:A	1.93841e-08	-2.37928e-10	-1.52544	8.55726e-08	-2.37928e-10	-1.52589	5.457e-09	-2.37928e-10	-1.51936
6313171	chr12:6313171:G:A	2.17107e-08	-2.37928e-10	-1.41208	9.6462e-08	-2.37928e-10	-1.4061	6.12289e-09	-2.37928e-10	-1.40422
6313269	chr12:6313269:C:T	1.29085e-08	-1.932	-5.0546e-10	5.86187e-08	-1.9042	-5.0546e-10	3.66816e-09	-1.91657	-5.0546e-10
6313413	chr12:6313413:T:A	3.0118e-09	-1.86587	-1.52148	1.58673e-08	-1.74624	-1.46475	9.66384e-10	-1.72456	-1.52589
6313624	chr12:6313624:C:T	2.54201e-08	-2.37928e-10	-1.25435	1.0815e-07	-2.37928e-10	-1.29173	7.91985e-09	-2.37928e-10	-1.14689
6313822	chr12:6313822:G:T	4.3272e-09	-1.74476	-1.28021	2.10314e-08	-1.87444	-1.0548	1.45171e-09	-1.62674	-1.21678
6313842	chr12:6313842:G:A	1.96254e-08	-2.37928e-10	-1.51307	8.61363e-08	-2.37928e-10	-1.51932	5.52287e-09	-2.37928e-10	-1.50736
6313865	chr12:6313865:A:T	1.93995e-08	-2.37928e-10	-1.52464	8.55304e-08	-2.37928e-10	-1.52638	5.56091e-09	-2.37928e-10	-1.5005
6313946	chr12:6313946:T:C	8.422e-08	-2.37928e-10	-0.0564585	3.16279e-07	-2.37928e-10	-0.218629	3.0677e-08	-2.37928e-10	0.207253
6314082	chr12:6314082:T:C	2.45056e-08	-2.37928e-10	-1.29099	1.15251e-07	-2.37928e-10	-1.22814	6.47584e-09	-2.37928e-10	-1.34818
6314240	chr12:6314240:C:T	4.79242e-08	-0.62027	-5.0546e-10	2.54182e-07	-0.437204	-5.0546e-10	1.09364e-08	-0.824167	-5.0546e-10
6314245	chr12:6314245:G:A	1.30077e-08	-1.92435	-5.0546e-10	1.08826e-07	-1.2855	-5.0546e-10	3.71415e-09	-1.90411	-5.0546e-10
6314278	chr12:6314278:G:A	1.93901e-08	-2.37928e-10	-1.52513	8.54939e-08	-2.37928e-10	-1.52681	5.41848e-09	-2.37928e-10	-1.52644
6314734	chr12:6314734:A:G	7.83055e-09	-1.746	-0.685858	2.9383e-08	-1.81015	-0.784682	4.19673e-09	-1.58825	-0.193702
6315022	chr12:6315022:T:C	2.05414e-08	-2.37928e-10	-1.46745	9.52823e-08	-2.37928e-10	-1.41841	5.51205e-09	-2.37928e-10	-1.50932
6315411	chr12:6315411:A:G	3.01459e-09	-1.93556	-1.45087	2.18807e-08	-1.36454	-1.52511	1.00733e-09	-1.90708	-1.30187
6315481	chr12:6315481:G:T	1.33664e-08	-1.89715	-5.0546e-10	5.74442e-08	-1.92444	-5.0546e-10	3.8303e-09	-1.87332	-5.0546e-10
6315934	chr12:6315934:A:G	3.72234e-08	-2.37928e-10	-0.872953	1.62474e-07	-2.37928e-10	-0.884734	1.14302e-08	-2.37928e-10	-0.78
6316019	chr12:6316019:C:T	3.59621e-08	-2.37928e-10	-0.907427	1.49979e-07	-2.37928e-10	-0.964758	1.04363e-08	-2.37928e-10	-0.870967
6316450	chr12:6316450:C:T	3.91785e-08	-2.37928e-10	-0.821762	1.6506e-07	-2.37928e-10	-0.868947	1.08654e-08	-2.37928e-10	-0.830672
6316639	chr12:6316639:A:G	4.06978e-09	-1.93321	-1.1531	2.5335e-08	-1.55585	-1.18721	1.16725e-09	-1.86012	-1.20149
6316723	chr12:6316723:TG:T	3.11096e-09	-1.92256	-1.4324	1.78079e-08	-1.66024	-1.43537	9.41939e-10	-1.81422	-1.46186
6316761	chr12:6316761:C:T	8.79489e-09	-1.93489	-0.380827	5.34219e-08	-1.39142	-0.605612	3.01238e-09	-1.8852	-0.228335
6317025	chr12:6317025:T:A	8.4736e-08	-2.37928e-10	-0.0503505	3.70315e-07	-2.37928e-10	-0.0608997	3.47353e-08	-2.37928e-10	0.331498
6317205	chr12:6317205:G:A	1.9937e-08	-2.37928e-10	-1.49731	8.94857e-08	-2.37928e-10	-1.48118	5.50331e-09	-2.37928e-10	-1.51091
6317439	chr12:6317439:G:A	3.76764e-08	-2.37928e-10	-0.860857	1.56732e-07	-2.37928e-10	-0.920714	1.10529e-08	-2.37928e-10	-0.813569
6317886	chr12:6317886:C:T	3.47212e-09	-1.74865	-1.49648	1.31143e-08	-1.9209	-1.48065	1.4238e-09	-1.34403	-1.5189
6318009	chr12:6318009:G:A	6.91913e-08	-2.37928e-10	-0.253015	2.62071e-07	-2.37928e-10	-0.406639	2.43353e-08	-2.37928e-10	-0.0243301
6318189	chr12:6318189:G:A	5.47383e-08	-2.37928e-10	-0.487327	2.23393e-07	-2.37928e-10	-0.56632	1.66056e-08	-2.37928e-10	-0.406518
6318264	chr12:6318264:G:A	3.20961e-08	-2.37928e-10	-1.02116	1.35549e-07	-2.37928e-10	-1.06592	9.68287e-09	-2.37928e-10	-0.945901
6318608	chr12:6318608:C:T	2.50243e-08	-2.37928e-10	-1.27005	1.16408e-07	-2.37928e-10	-1.21815	6.60203e-09	-2.37928e-10	-1.32888
6318713	chr12:6318713:C:T	1.96622e-08	-2.37928e-10	-1.51119	8.60834e-08	-2.37928e-10	-1.51994	5.54635e-09	-2.37928e-10	-1.50312
6318950	chr12:6318950:T:G	2.97737e-09	-1.87595	-1.5229	1.39545e-08	-1.81499	-1.52446	1.09663e-09	-1.6111	-1.51292
6319127	chr12:6319127:C:T	4.78682e-08	-2.37928e-10	-0.62144	2.46611e-07	-2.37928e-10	-0.46744	1.1953e-08	-2.37928e-10	-0.735276
6319216	chr12:6319216:G:A	5.6514e-08	-2.37928e-10	-0.455403	2.1421e-07	-2.37928e-10	-0.608297	2.00615e-08	-2.37928e-10	-0.217456
6319273	chr12:6319273:C:T	1.93596e-08	-2.37928e-10	-1.5267	8.56056e-08	-2.37928e-10	-1.5255	5.44762e-09	-2.37928e-10	-1.52108
6319283	chr12:6319283:A:C	1.93593e-08	-2.37928e-10	-1.52672	8.56903e-08	-2.37928e-10	-1.52451	5.42182e-09	-2.37928e-10	-1.52583
6319308	chr12:6319308:C:T	2.38263e-08	-2.37928e-10	-1.3191	1.01135e-07	-2.37928e-10	-1.3588	6.49751e-09	-2.37928e-10	-1.34484
6319403	chr12:6319403:G:A	2.85204e-08	-2.37928e-10	-1.13927	1.34071e-07	-2.37928e-10	-1.07688	9.3375e-09	-2.37928e-10	-0.982221
6319455	chr12:6319455:A:T	3.24709e-09	-1.9196	-1.39253	1.5388e-08	-1.81532	-1.42635	1.62216e-09	-1.67761	-1.05489
6319529	chr12:6319529:G:A	4.92632e-08	-2.37928e-10	-0.592714	1.92339e-07	-2.37928e-10	-0.715994	1.63255e-08	-2.37928e-10	-0.423529
6319557	chr12:6319557:C:G	5.01222e-08	-2.37928e-10	-0.575428	2.59749e-07	-2.37928e-10	-0.415536	1.24179e-08	-2.37928e-10	-0.697117
6319806	chr12:6319806:G:A	2.87869e-08	-2.37928e-10	-1.12997	1.35426e-07	-2.37928e-10	-1.06683	9.45287e-09	-2.37928e-10	-0.969941
6319937	chr12:6319937:C:T	5.83539e-09	-1.806	-0.919951	4.11415e-08	-1.73566	-0.522578	1.2757e-09	-1.79873	-1.17403
6320277	chr12:6320277:G:A	1.29893e-08	-1.92576	-5.0546e-10	6.36842e-08	-1.82132	-5.0546e-10	3.71925e-09	-1.90274	-5.0546e-10
6320649	chr12:6320649:A:T	1.96343e-08	-2.37928e-10	-1.51262	8.75525e-08	-2.37928e-10	-1.50302	5.44583e-09	-2.37928e-10	-1.52141
6320759	chr12:6320759:C:T	3.04612e-08	-2.37928e-10	-1.07344	1.43848e-07	-2.37928e-10	-1.0065	1.01077e-08	-2.37928e-10	-0.902965
6320992	chr12:6320992:G:A	5.37592e-08	-2.37928e-10	-0.505376	2.04252e-07	-2.37928e-10	-0.655898	1.8995e-08	-2.37928e-10	-0.272082
6321534	chr12:6321534:A:T	3.66449e-08	-2.37928e-10	-0.888616	1.83752e-07	-2.37928e-10	-0.761669	8.61965e-09	-2.37928e-10	-1.06221
6321579	chr12:6321579:C:T	3.33923e-09	-1.87245	-1.4117	1.60744e-08	-1.7933	-1.40473	1.14777e-09	-1.60394	-1.4745
6321610	chr12:6321610:G:A	3.47106e-09	-1.82549	-1.41994	1.51109e-08	-1.84617	-1.41367	1.26098e-09	-1.50459	-1.47978
6321676	chr12:6321676:A:C	3.57633e-08	-2.37928e-10	-0.912968	1.70013e-07	-2.37928e-10	-0.83938	1.23879e-08	-2.37928e-10	-0.699541
6321688	chr12:6321688:G:A	3.45759e-09	-1.84251	-1.40681	1.55733e-08	-1.82992	-1.39978	1.22982e-09	-1.53849	-1.4709
6321689	chr12:6321689:C:T	3.38629e-09	-1.85817	-1.41198	1.57672e-08	-1.81229	-1.40504	1.18626e-09	-1.57118	-1.47428
6321783	chr12:6321783:C:T	2.91523e-09	-1.91055	-1.50939	1.97431e-08	-1.53934	-1.45311	9.49473e-10	-1.75432	-1.51379
6321787	chr12:6321787:A:T	2.93668e-09	-1.88759	-1.52502	1.79939e-08	-1.5928	-1.49242	9.91929e-10	-1.69803	-1.52633
6322035	chr12:6322035:G:A	5.54287e-08	-2.37928e-10	-0.474793	2.63515e-07	-2.37928e-10	-0.401145	1.5394e-08	-2.37928e-10	-0.482282
6322232	chr12:6322232:A:G	1.95829e-08	-2.37928e-10	-1.51523	8.59654e-08	-2.37928e-10	-1.52131	5.49333e-09	-2.37928e-10	-1.51273
6322381	chr12:6322381:G:A	2.05059e-08	-2.37928e-10	-1.46918	8.68933e-08	-2.37928e-10	-1.51057	6.33945e-09	-2.37928e-10	-1.36947
6322658	chr12:6322658:T:C	2.05717e-08	-2.37928e-10	-1.46597	8.95268e-08	-2.37928e-10	-1.48072	5.95523e-09	-2.37928e-10	-1.43199
6322714	chr12:6322714:T:TAAA	1.09421e-06	-2.37928e-10	2.5079	6.28248e-06	-2.37928e-10	2.77027	4.82731e-07	-2.37928e-10	2.9632
6322847	chr12:6322847:C:T	2.12963e-08	-2.37928e-10	-1.43136	9.8718e-08	-2.37928e-10	-1.38299	5.6948e-09	-2.37928e-10	-1.47671
6322918	chr12:6322918:C:T	3.02864e-08	-2.37928e-10	-1.07919	1.62652e-07	-2.37928e-10	-0.883639	7.43145e-09	-2.37928e-10	-1.21054
6322929	chr12:6322929:AG:A	2.83564e-08	-2.37928e-10	-1.14504	1.49732e-07	-2.37928e-10	-0.966406	7.02656e-09	-2.37928e-10	-1.26656
6322973	chr12:6322973:C:T	4.34327e-09	-1.79027	-1.231	2.56642e-08	-1.61379	-1.11637	2.08634e-09	-1.40722	-1.07363
6322982	chr12:6322982:C:T	3.67945e-09	-1.80981	-1.37732	1.7237e-08	-1.79991	-1.32828	8.80985e-10	-1.92861	-1.41436
6323094	chr12:6323094:G:T	2.20013e-08	-2.37928e-10	-1.39879	9.99536e-08	-2.37928e-10	-1.37055	6.47313e-09	-2.37928e-10	-1.3486
6323268	chr12:6323268:C:T	4.44457e-08	-2.37928e-10	-0.695623	1.71719e-07	-2.37928e-10	-0.829396	1.54417e-08	-2.37928e-10	-0.479186
6323320	chr12:6323320:T:C	1.97135e-08	-2.37928e-10	-1.50859	8.80104e-08	-2.37928e-10	-1.4978	5.4655e-09	-2.37928e-10	-1.5178
6323551	chr12:6323551:T:C	2.1281e-08	-2.37928e-10	-1.43208	9.66424e-08	-2.37928e-10	-1.40424	5.7036e-09	-2.37928e-10	-1.47516
6323570	chr12:6323570:A:T	2.032e-08	-2.37928e-10	-1.47829	8.97687e-08	-2.37928e-10	-1.47802	6.23882e-09	-2.37928e-10	-1.38547
6323745	chr12:6323745:G:A	2.49467e-08	-2.37928e-10	-1.27315	1.51453e-07	-2.37928e-10	-0.954979	6.89453e-09	-2.37928e-10	-1.28553
6323775	chr12:6323775:A:C	3.00036e-08	-2.37928e-10	-1.08858	1.25537e-07	-2.37928e-10	-1.14266	8.7201e-09	-2.37928e-10	-1.05063
6323833	chr12:6323833:A:G	1.95199e-08	-2.37928e-10	-1.51846	8.64501e-08	-2.37928e-10	-1.51569	5.42082e-09	-2.37928e-10	-1.52601
6323837	chr12:6323837:G:A	1.93785e-08	-2.37928e-10	-1.52573	8.63143e-08	-2.37928e-10	-1.51726	5.4165e-09	-2.37928e-10	-1.52681
6324036	chr12:6324036:G:T	5.28396e-09	-1.48022	-1.34499	3.69643e-08	-1.04929	-1.31602	1.17751e-09	-1.76034	-1.29251
6324123	chr12:6324123:C:T	3.42339e-09	-1.82113	-1.43813	5.90769e-08	-0.560981	-1.33543	1.28886e-09	-1.51379	-1.44872
6324867	chr12:6324867:T:C	2.24779e-08	-2.37928e-10	-1.37736	1.08577e-07	-2.37928e-10	-1.28779	5.98495e-09	-2.37928e-10	-1.42701
6324946	chr12:6324946:C:G	2.30331e-08	-2.37928e-10	-1.35296	1.12901e-07	-2.37928e-10	-1.24874	6.09004e-09	-2.37928e-10	-1.4096
6325136	chr12:6325136:G:A	3.06597e-08	-2.37928e-10	-1.06694	1.2784e-07	-2.37928e-10	-1.12447	8.85062e-09	-2.37928e-10	-1.03577
6325183	chr12:6325183:C:A	3.07554e-09	-1.92524	-1.44117	6.58686e-08	-0.353994	-1.4336	1.15873e-09	-1.71402	-1.35491
6325459	chr12:6325459:G:A	3.95642e-09	-1.87878	-1.23577	5.65589e-08	-0.759975	-1.18	1.36237e-09	-1.55266	-1.35438
6325927	chr12:6325927:A:G	1.99807e-08	-2.37928e-10	-1.49513	9.37172e-08	-2.37928e-10	-1.43497	5.47265e-09	-2.37928e-10	-1.5165
6326023	chr12:6326023:T:C	7.35332e-08	-0.192154	-5.0546e-10	4.07141e-07	0.0339059	-5.0546e-10	1.55581e-08	-0.47168	-5.0546e-10
6326134	chr12:6326134:A:G	3.02482e-09	-1.86456	-1.51848	6.78976e-08	-0.299999	-1.45725	1.07852e-09	-1.61509	-1.52558
6326405	chr12:6326405:A:G	4.15177e-09	-1.8902	-1.17616	6.83433e-08	-0.705547	-1.04516	1.39952e-09	-1.58205	-1.29808
6328216	chr12:6328216:C:T	3.76667e-08	-2.37928e-10	-0.861114	1.54559e-07	-2.37928e-10	-0.934676	1.04322e-08	-2.37928e-10	-0.871366
6328223	chr12:6328223:T:C	5.47596e-09	-1.83545	-0.954069	2.47883e-08	-1.81708	-0.947799	1.72469e-09	-1.92412	-0.747093
6328362	chr12:6328362:A:G	2.89853e-08	-2.37928e-10	-1.1231	1.42667e-07	-2.37928e-10	-1.01474	7.39325e-09	-2.37928e-10	-1.21569
6328503	chr12:6328503:A:G	1.93577e-08	-2.37928e-10	-1.5268	8.59175e-08	-2.37928e-10	-1.52187	5.52603e-09	-2.37928e-10	-1.50679
6328925	chr12:6328925:T:C	2.06394e-08	-2.37928e-10	-1.46269	8.89612e-08	-2.37928e-10	-1.48705	5.92102e-09	-2.37928e-10	-1.43775
6328979	chr12:6328979:C:T	3.31661e-08	-2.37928e-10	-0.988362	1.82575e-07	-2.37928e-10	-0.768091	9.58107e-09	-2.37928e-10	-0.956471
6330121	chr12:6330121:C:A	6.05933e-08	-2.37928e-10	-0.385706	2.15565e-07	-2.37928e-10	-0.60199	2.12513e-08	-2.37928e-10	-0.159842
6330122	chr12:6330122:C:A	6.07796e-08	-2.37928e-10	-0.382637	2.16167e-07	-2.37928e-10	-0.599205	2.13198e-08	-2.37928e-10	-0.156621
6330224	chr12:6330224:AT:A	7.19705e-08	-0.213635	-5.0546e-10	1.04316e-07	-1.32783	-5.0546e-10	3.33264e-08	0.290089	-5.0546e-10
6331342	chr12:6331342:T:A	1.01319e-07	-2.37928e-10	0.128387	4.918e-07	-2.37928e-10	0.222818	2.79e-08	-2.37928e-10	0.112368
6331519	chr12:6331519:T:C	1.43844e-07	-2.37928e-10	0.478839	4.84196e-07	-2.37928e-10	0.207236	6.24034e-08	-2.37928e-10	0.91736
6332688	chr12:6332688:T:G	2.25654e-08	-2.37928e-10	-1.37347	1.04221e-07	-2.37928e-10	-1.32874	5.96574e-09	-2.37928e-10	-1.43023
6332694	chr12:6332694:C:A	1.6395e-08	-1.69292	-5.0546e-10	1.73649e-07	-0.818217	-5.0546e-10	4.51014e-09	-1.70993	-5.0546e-10
6332835	chr12:6332835:T:C	4.48312e-09	-1.48155	-1.50802	1.42033e-08	-1.88237	-1.43941	1.08576e-09	-1.60798	-1.52601
6333180	chr12:6333180:A:G	2.99992e-09	-1.89787	-1.49344	0.000227265	7.03395	-0.675334	8.86797e-10	-1.82327	-1.51313
6333219	chr12:6333219:C:T	3.57895e-08	-0.912236	-5.0546e-10	1.89871e-07	-0.728912	-5.0546e-10	9.67092e-09	-0.947136	-5.0546e-10
6333477	chr12:6333477:C:T	4.98238e-08	-0.581398	-5.0546e-10	1.0707e-07	-1.30177	-5.0546e-10	1.53168e-08	-0.487306	-5.0546e-10
6333894	chr12:6333894:C:T	5.35049e-08	-2.37928e-10	-0.510117	2.55669e-07	-2.37928e-10	-0.43137	1.38627e-08	-2.37928e-10	-0.587056
6334452	chr12:6334452:C:T	1.60788e-07	-2.37928e-10	0.590197	7.95748e-07	-2.37928e-10	0.704029	3.88075e-08	-2.37928e-10	0.442354
6334461	chr12:6334461:C:T	1.51921e-08	-1.76911	-5.0546e-10	6.28524e-08	-1.83446	-5.0546e-10	4.25312e-09	-1.76861	-5.0546e-10
6334548	chr12:6334548:A:G	1.95669e-08	-2.37928e-10	-1.51605	8.78337e-08	-2.37928e-10	-1.49981	5.43469e-09	-2.37928e-10	-1.52346
6334549	chr12:6334549:G:A	3.04895e-08	-1.07251	-5.0546e-10	2.65693e-07	-0.392913	-5.0546e-10	8.26066e-09	-1.10476	-5.0546e-10
6334646	chr12:6334646:A:C	5.1206e-09	-1.86252	-0.994098	1.68383e-07	-0.343833	-0.505178	1.50655e-09	-1.57762	-1.22881
6335407	chr12:6335407:G:A	1.23518e-07	-2.37928e-10	0.326496	6.09415e-07	-2.37928e-10	0.437245	3.09897e-08	-2.37928e-10	0.217396
6335611	chr12:6335611:T:C	1.04559e-07	-2.37928e-10	0.159857	5.14604e-07	-2.37928e-10	0.268143	2.63722e-08	-2.37928e-10	0.0560492
6335797	chr12:6335797:G:C	6.38637e-09	-1.72426	-0.911461	2.88506e-07	0.829076	-1.13962	2.17735e-09	-1.61818	-0.819966
6336722	chr12:6336722:C:T	2.3161e-08	-2.37928e-10	-1.34742	1.05991e-07	-2.37928e-10	-1.3119	5.96562e-09	-2.37928e-10	-1.43025
6337535	chr12:6337535:T:C	8.97728e-08	-2.37928e-10	0.00739104	4.37686e-07	-2.37928e-10	0.106248	2.3016e-08	-2.37928e-10	-0.0800678
6337824	chr12:6337824:G:A	4.10242e-09	-1.63003	-1.44828	0.000332002	7.9782	-1.24055	1.03602e-09	-1.90718	-1.27369
6338191	chr12:6338191:C:T	6.2786e-09	-1.22003	-1.43271	8.13571e-07	1.92599	-1.19981	1.51751e-09	-1.28588	-1.51331
6338271	chr12:6338271:C:T	3.68304e-09	-1.89285	-1.2933	1.40259e-07	0.436083	-1.46785	1.1909e-09	-1.83971	-1.20184
6338356	chr12:6338356:G:A	3.02978e-09	-1.88414	-1.49726	0.9942	14.8121	-0.0698884	7.89168e-10	-1.93084	-1.5222
6339017	chr12:6339017:C:T	2.73559e-08	-2.37928e-10	-1.18096	1.25603e-07	-2.37928e-10	-1.14213	7.71214e-09	-2.37928e-10	-1.17346
6339514	chr12:6339514:T:C	1.04564e-07	-2.37928e-10	0.159911	3.67103e-07	-2.37928e-10	-0.0696114	4.20893e-08	-2.37928e-10	0.523533
6339949	chr12:6339949:C:T	3.18506e-09	-1.80776	-1.52366	0.000248244	7.93247	-1.48555	8.02254e-10	-1.93439	-1.5022
6340044	chr12:6340044:G:T	5.42609e-09	-1.66586	-1.13282	1.88451e-07	0.211479	-0.947897	1.71597e-09	-1.61549	-1.0608
6340045	chr12:6340045:C:T	5.49109e-09	-1.65902	-1.12774	1.93296e-07	0.230769	-0.941799	1.73836e-09	-1.60808	-1.05524
6340218	chr12:6340218:C:G	4.57644e-09	-1.5647	-1.40427	1.79265e-07	0.499373	-1.28576	1.39876e-09	-1.50177	-1.37891
6340408	chr12:6340408:G:A	1.42288e-08	-1.83462	-5.0546e-10	6.64317e-08	-1.77908	-5.0546e-10	4.00227e-09	-1.8294	-5.0546e-10
6340577	chr12:6340577:C:A	1.36527e-08	-1.87596	-5.0546e-10	1.90918e-07	-0.723409	-5.0546e-10	3.71791e-09	-1.9031	-5.0546e-10
6341037	chr12:6341037:G:T	2.82007e-08	-1.15054	-5.0546e-10	1.55649e-07	-0.927648	-5.0546e-10	6.48401e-09	-1.34692	-5.0546e-10
6341412	chr12:6341412:A:G	1.56167e-08	-1.11586	-0.625691	6.88927e-08	-1.83479	0.092086	2.15144e-09	-1.50386	-0.946259
6341473	chr12:6341473:T:C	1.56604e-08	-1.17115	-0.567608	7.55344e-08	-1.81843	0.167764	2.16804e-09	-1.53914	-0.903297
6341779	chr12:6341779:T:C	6.51665e-09	-1.7985	-0.817035	0.00195172	8.64177	-0.132802	1.77887e-09	-1.92652	-0.713759
6341910	chr12:6341910:G:A	6.32321e-08	-2.37928e-10	-0.34308	2.59573e-07	-2.37928e-10	-0.416216	1.99264e-08	-2.37928e-10	-0.224214
6342197	chr12:6342197:T:G	4.63925e-09	-1.4416	-1.51374	1.33897e-08	-1.91585	-1.46492	1.16613e-09	-1.5363	-1.52627
6342395	chr12:6342395:T:C	1.80305e-08	-1.1782	-0.41962	9.19449e-08	-1.81473	0.360664	2.42019e-09	-1.54583	-0.786582
6343302	chr12:6343302:C:G	3.01999e-09	-1.86525	-1.51939	0.000131203	7.30736	-1.49811	7.97134e-10	-1.93314	-1.50985
6343446	chr12:6343446:G:A	1.97707e-08	-2.37928e-10	-1.50569	8.59127e-08	-2.37928e-10	-1.52192	5.9137e-09	-2.37928e-10	-1.43899
6344099	chr12:6344099:T:C	1.24144e-08	-1.6299	-0.341135	1.05038e-07	-1.74256	0.421623	2.0664e-09	-1.76701	-0.723442
6344116	chr12:6344116:C:G	2.28993e-07	-2.37928e-10	0.943799	7.79672e-07	-2.37928e-10	0.683619	8.84099e-08	-2.37928e-10	1.26572
6344146	chr12:6344146:A:G	1.03291e-08	-1.69123	-0.463693	7.4998e-08	-1.76458	0.106788	1.78433e-09	-1.9036	-0.733612
6344345	chr12:6344345:A:AT	7.99698e-09	-1.87706	-0.53377	0.0016331	8.07716	0.253574	2.35552e-09	-1.93539	-0.424105
6344756	chr12:6344756:G:A	2.88735e-09	-1.93246	-1.49709	1.4509e-08	-1.77905	-1.52144	8.26892e-10	-1.93519	-1.47115
6344918	chr12:6344918:C:T	2.75775e-08	-1.17289	-5.0546e-10	5.7556e-08	-1.9225	-5.0546e-10	8.14604e-09	-1.11873	-5.0546e-10
6345088	chr12:6345088:T:C	3.14302e-09	-1.90028	-1.44442	1.62794e-08	-1.65943	-1.52592	8.92822e-10	-1.92123	-1.4084
6345131	chr12:6345131:A:G	9.48759e-09	-1.54354	-0.696367	6.23475e-08	-1.80107	-0.0414566	1.67151e-09	-1.70626	-0.996269
6345866	chr12:6345866:A:G	7.88999e-09	-1.87542	-0.548879	3.19759e-08	-1.89717	-0.613097	2.53813e-09	-1.7927	-0.492131
6346064	chr12:6346064:T:C	8.69269e-09	-1.37708	-0.950332	3.7142e-08	-1.89303	-0.46747	1.25356e-09	-1.77889	-1.21138
6346794	chr12:6346794:G:A	4.57095e-09	-1.44491	-1.52526	1.42568e-08	-1.79981	-1.51821	1.33439e-09	-1.40373	-1.52406
6346953	chr12:6346953:G:A	1.95195e-08	-2.37928e-10	-1.51848	8.5825e-08	-2.37928e-10	-1.52294	5.52141e-09	-2.37928e-10	-1.50763
6347240	chr12:6347240:C:A	1.30029e-08	-1.92472	-5.0546e-10	5.91047e-08	-1.89594	-5.0546e-10	3.66819e-09	-1.91656	-5.0546e-10
6347577	chr12:6347577:G:A	1.28654e-08	-1.93535	-5.0546e-10	5.7103e-08	-1.9304	-5.0546e-10	3.64957e-09	-1.92165	-5.0546e-10
6348632	chr12:6348632:C:T	1.57332e-08	-1.73412	-5.0546e-10	6.12944e-08	-1.85956	-5.0546e-10	4.36044e-09	-1.74369	-5.0546e-10
6348664	chr12:6348664:C:T	2.23446e-08	-2.37928e-10	-1.3833	9.30952e-08	-2.37928e-10	-1.44163	6.75017e-09	-2.37928e-10	-1.30669
6348670	chr12:6348670:C:A	2.92225e-07	-2.37928e-10	1.18763	1.15207e-06	-2.37928e-10	1.07406	1.17637e-07	-2.37928e-10	1.55134
6348676	chr12:6348676:T:C	4.28593e-08	-2.37928e-10	-0.731969	1.6756e-07	-2.37928e-10	-0.853914	1.39382e-08	-2.37928e-10	-0.581626
6349184	chr12:6349184:A:G	4.53835e-08	-0.674742	-5.0546e-10	3.97419e-07	0.00973836	-5.0546e-10	8.95329e-09	-1.02424	-5.0546e-10
6349537	chr12:6349537:G:A	5.91661e-09	-1.18535	-1.52678	2.57541e-07	1.05511	-1.47919	3.63625e-09	-0.435748	-1.48956
6349775	chr12:6349775:A:G	2.85156e-08	-2.37928e-10	-1.13944	1.15524e-07	-2.37928e-10	-1.22577	7.45126e-09	-2.37928e-10	-1.20788
6349791	chr12:6349791:A:G	2.58832e-08	-2.37928e-10	-1.2363	1.09794e-07	-2.37928e-10	-1.27665	8.04187e-09	-2.37928e-10	-1.1316
6349827	chr12:6349827:T:C	1.4642e-07	-2.37928e-10	0.496589	5.36069e-07	-2.37928e-10	0.309009	5.26782e-08	-2.37928e-10	0.747943
6349828	chr12:6349828:A:G	1.40079e-07	-2.37928e-10	0.452312	5.14348e-07	-2.37928e-10	0.267645	5.01835e-08	-2.37928e-10	0.699427
6350160	chr12:6350160:T:C	7.1337e-09	-1.18939	-1.33567	2.00368e-07	0.823535	-1.49863	4.23542e-09	-0.797989	-0.974789
6350281	chr12:6350281:AAT:A	2.11357e-08	-2.37928e-10	-1.43893	9.25286e-08	-2.37928e-10	-1.44774	5.73217e-09	-2.37928e-10	-1.47016
6350393	chr12:6350393:T:C	5.75069e-08	-2.37928e-10	-0.437986	2.61465e-07	-2.37928e-10	-0.408955	1.68795e-08	-2.37928e-10	-0.390157
6350734	chr12:6350734:G:A	1.93802e-08	-2.37928e-10	-1.52564	8.61922e-08	-2.37928e-10	-1.51867	5.43417e-09	-2.37928e-10	-1.52355
6351478	chr12:6351478:C:T	3.07159e-08	-2.37928e-10	-1.06511	1.34033e-07	-2.37928e-10	-1.07717	7.84691e-09	-2.37928e-10	-1.15614
6351689	chr12:6351689:C:T	8.85595e-08	-2.37928e-10	-0.00621629	3.38041e-07	-2.37928e-10	-0.152086	3.23875e-08	-2.37928e-10	0.261512
6351772	chr12:6351772:TTATC:T	2.93482e-09	-1.93113	-1.48212	3.48115e-08	-0.89848	-1.52683	1.24229e-09	-1.72174	-1.27756
6351865	chr12:6351865:T:G	1.96203e-08	-2.37928e-10	-1.51333	8.75148e-08	-2.37928e-10	-1.50345	5.61223e-09	-2.37928e-10	-1.49131
6353447	chr12:6353447:G:A	2.28951e-08	-2.37928e-10	-1.35897	8.81694e-08	-2.37928e-10	-1.49599	6.62648e-09	-2.37928e-10	-1.32519
6353622	chr12:6353622:C:T	3.77765e-09	-1.88712	-1.27367	1.71053e-08	-1.7269	-1.40897	1.37502e-09	-1.93554	-0.962258
6353651	chr12:6353651:G:A	5.11772e-09	-1.92875	-0.928427	2.42372e-08	-1.7443	-1.04307	2.13982e-09	-1.84561	-0.609931
6353751	chr12:6353751:G:A	1.87942e-08	-1.55634	-5.0546e-10	8.61559e-08	-1.5191	-5.0546e-10	3.85182e-09	-1.86771	-5.0546e-10
6354040	chr12:6354040:C:G	1.96274e-08	-2.37928e-10	-1.51297	8.5961e-08	-2.37928e-10	-1.52136	5.61603e-09	-2.37928e-10	-1.49063
6354103	chr12:6354103:T:C	1.65422e-08	-1.68398	-5.0546e-10	1.4425e-07	-1.00371	-5.0546e-10	6.48132e-09	-1.34733	-5.0546e-10
6354111	chr12:6354111:G:A	1.99634e-08	-2.37928e-10	-1.49599	8.97117e-08	-2.37928e-10	-1.47865	5.52633e-09	-2.37928e-10	-1.50674
6354161	chr12:6354161:G:A	1.79931e-08	-1.5999	-5.0546e-10	6.94386e-08	-1.73481	-5.0546e-10	6.47338e-09	-1.34856	-5.0546e-10
6354696	chr12:6354696:G:A	6.09477e-09	-1.76215	-0.920307	1.96671e-08	-1.84571	-1.1506	2.87192e-09	-1.80841	-0.352874
6355238	chr12:6355238:C:T	2.14396e-08	-2.37928e-10	-1.42465	9.77952e-08	-2.37928e-10	-1.39238	6.20525e-09	-2.37928e-10	-1.39086
6355666	chr12:6355666:G:A	1.95368e-08	-2.37928e-10	-1.51759	8.70163e-08	-2.37928e-10	-1.50916	5.42212e-09	-2.37928e-10	-1.52577
6355778	chr12:6355778:G:A	2.25374e-08	-2.37928e-10	-1.37471	9.44268e-08	-2.37928e-10	-1.42743	6.58922e-09	-2.37928e-10	-1.33082
6356189	chr12:6356189:T:C	4.6154e-08	-2.37928e-10	-0.657908	2.10204e-07	-2.37928e-10	-0.627176	1.14846e-08	-2.37928e-10	-0.775254
6356346	chr12:6356346:C:T	2.53149e-08	-2.37928e-10	-1.2585	1.06248e-07	-2.37928e-10	-1.30948	7.87628e-09	-2.37928e-10	-1.1524
6356561	chr12:6356561:T:C	3.5335e-09	-1.70452	-1.52308	4.16826e-08	-0.731895	-1.51328	1.56534e-09	-1.44231	-1.32585
6356797	chr12:6356797:G:A	3.01729e-09	-1.8778	-1.50773	1.44879e-08	-1.78612	-1.51582	8.29441e-10	-1.93121	-1.47205
6356804	chr12:6356804:A:G	4.09984e-09	-1.88326	-1.19569	1.84919e-08	-1.63875	-1.41917	1.70025e-09	-1.92146	-0.764023
6356915	chr12:6356915:A:G	6.96008e-09	-1.03324	-1.51646	1.1466e-07	0.201337	-1.43462	2.9298e-09	-0.647766	-1.49356
6357205	chr12:6357205:T:C	3.81311e-09	-1.62519	-1.52625	5.0176e-08	-0.556536	-1.50318	1.68934e-09	-1.3327	-1.35922
6357575	chr12:6357575:G:A	5.58293e-09	-1.42791	-1.34227	9.00925e-08	-0.356575	-1.11784	1.78717e-09	-1.11909	-1.51653
6358123	chr12:6358123:C:T	2.68175e-08	-2.37928e-10	-1.20084	1.23011e-07	-2.37928e-10	-1.16298	6.92494e-09	-2.37928e-10	-1.28113
6358412	chr12:6358412:C:T	2.87261e-09	-1.9192	-1.51547	1.36655e-08	-1.83361	-1.52677	8.30391e-10	-1.87545	-1.52667
6358527	chr12:6358527:T:C	8.02142e-09	-0.888499	-1.51928	1.27673e-07	0.297062	-1.42284	3.10342e-09	-0.581903	-1.50185
6358597	chr12:6358597:AC:A	7.84694e-09	-0.910659	-1.51911	1.24027e-07	0.26733	-1.42209	3.02744e-09	-0.606557	-1.50198
6358795	chr12:6358795:A:G	3.38384e-09	-1.8263	-1.44458	1.47207e-08	-1.78545	-1.50055	1.15249e-09	-1.87575	-1.19858
6358852	chr12:6358852:C:T	7.88914e-09	-0.897597	-1.52681	1.27367e-07	0.335617	-1.4638	3.16276e-09	-0.600578	-1.46424
6359038	chr12:6359038:A:C	1.53588e-08	-1.7582	-5.0546e-10	6.03013e-08	-1.8759	-5.0546e-10	3.67121e-09	-1.91574	-5.0546e-10
6359039	chr12:6359039:C:T	7.0838e-09	-1.02053	-1.51155	1.08099e-07	0.105907	-1.39812	2.64395e-09	-0.731848	-1.51214
6359137	chr12:6359137:T:C	4.6463e-09	-1.53249	-1.42133	1.5742e-08	-1.90399	-1.31493	9.07443e-10	-1.81216	-1.50123
6359289	chr12:6359289:G:A	7.45177e-09	-0.957575	-1.52386	1.13413e-07	0.198646	-1.44286	2.90345e-09	-0.659795	-1.49057
6359349	chr12:6359349:T:C	3.38979e-09	-1.84706	-1.42206	1.53402e-08	-1.75701	-1.48777	1.19045e-09	-1.88825	-1.15368
6360250	chr12:6360250:C:A	2.95185e-09	-1.88409	-1.52337	1.48045e-08	-1.75484	-1.52548	8.80339e-10	-1.82117	-1.52254
6360276	chr12:6360276:G:A	2.18701e-08	-2.37928e-10	-1.40477	9.64997e-08	-2.37928e-10	-1.40571	5.85197e-09	-2.37928e-10	-1.44948
6360596	chr12:6360596:G:A	5.07121e-08	-2.37928e-10	-0.563728	2.07805e-07	-2.37928e-10	-0.638655	1.75363e-08	-2.37928e-10	-0.351987
6360719	chr12:6360719:C:T	2.95363e-08	-2.37928e-10	-1.10427	1.44076e-07	-2.37928e-10	-1.00491	9.16404e-09	-2.37928e-10	-1.00097
6360861	chr12:6360861:G:A	1.59358e-08	-1.72132	-5.0546e-10	6.3148e-08	-1.82977	-5.0546e-10	3.63736e-09	-1.925	-5.0546e-10
6361004	chr12:6361004:C:T	1.93987e-08	-2.37928e-10	-1.52468	8.7119e-08	-2.37928e-10	-1.50798	5.4291e-09	-2.37928e-10	-1.52449
6361094	chr12:6361094:A:G	5.25818e-09	-1.30356	-1.52655	1.31622e-08	-1.87675	-1.52115	1.42049e-09	-1.33958	-1.52567
6361186	chr12:6361186:C:T	1.93652e-08	-2.37928e-10	-1.52641	8.55193e-08	-2.37928e-10	-1.52651	5.4287e-09	-2.37928e-10	-1.52456
6361447	chr12:6361447:A:C	2.51967e-08	-2.37928e-10	-1.26318	1.1722e-07	-2.37928e-10	-1.2112	7.66646e-09	-2.37928e-10	-1.1794
6361905	chr12:6361905:C:A	2.57138e-08	-0.265161	-0.977704	6.59232e-08	-0.677564	-1.1092	5.47679e-09	-0.765353	-0.750387
6362710	chr12:6362710:C:T	5.1694e-08	-2.37928e-10	-0.54455	2.36405e-07	-2.37928e-10	-0.509707	1.26413e-08	-2.37928e-10	-0.679287
6363587	chr12:6363587:C:A	1.40875e-08	-1.8446	-5.0546e-10	1.17793e-07	-1.20632	-5.0546e-10	5.68075e-09	-1.47918	-5.0546e-10
6363805	chr12:6363805:C:T	2.00937e-08	-2.37928e-10	-1.48949	8.61024e-08	-2.37928e-10	-1.51972	5.92407e-09	-2.37928e-10	-1.43724
6364174	chr12:6364174:C:T	4.69336e-08	-2.37928e-10	-0.641158	2.0976e-07	-2.37928e-10	-0.629291	1.28686e-08	-2.37928e-10	-0.661469
6364383	chr12:6364383:C:A	9.20583e-09	-1.74616	-0.523899	3.12061e-08	-1.92972	-0.604919	1.83283e-09	-1.93105	-0.679351
6364454	chr12:6364454:A:C	7.47458e-09	-1.21763	-1.26075	4.42918e-08	-0.914887	-1.26957	2.67412e-09	-0.99452	-1.23812
6364694	chr12:6364694:A:G	9.08216e-09	-0.879181	-1.4044	3.58485e-08	-0.939817	-1.45613	1.74931e-09	-1.24352	-1.41352
6364974	chr12:6364974:A:T	1.47056e-08	-0.928193	-0.873467	3.22406e-07	0.581727	-0.78117	7.06455e-09	-0.30963	-0.951541
6365118	chr12:6365118:C:T	2.81053e-08	-2.37928e-10	-1.15393	1.36375e-07	-2.37928e-10	-1.05984	7.20056e-09	-2.37928e-10	-1.2421
6365363	chr12:6365363:C:T	3.21947e-09	-1.83615	-1.48452	1.34477e-08	-1.84991	-1.52654	9.84148e-10	-1.88804	-1.3442
6365402	chr12:6365402:T:C	3.27922e-08	-2.37928e-10	-0.999699	1.42731e-07	-2.37928e-10	-1.01429	9.21015e-09	-2.37928e-10	-0.995954
6365489	chr12:6365489:T:A	6.55779e-09	-1.75347	-0.855767	2.20211e-08	-1.92613	-0.95712	2.05837e-09	-1.87691	-0.617432
6365490	chr12:6365490:C:A	6.55306e-09	-1.75383	-0.856133	2.20176e-08	-1.92605	-0.957364	2.05709e-09	-1.87711	-0.617858
6365650	chr12:6365650:G:GA	2.54537e-08	-2.37928e-10	-1.25303	1.18938e-07	-2.37928e-10	-1.19665	6.38644e-09	-2.37928e-10	-1.36208
6365864	chr12:6365864:C:A	6.10789e-09	-1.79078	-0.889527	2.1598e-08	-1.91523	-0.987426	1.9403e-09	-1.89705	-0.65637
6365916	chr12:6365916:T:G	8.44865e-09	-1.70624	-0.649643	2.77461e-08	-1.92279	-0.729369	1.64622e-09	-1.92624	-0.791543
6365987	chr12:6365987:TG:T	6.75605e-09	-1.55451	-1.02494	2.14422e-08	-1.92496	-0.984931	8.93468e-10	-1.90362	-1.42528
6366731	chr12:6366731:C:T	9.41513e-09	-1.65406	-0.593512	2.96588e-08	-1.90928	-0.676215	1.75736e-09	-1.91441	-0.738039
6366787	chr12:6366787:C:T	3.80672e-08	-2.37928e-10	-0.850538	1.65189e-07	-2.37928e-10	-0.868162	1.08695e-08	-2.37928e-10	-0.830299
6366957	chr12:6366957:T:C	6.44876e-09	-1.10055	-1.52546	3.9063e-08	-0.785987	-1.52409	1.8482e-09	-1.08954	-1.5125
6367058	chr12:6367058:C:T	1.46994e-08	-1.27859	-0.523499	1.73754e-07	-0.301927	-0.515689	6.12226e-09	-0.838948	-0.565381
6367086	chr12:6367086:A:C	7.95353e-09	-1.71835	-0.697928	2.64299e-08	-1.92608	-0.774678	1.56932e-09	-1.92874	-0.836883
6367393	chr12:6367393:G:A	4.74002e-08	-0.631265	-5.0546e-10	1.32954e-07	-1.08525	-5.0546e-10	1.04255e-08	-0.872001	-5.0546e-10
6367425	chr12:6367425:G:T	8.71942e-09	-1.91319	-0.411149	4.61653e-08	-1.68047	-0.462555	2.98958e-09	-1.76386	-0.357271
6367557	chr12:6367557:C:T	1.0947e-08	-1.84313	-0.253703	6.26562e-08	-1.52511	-0.312478	4.16223e-09	-1.59814	-0.192064
6367726	chr12:6367726:A:G	1.09527e-08	-1.81501	-0.2813	6.4948e-08	-1.4616	-0.340067	4.26311e-09	-1.5456	-0.220659
6367870	chr12:6367870:T:C	1.3835e-08	-1.86269	-5.0546e-10	5.68523e-08	-1.9348	-5.0546e-10	4.66888e-09	-1.67534	-5.0546e-10
6367881	chr12:6367881:T:C	2.0193e-08	-2.37928e-10	-1.48455	9.04629e-08	-2.37928e-10	-1.47031	5.4963e-09	-2.37928e-10	-1.51218
6368212	chr12:6368212:C:T	4.12982e-09	-1.86625	-1.2054	2.17768e-08	-1.6362	-1.25821	1.45592e-09	-1.66593	-1.17469
6368235	chr12:6368235:C:G	8.41029e-09	-0.843063	-1.51737	5.46844e-08	-0.463182	-1.51049	2.39707e-09	-0.82256	-1.51945
6368298	chr12:6368298:C:T	2.8103e-09	-1.93073	-1.52587	1.23779e-08	-1.93555	-1.52379	8.01473e-10	-1.92937	-1.50819
6368853	chr12:6368853:T:C	3.14789e-08	-2.37928e-10	-1.04057	1.47328e-07	-2.37928e-10	-0.982593	8.00197e-09	-2.37928e-10	-1.13657
6369103	chr12:6369103:T:C	2.09517e-08	-2.37928e-10	-1.44767	9.31117e-08	-2.37928e-10	-1.44145	5.77167e-09	-2.37928e-10	-1.4633
6369445	chr12:6369445:A:G	2.7431e-08	-2.37928e-10	-1.17822	1.3119e-07	-2.37928e-10	-1.09861	7.05914e-09	-2.37928e-10	-1.26194
6369446	chr12:6369446:A:C	4.30839e-09	-1.89464	-1.13469	4.85134e-08	-1.14188	-0.951531	1.20003e-09	-1.75024	-1.28368
6370057	chr12:6370057:T:C	2.0801e-08	-2.37928e-10	-1.45489	9.32993e-08	-2.37928e-10	-1.43944	5.76168e-09	-2.37928e-10	-1.46503
6370081	chr12:6370081:A:G	2.34425e-08	-2.37928e-10	-1.33534	1.05475e-07	-2.37928e-10	-1.31678	6.60435e-09	-2.37928e-10	-1.32853
6370644	chr12:6370644:G:A	1.42952e-07	1.98976	-1.51715	6.29276e-08	-0.328539	-1.50473	3.2689e-09	-0.602873	-1.42893
6370694	chr12:6370694:G:A	2.00006e-08	-2.37928e-10	-1.49413	9.03971e-08	-2.37928e-10	-1.47104	5.51772e-09	-2.37928e-10	-1.50829
6371117	chr12:6371117:C:T	3.28464e-07	1.30454	-5.0546e-10	6.25442e-07	0.463205	-5.0546e-10	1.38389e-08	-0.588779	-5.0546e-10
6371191	chr12:6371191:A:G	2.39502e-08	-2.37928e-10	-1.31391	1.09778e-07	-2.37928e-10	-1.27679	6.37137e-09	-2.37928e-10	-1.36444
6371260	chr12:6371260:A:T	2.11224e-08	-2.37928e-10	-1.43956	9.66721e-08	-2.37928e-10	-1.40393	5.75151e-09	-2.37928e-10	-1.4668
6371803	chr12:6371803:T:C	2.43514e-07	2.44886	-1.44358	1.81638e-07	0.617613	-1.39085	5.99272e-09	-0.0650812	-1.36063
6372004	chr12:6372004:G:A	1.07474e-07	1.69632	-1.50896	4.90616e-08	-0.563948	-1.51823	2.54371e-09	-0.788977	-1.49366
6372730	chr12:6372730:AAG:A	2.00875e-08	-2.37928e-10	-1.48979	9.07486e-08	-2.37928e-10	-1.46716	5.51836e-09	-2.37928e-10	-1.50818
6372800	chr12:6372800:T:C	6.61678e-07	3.39696	-1.39207	5.30778e-07	1.60011	-1.30102	1.336e-08	0.699647	-1.32364
6372809	chr12:6372809:G:A	1.93099e-08	-1.52928	-5.0546e-10	1.73433e-07	-0.819464	-5.0546e-10	7.11573e-09	-1.25395	-5.0546e-10
6372810	chr12:6372810:C:T	2.18137e-07	2.27197	-1.37674	1.72077e-07	0.484048	-1.31136	6.38309e-09	-0.0835208	-1.27909
6372822	chr12:6372822:C:T	2.35598e-08	-2.37928e-10	-1.33035	1.05171e-07	-2.37928e-10	-1.31967	6.47699e-09	-2.37928e-10	-1.348
6372948	chr12:6372948:C:G	1.95315e-08	-2.37928e-10	-1.51786	8.56241e-08	-2.37928e-10	-1.52529	5.54178e-09	-2.37928e-10	-1.50394
6373348	chr12:6373348:T:G	1.27168e-07	1.85718	-1.50156	5.48082e-08	-0.458253	-1.51316	2.77204e-09	-0.695269	-1.50141
6374685	chr12:6374685:G:A	1.95273e-08	-2.37928e-10	-1.51808	8.60721e-08	-2.37928e-10	-1.52007	5.47597e-09	-2.37928e-10	-1.51589
6374811	chr12:6374811:A:G	7.02406e-08	-2.37928e-10	-0.237964	4.70215e-07	-2.37928e-10	0.177936	2.12471e-08	-2.37928e-10	-0.160038
6374831	chr12:6374831:T:C	6.73978e-08	-2.37928e-10	-0.279279	2.71576e-07	-2.37928e-10	-0.371013	2.22182e-08	-2.37928e-10	-0.115346
6374907	chr12:6374907:G:A	1.953e-08	-2.37928e-10	-1.51794	8.59831e-08	-2.37928e-10	-1.5211	5.50107e-09	-2.37928e-10	-1.51132
6376267	chr12:6376267:T:C	1.98346e-08	-2.37928e-10	-1.50247	8.83555e-08	-2.37928e-10	-1.49389	5.51399e-09	-2.37928e-10	-1.50897
6376409	chr12:6376409:A:G	2.6889e-08	-2.37928e-10	-1.19817	1.23997e-07	-2.37928e-10	-1.15499	7.22968e-09	-2.37928e-10	-1.23807
6376443	chr12:6376443:G:C	2.04648e-08	-2.37928e-10	-1.47119	9.14763e-08	-2.37928e-10	-1.45917	5.68461e-09	-2.37928e-10	-1.4785
6376551	chr12:6376551:A:G	3.94381e-08	-2.37928e-10	-0.815158	1.83747e-07	-2.37928e-10	-0.761693	9.52789e-09	-2.37928e-10	-0.962036
6377358	chr12:6377358:T:C	1.93641e-08	-2.37928e-10	-1.52647	8.61775e-08	-2.37928e-10	-1.51885	5.48212e-09	-2.37928e-10	-1.51477
6377442	chr12:6377442:A:G	6.15498e-08	-2.37928e-10	-0.370045	2.84821e-07	-2.37928e-10	-0.323392	1.65339e-08	-2.37928e-10	-0.410845
6377665	chr12:6377665:A:G	1.99953e-08	-2.37928e-10	-1.4944	8.76618e-08	-2.37928e-10	-1.50177	5.57159e-09	-2.37928e-10	-1.49858
6377761	chr12:6377761:C:T	2.2745e-07	-2.37928e-10	0.937041	8.20716e-07	-2.37928e-10	0.734924	6.50269e-08	-2.37928e-10	0.958541
6377826	chr12:6377826:C:T	2.03483e-08	-2.37928e-10	-1.47689	9.14356e-08	-2.37928e-10	-1.45962	5.75261e-09	-2.37928e-10	-1.4666
6378244	chr12:6378244:G:A	8.60923e-08	-2.37928e-10	-0.0344707	3.88726e-07	-2.37928e-10	-0.0123781	1.97621e-08	-2.37928e-10	-0.232492
6378345	chr12:6378345:C:T	3.32498e-08	-2.37928e-10	-0.985841	1.20495e-07	-2.37928e-10	-1.18365	8.70351e-09	-2.37928e-10	-1.05253
6378598	chr12:6378598:A:C	1.96896e-08	-2.37928e-10	-1.5098	8.77236e-08	-2.37928e-10	-1.50106	5.44093e-09	-2.37928e-10	-1.52231
6378670	chr12:6378670:G:A	2.62901e-08	-2.37928e-10	-1.2207	1.12195e-07	-2.37928e-10	-1.25502	7.74206e-09	-2.37928e-10	-1.16959
6378733	chr12:6378733:C:T	2.01578e-08	-2.37928e-10	-1.4863	9.00712e-08	-2.37928e-10	-1.47465	5.64802e-09	-2.37928e-10	-1.48495
6379271	chr12:6379271:G:A	6.18865e-08	-2.37928e-10	-0.364589	2.45288e-07	-2.37928e-10	-0.47282	1.92892e-08	-2.37928e-10	-0.256714
6379284	chr12:6379284:T:C	1.21763e-08	-0.519456	-1.47095	1.35802e-08	-1.91476	-1.45189	9.25142e-10	-1.92663	-1.36743
6379311	chr12:6379311:G:A	1.94063e-08	-2.37928e-10	-1.52429	8.60034e-08	-2.37928e-10	-1.52087	5.41664e-09	-2.37928e-10	-1.52678
6379754	chr12:6379754:C:A	2.4754e-08	-2.37928e-10	-1.28091	1.05984e-07	-2.37928e-10	-1.31196	7.2818e-09	-2.37928e-10	-1.23088
6379984	chr12:6379984:A:G	1.96635e-08	-2.37928e-10	-1.51113	8.7461e-08	-2.37928e-10	-1.50406	5.44488e-09	-2.37928e-10	-1.52158
6379989	chr12:6379989:A:G	2.43934e-08	-2.37928e-10	-1.29558	9.6305e-08	-2.37928e-10	-1.40773	6.75933e-09	-2.37928e-10	-1.30534
6380213	chr12:6380213:AC:A	9.94774e-09	-0.865033	-1.32751	1.78841e-08	-1.76307	-1.32827	8.4448e-10	-1.90337	-1.48193
6380219	chr12:6380219:G:A	3.92817e-08	-2.37928e-10	-0.819133	1.58269e-07	-2.37928e-10	-0.910955	1.26122e-08	-2.37928e-10	-0.681594
6380373	chr12:6380373:A:G	4.68586e-08	-2.37928e-10	-0.642756	2.0174e-07	-2.37928e-10	-0.668275	1.44913e-08	-2.37928e-10	-0.542712
6380855	chr12:6380855:T:C	7.84969e-08	-2.37928e-10	-0.126832	3.08389e-07	-2.37928e-10	-0.243891	2.53128e-08	-2.37928e-10	0.0150492
6380992	chr12:6380992:A:G	1.97177e-08	-2.37928e-10	-1.50837	8.67845e-08	-2.37928e-10	-1.51183	5.96243e-09	-2.37928e-10	-1.43078
6381018	chr12:6381018:T:C	8.62159e-08	-2.37928e-10	-0.0330364	4.15551e-07	-2.37928e-10	0.0543516	1.89145e-08	-2.37928e-10	-0.27633
6381081	chr12:6381081:A:G	2.17262e-08	-2.37928e-10	-1.41137	9.68724e-08	-2.37928e-10	-1.40186	5.94673e-09	-2.37928e-10	-1.43342
6381127	chr12:6381127:T:C	1.94773e-08	-2.37928e-10	-1.52064	8.58168e-08	-2.37928e-10	-1.52304	5.79433e-09	-2.37928e-10	-1.45938
6381150	chr12:6381150:A:C	1.93851e-08	-2.37928e-10	-1.52539	8.55514e-08	-2.37928e-10	-1.52614	5.66826e-09	-2.37928e-10	-1.48138
6381215	chr12:6381215:T:C	4.20711e-05	7.4012	-1.24397	1.95266e-08	-1.67521	-1.32826	1.34088e-09	-1.58677	-1.33617
6381443	chr12:6381443:A:G	1.99273e-08	-2.37928e-10	-1.4978	8.76044e-08	-2.37928e-10	-1.50242	6.08452e-09	-2.37928e-10	-1.41051
6381577	chr12:6381577:T:C	3.65044e-05	7.05355	-1.03825	2.32876e-08	-1.74714	-1.08019	1.51771e-09	-1.65849	-1.14056
6381713	chr12:6381713:G:A	3.91363e-07	2.18959	-0.709846	3.50411e-08	-1.48352	-0.935215	3.56735e-09	-1.60799	-0.336448
6381759	chr12:6381759:C:G	2.37903e-05	6.76949	-1.18235	1.94691e-08	-1.78654	-1.21988	1.26173e-09	-1.71565	-1.26812
6381802	chr12:6381802:A:G	4.11641e-05	7.23759	-1.10216	2.20359e-08	-1.73759	-1.14499	1.43332e-09	-1.65728	-1.19899
6381903	chr12:6381903:C:G	2.34283e-08	-2.37928e-10	-1.33595	1.05957e-07	-2.37928e-10	-1.31222	6.19299e-09	-2.37928e-10	-1.39284
6381912	chr12:6381912:T:C	6.05588e-05	6.90844	-0.386957	4.04707e-08	-1.79374	-0.480934	2.69807e-09	-1.74966	-0.474058
6381950	chr12:6381950:C:T	0.000353507	9.77031	-1.48454	1.35727e-08	-1.85445	-1.51274	1.12769e-09	-1.68893	-1.40716
6381951	chr12:6381951:G:A	2.0917e-08	-2.37928e-10	-1.44933	9.03727e-08	-2.37928e-10	-1.47131	5.97363e-09	-2.37928e-10	-1.4289
6381959	chr12:6381959:G:A	0.00155004	9.80269	-0.0387929	5.56421e-08	-1.8399	-0.116415	1.93436e-09	-1.67221	-0.884272
6382114	chr12:6382114:C:T	1.91454e-07	0.764756	-5.0546e-10	3.21604e-07	-0.201933	-5.0546e-10	1.70654e-08	-0.379204	-5.0546e-10
6382952	chr12:6382952:C:T	2.25119e-08	-2.37928e-10	-1.37585	8.91729e-08	-2.37928e-10	-1.48468	5.81252e-09	-2.37928e-10	-1.45624
6383020	chr12:6383020:G:A	2.17471e-08	-2.37928e-10	-1.41041	9.68053e-08	-2.37928e-10	-1.40255	6.01863e-09	-2.37928e-10	-1.4214
6383164	chr12:6383164:T:A	8.49449e-09	-1.89706	-0.453414	1.21557e-07	-0.989313	-0.185556	2.7905e-09	-1.40297	-0.78707
6383263	chr12:6383263:AG:A	2.31126e-08	-2.37928e-10	-1.34951	1.08e-07	-2.37928e-10	-1.29312	6.63269e-09	-2.37928e-10	-1.32425
6383266	chr12:6383266:A:C	1.94186e-08	-2.37928e-10	-1.52366	8.55745e-08	-2.37928e-10	-1.52587	5.44951e-09	-2.37928e-10	-1.52073
6383483	chr12:6383483:A:C	3.11353e-08	0.149474	-1.20102	1.42891e-08	-1.89594	-1.41982	1.18433e-09	-1.93141	-1.11567
6383654	chr12:6383654:C:T	1.94202e-08	-2.37928e-10	-1.52358	8.61673e-08	-2.37928e-10	-1.51896	5.42382e-09	-2.37928e-10	-1.52546
6383718	chr12:6383718:G:A	7.78679e-08	-2.37928e-10	-0.134877	2.95185e-07	-2.37928e-10	-0.28765	2.55926e-08	-2.37928e-10	0.0260426
6383930	chr12:6383930:C:T	2.39574e-06	4.22458	-0.933022	1.64106e-07	-0.115013	-0.759728	1.5018e-08	0.442286	-0.949296
6384275	chr12:6384275:C:T	2.08919e-08	-2.37928e-10	-1.45053	8.85295e-08	-2.37928e-10	-1.49192	6.25642e-09	-2.37928e-10	-1.38265
6384735	chr12:6384735:G:A	3.82655e-09	-1.77699	-1.37094	3.16648e-08	-1.08007	-1.43998	1.67947e-09	-1.5232	-1.17458
6384745	chr12:6384745:C:T	3.16506e-08	-2.37928e-10	-1.03513	1.53309e-07	-2.37928e-10	-0.942799	6.9694e-09	-2.37928e-10	-1.27473
6385291	chr12:6385291:G:A	1.95162e-08	-2.37928e-10	-1.51865	9.28573e-08	-2.37928e-10	-1.44419	5.7579e-09	-2.37928e-10	-1.46569
6385344	chr12:6385344:C:T	2.20463e-08	-2.37928e-10	-1.39675	9.96414e-08	-2.37928e-10	-1.37368	5.90302e-09	-2.37928e-10	-1.4408
6385396	chr12:6385396:G:A	1.3196e-07	0.392606	-5.0546e-10	3.12978e-07	-0.229122	-5.0546e-10	1.72505e-08	-0.368417	-5.0546e-10
6386556	chr12:6386556:A:C	4.12668e-08	-2.37928e-10	-0.769832	1.8982e-07	-2.37928e-10	-0.729178	1.21514e-08	-2.37928e-10	-0.718812
6386956	chr12:6386956:G:A	9.83609e-08	-2.37928e-10	0.0987519	4.07518e-07	-2.37928e-10	0.0348313	4.52313e-08	-2.37928e-10	0.595529
6387215	chr12:6387215:A:G	4.3907e-08	-0.707818	-5.0546e-10	2.80672e-07	-0.338068	-5.0546e-10	3.48709e-08	0.335392	-5.0546e-10
6387239	chr12:6387239:G:A	4.93429e-08	-2.37928e-10	-0.591097	2.06223e-07	-2.37928e-10	-0.646294	1.37404e-08	-2.37928e-10	-0.59592
6387384	chr12:6387384:C:T	1.32351e-08	-1.90702	-5.0546e-10	1.07548e-07	-1.29732	-5.0546e-10	6.28787e-09	-1.37764	-5.0546e-10
6387438	chr12:6387438:TAG:T	1.13996e-07	-2.37928e-10	0.246271	5.52549e-07	-2.37928e-10	0.339289	2.37657e-08	-2.37928e-10	-0.0480146
6387682	chr12:6387682:G:C	1.93815e-08	-2.37928e-10	-1.52557	8.57807e-08	-2.37928e-10	-1.52346	5.41651e-09	-2.37928e-10	-1.52681
6388092	chr12:6388092:AC:A	8.85394e-08	-2.37928e-10	-0.00644391	3.96839e-07	-2.37928e-10	0.00827595	2.10122e-08	-2.37928e-10	-0.171155
6388093	chr12:6388093:C:T	2.8596e-08	-2.37928e-10	-1.13663	1.33387e-07	-2.37928e-10	-1.082	5.78853e-09	-2.37928e-10	-1.46038
6388139	chr12:6388139:C:A	1.20166e-07	-2.37928e-10	0.298979	5.08301e-07	-2.37928e-10	0.25582	3.46608e-08	-2.37928e-10	0.329351
6388228	chr12:6388228:A:G	2.65486e-08	-2.37928e-10	-1.21091	1.22536e-07	-2.37928e-10	-1.16685	7.76666e-09	-2.37928e-10	-1.16642
6388834	chr12:6388834:G:A	2.20197e-08	-2.37928e-10	-1.39795	9.80052e-08	-2.37928e-10	-1.39023	6.0887e-09	-2.37928e-10	-1.40983
6389215	chr12:6389215:G:GC	2.92974e-08	-2.37928e-10	-1.11239	1.2705e-07	-2.37928e-10	-1.13067	8.18446e-09	-2.37928e-10	-1.11402
6389496	chr12:6389496:A:G	4.35062e-07	2.08089	-0.495294	2.82957e-08	-1.93487	-0.697672	2.09803e-09	-1.91599	-0.559271
6389610	chr12:6389610:C:T	1.02996e-07	-2.37928e-10	0.144799	4.22799e-07	-2.37928e-10	0.0716421	4.7205e-08	-2.37928e-10	0.638239
6389991	chr12:6389991:G:A	1.1624e-07	-2.37928e-10	0.265767	4.59091e-07	-2.37928e-10	0.153994	3.88991e-08	-2.37928e-10	0.444711
6390046	chr12:6390046:G:A	1.7062e-07	-2.37928e-10	0.649549	8.35157e-07	-2.37928e-10	0.752365	3.43274e-08	-2.37928e-10	0.319683
6390130	chr12:6390130:G:A	4.16735e-08	-2.37928e-10	-0.760026	1.66661e-07	-2.37928e-10	-0.85929	1.31956e-08	-2.37928e-10	-0.636373
6390367	chr12:6390367:G:A	2.52142e-05	6.81102	-1.16574	2.02487e-07	0.360508	-1.02509	1.79607e-08	0.851855	-1.17993
6391035	chr12:6391035:C:G	2.62825e-06	-2.37928e-10	3.38418	1.47201e-05	-2.37928e-10	3.62172	4.561e-07	-2.37928e-10	2.90645
6391185	chr12:6391185:C:T	2.13827e-08	-2.37928e-10	-1.42731	9.51139e-08	-2.37928e-10	-1.42018	5.91014e-09	-2.37928e-10	-1.43959
6391630	chr12:6391630:AG:A	2.50102e-07	1.63213	-0.600155	4.75527e-08	-1.4275	-0.685914	1.80555e-09	-1.51053	-1.11486
6391677	chr12:6391677:G:A	1.33813e-07	1.88838	-1.48182	1.52071e-08	-1.7294	-1.52409	9.29707e-10	-1.90475	-1.38439
6392016	chr12:6392016:C:T	1.28808e-06	-2.37928e-10	2.67102	7.03123e-06	-2.37928e-10	2.88286	2.32481e-07	-2.37928e-10	2.23255
6392462	chr12:6392462:G:A	2.57924e-08	-2.37928e-10	-1.23981	1.13774e-07	-2.37928e-10	-1.24104	6.47305e-09	-2.37928e-10	-1.34861
6393094	chr12:6393094:C:T	0.1143	15.2995	-1.23506	1.37714e-08	-1.92573	-1.42693	8.46951e-10	-1.87243	-1.50994
6393195	chr12:6393195:T:C	6.06608e-08	1.03804	-1.42263	1.28866e-08	-1.89282	-1.52624	9.49967e-10	-1.92904	-1.33855
6393542	chr12:6393542:T:C	2.55276e-08	-2.37928e-10	-1.25013	1.10573e-07	-2.37928e-10	-1.26958	1.05427e-08	-2.37928e-10	-0.860825
6393576	chr12:6393576:G:A	0.8282	17.3085	-1.26366	1.45296e-08	-1.85795	-1.44111	9.78975e-10	-1.73531	-1.5022
6393603	chr12:6393603:T:C	1.0723e-07	-2.37928e-10	0.185082	5.50182e-07	-2.37928e-10	0.334995	2.24394e-08	-2.37928e-10	-0.105439
6393666	chr12:6393666:G:A	1.49983e-05	6.34712	-1.22131	7.34817e-08	-0.507128	-1.17109	6.69434e-09	-0.153959	-1.16104
6393756	chr12:6393756:A:G	2.10747e-08	-2.37928e-10	-1.44182	9.3791e-08	-2.37928e-10	-1.43418	5.83571e-09	-2.37928e-10	-1.45226
6394074	chr12:6394074:A:C	2.11762e-08	-2.37928e-10	-1.43701	9.45834e-08	-2.37928e-10	-1.42577	5.98118e-09	-2.37928e-10	-1.42764
6394171	chr12:6394171:C:T	1.93572e-08	-2.37928e-10	-1.52683	8.55332e-08	-2.37928e-10	-1.52635	5.41719e-09	-2.37928e-10	-1.52668
6394334	chr12:6394334:G:C	1.5781e-05	6.27699	-1.10032	1.13877e-07	-0.339618	-0.900521	7.00126e-09	-0.127368	-1.1428
6394355	chr12:6394355:C:T	1.21299e-06	-2.37928e-10	2.61095	6.63384e-06	-2.37928e-10	2.82468	2.19006e-07	-2.37928e-10	2.17284
6394620	chr12:6394620:T:C	1.11212e-07	1.36137	-1.13982	1.53721e-08	-1.86111	-1.38159	1.25489e-09	-1.93556	-1.05366
6394871	chr12:6394871:C:T	7.4567e-08	0.453008	-0.631201	7.01908e-08	-1.00177	-0.722267	7.6119e-09	-0.731682	-0.454864
6394932	chr12:6394932:G:A	1.38998e-07	1.26018	-0.815611	1.7477e-08	-1.86366	-1.2507	1.98892e-09	-1.93521	-0.593454
6394990	chr12:6394990:C:T	1.98436e-08	-2.37928e-10	-1.50201	8.63806e-08	-2.37928e-10	-1.51649	5.73952e-09	-2.37928e-10	-1.46888
6395022	chr12:6395022:C:T	6.92069e-08	0.376607	-0.629397	6.69847e-08	-1.04969	-0.721098	7.25647e-09	-0.786049	-0.448317
6395041	chr12:6395041:G:A	6.46273e-08	0.380054	-0.701309	6.27838e-08	-1.04653	-0.789024	6.73552e-09	-0.783168	-0.525696
6395197	chr12:6395197:T:C	8.20798e-08	0.426474	-0.508673	7.79399e-08	-1.01378	-0.605533	8.5402e-09	-0.748078	-0.323397
6395291	chr12:6395291:T:C	1.99102e-08	-2.37928e-10	-1.49866	8.7996e-08	-2.37928e-10	-1.49796	5.43325e-09	-2.37928e-10	-1.52372
6395606	chr12:6395606:GT:G	1.40565e-06	3.98348	-1.22512	3.22697e-08	-1.08503	-1.4161	3.21178e-09	-0.937917	-1.11152
6395607	chr12:6395607:T:G	3.66947e-08	-2.37928e-10	-0.887258	1.02031e-07	-2.37928e-10	-1.34997	1.33116e-08	-2.37928e-10	-0.627625
6395742	chr12:6395742:G:A	5.66771e-08	0.157031	-0.609553	5.96667e-08	-1.18458	-0.701899	6.33937e-09	-0.930905	-0.438575
6395751	chr12:6395751:C:G	1.38986e-08	-1.8581	-5.0546e-10	1.43981e-07	-1.00557	-5.0546e-10	9.64182e-09	-0.950149	-5.0546e-10
6395775	chr12:6395775:A:C	6.19328e-08	-0.363841	-5.0546e-10	8.01539e-08	-1.59131	-5.0546e-10	4.89885e-09	-1.62726	-5.0546e-10
6395803	chr12:6395803:A:T	1.77692e-06	-2.37928e-10	2.99275	9.82065e-06	-2.37928e-10	3.21699	3.11838e-07	-2.37928e-10	2.52622
6395942	chr12:6395942:G:A	5.3289e-08	0.101803	-0.615963	5.73948e-08	-1.21753	-0.707772	6.05508e-09	-0.969051	-0.44631
6396108	chr12:6396108:G:A	5.45367e-08	0.087389	-0.578406	5.90177e-08	-1.22533	-0.672089	6.25269e-09	-0.978287	-0.40496
6396184	chr12:6396184:C:T	1.99069e-08	-2.37928e-10	-1.49883	8.85517e-08	-2.37928e-10	-1.49167	5.5033e-09	-2.37928e-10	-1.51091
6396192	chr12:6396192:G:A	6.06627e-08	0.253391	-0.637953	6.16213e-08	-1.12532	-0.728928	6.60536e-09	-0.863866	-0.464512
6396214	chr12:6396214:T:C	6.03058e-08	0.238093	-0.628555	6.14917e-08	-1.13616	-0.720192	6.59957e-09	-0.87591	-0.453345
6396381	chr12:6396381:T:C	2.06034e-08	-2.37928e-10	-1.46444	8.87988e-08	-2.37928e-10	-1.48888	6.03731e-09	-2.37928e-10	-1.4183
6396470	chr12:6396470:A:G	6.12172e-08	0.252674	-0.628138	6.21712e-08	-1.12575	-0.719614	6.67427e-09	-0.864395	-0.453604
6396481	chr12:6396481:A:C	6.13128e-08	0.263159	-0.637061	6.20448e-08	-1.11933	-0.728069	6.65824e-09	-0.857048	-0.463357
6396624	chr12:6396624:A:G	3.97669e-08	-2.37928e-10	-0.806857	1.59628e-07	-2.37928e-10	-0.902409	1.22638e-08	-2.37928e-10	-0.70961
6396730	chr12:6396730:C:T	8.68815e-08	-0.017845	-0.007501	1.39062e-07	-1.02372	-0.0166087	1.01874e-08	-0.971544	0.0764393
6396862	chr12:6396862:T:C	3.40572e-08	-2.37928e-10	-0.961849	1.54884e-07	-2.37928e-10	-0.932581	9.67937e-09	-2.37928e-10	-0.946262
6397106	chr12:6397106:A:G	5.03113e-08	0.0879252	-0.659588	5.47047e-08	-1.2245	-0.748802	5.71983e-09	-0.980503	-0.491817
6397185	chr12:6397185:G:C	1.20437e-07	-0.248437	0.549673	1.51534e-07	-1.35894	0.404499	1.75003e-08	-1.14971	0.795663
6397224	chr12:6397224:A:G	1.6461e-08	-0.178245	-1.51065	1.45505e-08	-1.90236	-1.39527	9.55024e-10	-1.73865	-1.52362
6397550	chr12:6397550:CAT:C	1.93573e-08	-2.37928e-10	-1.52682	8.55408e-08	-2.37928e-10	-1.52626	5.41652e-09	-2.37928e-10	-1.52681
6398252	chr12:6398252:A:G	5.55461e-08	-2.37928e-10	-0.472678	2.52492e-07	-2.37928e-10	-0.443873	1.32219e-08	-2.37928e-10	-0.634382
6398949	chr12:6398949:C:T	4.20521e-08	-2.37928e-10	-0.750981	1.78705e-07	-2.37928e-10	-0.789517	1.68569e-08	-2.37928e-10	-0.3915
6399058	chr12:6399058:G:A	1.93984e-08	-2.37928e-10	-1.5247	8.55547e-08	-2.37928e-10	-1.5261	5.45516e-09	-2.37928e-10	-1.5197
6399072	chr12:6399072:A:G	3.06414e-08	-2.37928e-10	-1.06754	1.25094e-07	-2.37928e-10	-1.14619	9.33557e-09	-2.37928e-10	-0.982428
6399104	chr12:6399104:C:T	2.1081e-08	-2.37928e-10	-1.44152	9.39568e-08	-2.37928e-10	-1.43242	5.88156e-09	-2.37928e-10	-1.44444
6399178	chr12:6399178:T:G	1.97466e-08	-2.37928e-10	-1.50691	8.68896e-08	-2.37928e-10	-1.51062	5.59493e-09	-2.37928e-10	-1.4944
6399493	chr12:6399493:A:C	5.45724e-08	-0.303645	-0.186718	9.95519e-08	-1.18233	-0.192246	7.08971e-09	-1.1381	-0.119514
6399682	chr12:6399682:A:T	1.94365e-08	-2.37928e-10	-1.52274	8.60185e-08	-2.37928e-10	-1.52069	5.42012e-09	-2.37928e-10	-1.52614
6400129	chr12:6400129:A:C	1.94257e-08	-2.37928e-10	-1.5233	8.5666e-08	-2.37928e-10	-1.5248	5.49969e-09	-2.37928e-10	-1.51157
6400722	chr12:6400722:A:G	0.000483324	8.59855	-5.0546e-10	5.68388e-08	-1.93504	-5.0546e-10	3.60565e-09	-1.93376	-5.0546e-10
6400881	chr12:6400881:A:C	2.39505e-08	-2.37928e-10	-1.3139	1.08414e-07	-2.37928e-10	-1.2893	6.19621e-09	-2.37928e-10	-1.39232
6401056	chr12:6401056:G:A	2.43039e-08	-2.37928e-10	-1.29925	1.06142e-07	-2.37928e-10	-1.31048	7.02795e-09	-2.37928e-10	-1.26636
6401687	chr12:6401687:A:G	0.0189737	13.7284	-1.45977	1.24197e-08	-1.93129	-1.52468	9.32899e-10	-1.92412	-1.3616
6402166	chr12:6402166:C:CT	7.00471e-08	0.37532	-0.616044	6.78835e-08	-1.04802	-0.709436	7.39767e-09	-0.776411	-0.438684
6402491	chr12:6402491:G:A	0.00219149	11.5495	-1.43934	1.41396e-08	-1.8152	-1.51108	8.9776e-10	-1.82094	-1.50317
6402561	chr12:6402561:G:A	2.30366e-08	-2.37928e-10	-1.35281	1.02705e-07	-2.37928e-10	-1.34339	6.1026e-09	-2.37928e-10	-1.40755
6402674	chr12:6402674:A:G	3.88058e-08	-0.83132	-5.0546e-10	6.18511e-08	-1.85052	-5.0546e-10	4.02317e-09	-1.82419	-5.0546e-10
6402735	chr12:6402735:G:A	3.1411e-08	-2.37928e-10	-1.04273	1.42778e-07	-2.37928e-10	-1.01396	8.89181e-09	-2.37928e-10	-1.03113
6403218	chr12:6403218:A:G	2.14197e-08	-2.37928e-10	-1.42558	9.15814e-08	-2.37928e-10	-1.45803	6.35762e-09	-2.37928e-10	-1.36661
6403260	chr12:6403260:G:A	1.9691e-08	-2.37928e-10	-1.50973	8.59463e-08	-2.37928e-10	-1.52153	5.63214e-09	-2.37928e-10	-1.48777
6403264	chr12:6403264:A:G	1.02039e-06	-2.37928e-10	2.43805	5.58287e-06	-2.37928e-10	2.65221	1.8484e-07	-2.37928e-10	2.00323
6403304	chr12:6403304:G:A	2.10115e-08	-2.37928e-10	-1.44482	9.01344e-08	-2.37928e-10	-1.47395	6.20142e-09	-2.37928e-10	-1.39148
6403762	chr12:6403762:G:T	2.05271e-08	-2.37928e-10	-1.46814	9.03073e-08	-2.37928e-10	-1.47204	5.59858e-09	-2.37928e-10	-1.49375
6403763	chr12:6403763:A:T	2.37777e-08	-2.37928e-10	-1.32114	1.04285e-07	-2.37928e-10	-1.32812	6.32834e-09	-2.37928e-10	-1.37122
6403776	chr12:6403776:G:A	8.1924e-08	0.0481904	-0.13229	1.29564e-07	-0.989292	-0.121786	9.89792e-09	-0.918405	-0.00552915
6403802	chr12:6403802:T:C	1.93644e-08	-2.37928e-10	-1.52645	8.59626e-08	-2.37928e-10	-1.52134	5.43355e-09	-2.37928e-10	-1.52367
6403977	chr12:6403977:G:A	4.98784e-08	-0.580303	-5.0546e-10	1.19572e-07	-1.19133	-5.0546e-10	7.42597e-09	-1.21128	-5.0546e-10
6404072	chr12:6404072:G:A	1.75585e-07	-2.37928e-10	0.67823	9.19815e-07	-2.37928e-10	0.848918	3.62469e-08	-2.37928e-10	0.374096
6404354	chr12:6404354:A:C	1.94364e-08	-2.37928e-10	-1.52274	8.67022e-08	-2.37928e-10	-1.51277	5.41723e-09	-2.37928e-10	-1.52667
6404358	chr12:6404358:A:G	1.94823e-08	-2.37928e-10	-1.52039	8.70629e-08	-2.37928e-10	-1.50862	5.41647e-09	-2.37928e-10	-1.52682
6404426	chr12:6404426:C:T	2.09176e-08	-2.37928e-10	-1.4493	9.33606e-08	-2.37928e-10	-1.43878	5.7182e-09	-2.37928e-10	-1.4726
6404691	chr12:6404691:A:C	1.76477e-07	2.20086	-1.51756	1.34568e-08	-1.85092	-1.52485	7.98435e-10	-1.93505	-1.50631
6404706	chr12:6404706:T:A	1.93664e-08	-2.37928e-10	-1.52635	8.59933e-08	-2.37928e-10	-1.52098	5.43184e-09	-2.37928e-10	-1.52398
6404848	chr12:6404848:A:G	1.94347e-08	-2.37928e-10	-1.52283	8.66973e-08	-2.37928e-10	-1.51283	5.41729e-09	-2.37928e-10	-1.52666
6405015	chr12:6405015:C:T	1.9444e-08	-2.37928e-10	-1.52235	8.67627e-08	-2.37928e-10	-1.51208	5.41688e-09	-2.37928e-10	-1.52674
6405192	chr12:6405192:C:T	1.94629e-08	-2.37928e-10	-1.52138	8.69134e-08	-2.37928e-10	-1.51034	5.41642e-09	-2.37928e-10	-1.52682
6405294	chr12:6405294:TG:T	2.17664e-08	-2.37928e-10	-1.40953	1.1535e-07	-2.37928e-10	-1.22729	7.03558e-09	-2.37928e-10	-1.26528
6405345	chr12:6405345:T:C	1.83326e-08	-0.258066	-1.32314	3.27184e-08	-1.17041	-1.31691	2.26171e-09	-1.12562	-1.27452
6405475	chr12:6405475:C:T	5.09893e-07	3.26153	-1.51722	1.25399e-08	-1.92183	-1.52451	8.357e-10	-1.88965	-1.5061
6405544	chr12:6405544:G:C	2.99909e-08	-2.37928e-10	-1.089	1.35984e-07	-2.37928e-10	-1.06271	9.10108e-09	-2.37928e-10	-1.00787
6405760	chr12:6405760:A:G	1.94475e-08	-2.37928e-10	-1.52217	8.67954e-08	-2.37928e-10	-1.5117	5.41677e-09	-2.37928e-10	-1.52676
6405803	chr12:6405803:C:T	0.0334037	14.3126	-1.47831	1.23835e-08	-1.93244	-1.52646	9.9633e-10	-1.88032	-1.33962
6405887	chr12:6405887:A:G	2.00034e-08	-2.37928e-10	-1.49399	8.93703e-08	-2.37928e-10	-1.48247	5.53818e-09	-2.37928e-10	-1.50459
6406043	chr12:6406043:G:A	3.40277e-08	-2.37928e-10	-0.962716	1.41851e-07	-2.37928e-10	-1.02048	1.05787e-08	-2.37928e-10	-0.857416
6406519	chr12:6406519:T:C	3.96802e-08	-2.37928e-10	-0.809038	1.7257e-07	-2.37928e-10	-0.824448	1.16397e-08	-2.37928e-10	-0.761839
6406862	chr12:6406862:T:C	6.45965e-07	3.49292	-1.51207	1.24476e-08	-1.93186	-1.52186	8.53416e-10	-1.86246	-1.51231
6407065	chr12:6407065:C:G	2.07141e-06	4.58342	-1.43733	1.38988e-08	-1.92936	-1.41409	8.98562e-10	-1.82967	-1.49355
6407233	chr12:6407233:C:T	2.23164e-08	-2.37928e-10	-1.38457	1.02497e-07	-2.37928e-10	-1.34542	5.88119e-09	-2.37928e-10	-1.4445
6407652	chr12:6407652:G:A	1.94033e-08	-2.37928e-10	-1.52445	8.64117e-08	-2.37928e-10	-1.51613	5.42017e-09	-2.37928e-10	-1.52613
6407843	chr12:6407843:C:T	1.94297e-08	-2.37928e-10	-1.52309	8.54951e-08	-2.37928e-10	-1.5268	5.50944e-09	-2.37928e-10	-1.5098
6407875	chr12:6407875:G:A	1.96384e-08	-2.37928e-10	-1.5124	8.58699e-08	-2.37928e-10	-1.52242	5.66569e-09	-2.37928e-10	-1.48183
6408072	chr12:6408072:T:C	1.95554e-08	-2.37928e-10	-1.51664	8.56493e-08	-2.37928e-10	-1.52499	5.60964e-09	-2.37928e-10	-1.49177
6408088	chr12:6408088:G:A	2.02707e-08	-1.48071	-5.0546e-10	6.42545e-07	0.490182	-5.0546e-10	2.54729e-08	0.0213574	-5.0546e-10
6408233	chr12:6408233:G:T	1.95798e-08	-2.37928e-10	-1.51539	8.61139e-08	-2.37928e-10	-1.51958	5.45353e-09	-2.37928e-10	-1.52
6408645	chr12:6408645:G:A	6.16876e-08	-0.367809	-5.0546e-10	1.25782e-07	-1.1407	-5.0546e-10	7.62055e-09	-1.18541	-5.0546e-10
6408889	chr12:6408889:A:G	1.97348e-08	-2.37928e-10	-1.50751	8.6762e-08	-2.37928e-10	-1.51209	5.50847e-09	-2.37928e-10	-1.50997
6408980	chr12:6408980:C:T	6.64526e-08	-0.293403	-5.0546e-10	1.47161e-07	-0.983727	-5.0546e-10	9.17079e-09	-1.00024	-5.0546e-10
6409024	chr12:6409024:C:T	2.4804e-08	-1.27889	-5.0546e-10	1.89469e-07	-0.73103	-5.0546e-10	1.61601e-08	-0.433713	-5.0546e-10
6409221	chr12:6409221:ATGATATGCCTAGATGCATGGGTT:A	2.22018e-08	-2.37928e-10	-1.38972	9.52249e-08	-2.37928e-10	-1.41901	6.36726e-09	-2.37928e-10	-1.36509
6409354	chr12:6409354:C:T	2.13154e-08	-2.37928e-10	-1.43046	9.72839e-08	-2.37928e-10	-1.39762	5.68301e-09	-2.37928e-10	-1.47878
6409456	chr12:6409456:G:C	1.9377e-08	-2.37928e-10	-1.52581	8.61358e-08	-2.37928e-10	-1.51933	5.42691e-09	-2.37928e-10	-1.52489
6409857	chr12:6409857:C:A	2.1327e-08	-2.37928e-10	-1.42992	9.74203e-08	-2.37928e-10	-1.39622	5.68113e-09	-2.37928e-10	-1.47911
6410058	chr12:6410058:G:A	2.18217e-08	-2.37928e-10	-1.40699	9.99184e-08	-2.37928e-10	-1.3709	5.7839e-09	-2.37928e-10	-1.46118
6410355	chr12:6410355:C:T	2.56582e-08	0.146585	-1.39161	4.03641e-08	-0.887878	-1.38943	2.79042e-09	-0.846549	-1.34352
6410671	chr12:6410671:A:G	9.03677e-08	1.50636	-1.49236	1.31039e-08	-1.87553	-1.52682	8.19262e-10	-1.93549	-1.48012
6410705	chr12:6410705:T:A	1.94403e-08	-2.37928e-10	-1.52254	8.56686e-08	-2.37928e-10	-1.52477	5.50721e-09	-2.37928e-10	-1.5102
6410971	chr12:6410971:A:G	2.57489e-07	2.54745	-1.48636	1.40097e-08	-1.85971	-1.47579	8.26028e-10	-1.92538	-1.48201
6411548	chr12:6411548:T:C	2.3219e-07	-2.37928e-10	0.957666	1.21006e-06	-2.37928e-10	1.12317	5.17982e-08	-2.37928e-10	0.731096
6411804	chr12:6411804:G:A	2.90111e-08	-2.37928e-10	-1.12221	1.25035e-07	-2.37928e-10	-1.14666	9.06687e-09	-2.37928e-10	-1.01163
6412491	chr12:6412491:T:C	6.05144e-09	-1.35241	-1.33719	1.8153e-08	-1.66202	-1.4144	1.60292e-09	-1.69307	-1.05137
6412642	chr12:6412642:A:T	6.05453e-09	-1.16701	-1.52208	1.30468e-08	-1.89249	-1.51423	8.10902e-10	-1.92641	-1.49946
6413035	chr12:6413035:A:C	5.33806e-09	-1.29622	-1.51881	1.32622e-08	-1.86607	-1.52427	8.67544e-10	-1.91472	-1.44363
6414083	chr12:6414083:G:T	2.51551e-08	-1.43207	0.167237	6.66338e-08	-1.86506	0.0890132	3.23652e-09	-1.8809	-0.160861
6414782	chr12:6414782:A:C	1.03638e-07	0.151015	-5.0546e-10	5.35914e-07	0.30872	-5.0546e-10	2.60815e-08	0.0449671	-5.0546e-10
6415251	chr12:6415251:C:T	8.89497e-08	-2.37928e-10	-0.00182002	4.09682e-07	-2.37928e-10	0.0401261	2.13037e-08	-2.37928e-10	-0.157377
6415278	chr12:6415278:C:T	2.22231e-08	-2.37928e-10	-1.38876	1.01772e-07	-2.37928e-10	-1.35252	5.87181e-09	-2.37928e-10	-1.4461
6415513	chr12:6415513:C:T	5.02008e-09	-1.34962	-1.52683	1.36916e-08	-1.83346	-1.52501	8.59098e-10	-1.89211	-1.47602
6415645	chr12:6415645:C:T	4.04803e-08	-2.37928e-10	-0.789075	1.92229e-07	-2.37928e-10	-0.716567	9.5604e-09	-2.37928e-10	-0.958629
6415914	chr12:6415914:C:CTGTT	2.62015e-08	-2.37928e-10	-1.22407	1.18316e-07	-2.37928e-10	-1.20189	6.68421e-09	-2.37928e-10	-1.31651
6415955	chr12:6415955:G:A	5.03629e-09	-1.34738	-1.52584	1.37259e-08	-1.83474	-1.52123	8.46627e-10	-1.89261	-1.49014
6416240	chr12:6416240:G:A	1.95637e-08	-2.37928e-10	-1.51622	8.58162e-08	-2.37928e-10	-1.52305	5.51937e-09	-2.37928e-10	-1.508
6416330	chr12:6416330:G:A	1.31101e-08	-1.91651	-5.0546e-10	6.13372e-08	-1.85887	-5.0546e-10	3.94382e-09	-1.84411	-5.0546e-10
6416550	chr12:6416550:C:T	2.78125e-08	-2.37928e-10	-1.16441	1.17553e-07	-2.37928e-10	-1.20837	8.43395e-09	-2.37928e-10	-1.08399
6416837	chr12:6416837:T:C	2.09026e-08	-2.37928e-10	-1.45002	9.21155e-08	-2.37928e-10	-1.45221	5.90376e-09	-2.37928e-10	-1.44067
6417211	chr12:6417211:AC:A	2.11356e-08	-2.37928e-10	-1.43893	9.12115e-08	-2.37928e-10	-1.46207	6.07606e-09	-2.37928e-10	-1.4119
6417506	chr12:6417506:C:G	8.28133e-09	-1.54137	-0.834521	2.79181e-08	-1.79379	-0.852185	1.35908e-09	-1.82976	-1.07969
6417768	chr12:6417768:G:A	5.19612e-09	-1.55256	-1.28942	1.70507e-08	-1.81647	-1.32259	1.00392e-09	-1.83226	-1.38009
6417814	chr12:6417814:GCT:G	8.69679e-09	-1.37349	-0.953443	1.66889e-08	-1.90629	-1.25422	1.84601e-09	-1.89758	-0.705653
6418071	chr12:6418071:G:A	6.56193e-09	-1.54329	-1.06532	2.11233e-08	-1.81825	-1.10662	1.17656e-09	-1.83634	-1.21732
6418373	chr12:6418373:G:A	4.86688e-08	-2.37928e-10	-0.604852	2.12299e-07	-2.37928e-10	-0.61726	1.47605e-08	-2.37928e-10	-0.524305
6418903	chr12:6418903:G:A	6.28433e-09	-1.57896	-1.07287	2.14296e-08	-1.79645	-1.11403	1.19261e-09	-1.81687	-1.22324
6419029	chr12:6419029:A:G	2.19442e-08	-2.37928e-10	-1.40139	1.00214e-07	-2.37928e-10	-1.36795	5.82286e-09	-2.37928e-10	-1.45447
6419458	chr12:6419458:GC:G	3.39177e-09	-1.93319	-1.33535	2.63971e-08	-1.32536	-1.37664	1.22519e-09	-1.81456	-1.19861
6419463	chr12:6419463:A:T	7.62355e-09	-1.38231	-1.07634	2.67681e-08	-1.59326	-1.09478	1.43714e-09	-1.71264	-1.14096
6419549	chr12:6419549:A:G	3.2192e-08	-2.37928e-10	-1.01817	1.45507e-07	-2.37928e-10	-0.995029	8.20096e-09	-2.37928e-10	-1.11201
6419625	chr12:6419625:C:T	2.90111e-08	-2.37928e-10	-1.12221	1.31311e-07	-2.37928e-10	-1.09769	7.35412e-09	-2.37928e-10	-1.221
6419731	chr12:6419731:C:T	2.10277e-08	-2.37928e-10	-1.44405	9.19209e-08	-2.37928e-10	-1.45433	6.10738e-09	-2.37928e-10	-1.40676
6420356	chr12:6420356:C:T	2.06003e-08	-2.37928e-10	-1.46459	8.92119e-08	-2.37928e-10	-1.48424	5.89804e-09	-2.37928e-10	-1.44164
6421266	chr12:6421266:G:T	2.18296e-08	-2.37928e-10	-1.40662	9.57559e-08	-2.37928e-10	-1.41345	5.98319e-09	-2.37928e-10	-1.42731
6421437	chr12:6421437:C:T	3.4058e-08	-2.37928e-10	-0.961827	1.54132e-07	-2.37928e-10	-0.937442	8.62721e-09	-2.37928e-10	-1.06134
6421636	chr12:6421636:TTTC:T	2.74348e-08	-2.37928e-10	-1.17808	1.16522e-07	-2.37928e-10	-1.21718	7.54421e-09	-2.37928e-10	-1.19548
6421652	chr12:6421652:T:C	1.04251e-08	-1.44158	-0.704097	2.94309e-08	-1.88258	-0.710628	1.39893e-09	-1.9013	-0.979247
6421653	chr12:6421653:G:A	4.7257e-09	-1.7264	-1.21048	2.0238e-08	-1.72952	-1.23817	1.13142e-09	-1.75478	-1.33801
6421895	chr12:6421895:A:T	2.08891e-08	-2.37928e-10	-1.45066	9.20106e-08	-2.37928e-10	-1.45335	5.62418e-09	-2.37928e-10	-1.48918
6421958	chr12:6421958:C:T	4.10697e-08	-2.37928e-10	-0.774622	1.77433e-07	-2.37928e-10	-0.796662	1.25379e-08	-2.37928e-10	-0.687506
6422042	chr12:6422042:G:A	1.99987e-08	-2.37928e-10	-1.49422	8.9449e-08	-2.37928e-10	-1.48158	5.44935e-09	-2.37928e-10	-1.52076
6422057	chr12:6422057:T:C	8.99144e-09	-1.56567	-0.72795	3.0595e-08	-1.8205	-0.733919	1.4338e-09	-1.85311	-1.00282
6422440	chr12:6422440:A:G	5.08872e-09	-1.63053	-1.23234	1.83735e-08	-1.806	-1.25834	1.03403e-09	-1.8264	-1.35639
6422785	chr12:6422785:T:C	6.72742e-09	-1.59835	-0.985354	2.41439e-08	-1.79946	-0.991766	1.19094e-09	-1.83656	-1.20496
6422825	chr12:6422825:T:C	1.56265e-08	-1.74092	-5.0546e-10	6.55585e-08	-1.79231	-5.0546e-10	4.30503e-09	-1.75648	-5.0546e-10
6422849	chr12:6422849:A:G	4.43943e-09	-1.6345	-1.36487	1.61559e-08	-1.80625	-1.38672	9.52209e-10	-1.82446	-1.44077
6422964	chr12:6422964:G:C	4.05111e-08	-0.788314	-5.0546e-10	1.44861e-07	-0.999476	-5.0546e-10	8.74396e-09	-1.0479	-5.0546e-10
6423184	chr12:6423184:T:G	5.34563e-09	-1.62063	-1.19298	1.89906e-08	-1.81122	-1.22009	1.06203e-09	-1.83147	-1.3246
6423290	chr12:6423290:A:T	4.68659e-09	-1.5966	-1.34858	1.91731e-08	-1.67406	-1.34768	1.02677e-09	-1.77974	-1.4101
6423526	chr12:6423526:C:T	2.14741e-08	-2.37928e-10	-1.42304	9.7713e-08	-2.37928e-10	-1.39322	5.73266e-09	-2.37928e-10	-1.47008
6423619	chr12:6423619:G:A	3.89021e-09	-1.93362	-1.19781	2.86216e-08	-1.38005	-1.24104	1.36312e-09	-1.8306	-1.07588
6423773	chr12:6423773:A:G	2.09321e-08	-2.37928e-10	-1.44861	9.50024e-08	-2.37928e-10	-1.42135	5.63403e-09	-2.37928e-10	-1.48743
6423866	chr12:6423866:C:T	3.09138e-09	-1.8866	-1.47467	1.32714e-08	-1.8927	-1.49694	8.83818e-10	-1.91494	-1.42482
6423976	chr12:6423976:C:T	2.02113e-08	-2.37928e-10	-1.48365	8.78389e-08	-2.37928e-10	-1.49975	5.76762e-09	-2.37928e-10	-1.464
6424531	chr12:6424531:G:A	1.80883e-07	-2.37928e-10	0.707962	8.50619e-07	-2.37928e-10	0.77071	4.25224e-08	-2.37928e-10	0.533771
6424559	chr12:6424559:A:T	5.72778e-09	-1.93403	-0.810536	9.20951e-08	-0.737851	-0.714581	2.10059e-09	-1.21083	-1.26321
6424893	chr12:6424893:C:T	2.00624e-08	-2.37928e-10	-1.49104	8.91487e-08	-2.37928e-10	-1.48495	5.61481e-09	-2.37928e-10	-1.49085
6425417	chr12:6425417:A:T	5.47894e-08	-2.37928e-10	-0.486394	2.35011e-07	-2.37928e-10	-0.515621	1.70408e-08	-2.37928e-10	-0.380648
6425839	chr12:6425839:C:T	3.17585e-08	-2.37928e-10	-1.03173	1.43465e-07	-2.37928e-10	-1.00916	8.09784e-09	-2.37928e-10	-1.12466
6426240	chr12:6426240:C:T	3.30035e-08	-2.37928e-10	-0.993276	1.49286e-07	-2.37928e-10	-0.969387	8.37693e-09	-2.37928e-10	-1.09078
6426378	chr12:6426378:C:G	8.18233e-09	-1.40783	-0.980084	2.12064e-08	-1.89955	-1.0214	1.16647e-09	-1.91426	-1.14802
6426483	chr12:6426483:T:C	6.29798e-09	-1.71916	-0.930506	3.6131e-08	-1.54863	-0.839474	1.27067e-09	-1.70261	-1.2741
6426537	chr12:6426537:G:A	2.0733e-08	-2.37928e-10	-1.45817	9.29387e-08	-2.37928e-10	-1.44331	5.63017e-09	-2.37928e-10	-1.48812
6426721	chr12:6426721:C:T	6.21324e-09	-1.49135	-1.17186	1.40602e-08	-1.93122	-1.40069	1.51021e-09	-1.90789	-0.896124
6426746	chr12:6426746:G:C	1.93584e-08	-2.37928e-10	-1.52677	8.56021e-08	-2.37928e-10	-1.52554	5.42568e-09	-2.37928e-10	-1.52512
6427214	chr12:6427214:T:A	2.17814e-08	-2.37928e-10	-1.40883	9.98237e-08	-2.37928e-10	-1.37185	5.75215e-09	-2.37928e-10	-1.46669
6427421	chr12:6427421:A:G	5.03402e-09	-1.90412	-0.969556	1.26212e-07	-0.252862	-0.884425	2.80274e-09	-0.83048	-1.35518
6427715	chr12:6427715:A:T	4.7492e-08	-2.37928e-10	-0.62933	2.03601e-07	-2.37928e-10	-0.65909	1.4492e-08	-2.37928e-10	-0.542661
6428331	chr12:6428331:A:G	3.83333e-09	-1.74965	-1.39651	1.60723e-08	-1.81019	-1.38797	9.20435e-10	-1.88554	-1.41362
6428378	chr12:6428378:G:A	1.12148e-08	-1.72289	-0.349765	3.63115e-08	-1.85392	-0.529198	2.83723e-09	-1.80322	-0.370207
6428944	chr12:6428944:AG:A	1.97795e-08	-2.37928e-10	-1.50525	8.80998e-08	-2.37928e-10	-1.49678	5.42573e-09	-2.37928e-10	-1.52511
6429093	chr12:6429093:T:C	1.67343e-08	-1.67243	-5.0546e-10	5.7241e-08	-1.92798	-5.0546e-10	3.60879e-09	-1.93289	-5.0546e-10
6429107	chr12:6429107:G:A	6.0597e-09	-1.93544	-0.75279	5.9186e-08	-1.15456	-0.740013	2.13913e-09	-1.44698	-1.00888
6429133	chr12:6429133:C:T	3.40029e-08	-2.37928e-10	-0.963445	1.43234e-07	-2.37928e-10	-1.01077	9.52346e-09	-2.37928e-10	-0.962502
6429802	chr12:6429802:C:T	7.78748e-09	-1.09037	-1.347	2.30358e-08	-1.47802	-1.36019	1.49515e-09	-1.52097	-1.29306
6429930	chr12:6429930:A:G	2.05507e-08	-2.37928e-10	-1.46699	9.03114e-08	-2.37928e-10	-1.47199	5.80195e-09	-2.37928e-10	-1.45807
6430325	chr12:6430325:T:C	5.22612e-09	-1.84446	-0.991758	2.55762e-08	-1.87049	-0.863108	1.13774e-09	-1.88802	-1.19919
6430735	chr12:6430735:A:C	3.60683e-07	-2.37928e-10	1.39811	1.76615e-06	-2.37928e-10	1.5013	1.0195e-07	-2.37928e-10	1.40822
6430919	chr12:6430919:G:A	4.69128e-09	-1.91122	-1.03297	2.27029e-08	-1.90756	-0.945206	1.10684e-09	-1.93377	-1.18099
6431024	chr12:6431024:G:A	2.98038e-08	-2.37928e-10	-1.09525	1.27107e-07	-2.37928e-10	-1.13022	8.34498e-09	-2.37928e-10	-1.0946
6431330	chr12:6431330:G:A	4.67209e-09	-1.92102	-1.02727	2.3105e-08	-1.89617	-0.939033	1.11006e-09	-1.93545	-1.1764
6431359	chr12:6431359:A:G	3.90916e-09	-1.8068	-1.31976	1.63429e-08	-1.92746	-1.254	9.3427e-10	-1.89629	-1.38796
6431756	chr12:6431756:C:T	1.95229e-08	-2.37928e-10	-1.5183	8.56226e-08	-2.37928e-10	-1.5253	5.60719e-09	-2.37928e-10	-1.49221
6431904	chr12:6431904:A:T	1.30353e-08	-1.92223	-5.0546e-10	7.10069e-08	-1.71248	-5.0546e-10	3.93205e-09	-1.8471	-5.0546e-10
6431961	chr12:6431961:T:C	4.15044e-09	-1.87963	-1.18705	1.87926e-08	-1.92927	-1.11252	9.83107e-10	-1.9306	-1.3027
6432435	chr12:6432435:G:T	4.46851e-09	-1.91913	-1.07371	2.19044e-08	-1.89907	-0.989499	1.06993e-09	-1.93525	-1.21342
6432609	chr12:6432609:C:T	4.81673e-09	-1.9216	-0.9962	2.40629e-08	-1.89502	-0.899565	1.14434e-09	-1.9355	-1.14594
6433001	chr12:6433001:C:G	4.42515e-09	-1.92308	-1.0795	2.19999e-08	-1.8925	-0.991711	1.06574e-09	-1.93555	-1.21704
6433029	chr12:6433029:A:G	4.2481e-09	-1.92139	-1.12203	2.09299e-08	-1.89539	-1.03868	1.0293e-09	-1.93547	-1.2519
6433428	chr12:6433428:A:T	3.97185e-09	-1.9314	-1.17926	2.02361e-08	-1.84508	-1.12271	1.05196e-09	-1.91762	-1.24798
6433858	chr12:6433858:C:T	2.28445e-08	-2.37928e-10	-1.36118	1.04064e-07	-2.37928e-10	-1.33025	5.98239e-09	-2.37928e-10	-1.42744
6434127	chr12:6434127:T:C	2.26692e-08	-2.37928e-10	-1.36888	1.05616e-07	-2.37928e-10	-1.31545	5.95746e-09	-2.37928e-10	-1.43162
6434180	chr12:6434180:T:A	2.10515e-08	-2.37928e-10	-1.44292	9.70603e-08	-2.37928e-10	-1.39992	5.7243e-09	-2.37928e-10	-1.47154
6434204	chr12:6434204:C:T	2.54628e-08	-2.37928e-10	-1.25267	1.16763e-07	-2.37928e-10	-1.21511	6.53613e-09	-2.37928e-10	-1.33891
6434503	chr12:6434503:G:A	4.05689e-08	-0.786889	-5.0546e-10	7.35286e-08	-1.67758	-5.0546e-10	5.17575e-09	-1.57228	-5.0546e-10
6435109	chr12:6435109:G:A	3.73704e-08	-2.37928e-10	-0.869014	1.74098e-07	-2.37928e-10	-0.815635	9.32437e-09	-2.37928e-10	-0.983628
6435294	chr12:6435294:A:G	2.13219e-08	-2.37928e-10	-1.43016	9.65359e-08	-2.37928e-10	-1.40534	5.71597e-09	-2.37928e-10	-1.473
6435306	chr12:6435306:G:T	2.12271e-08	-2.37928e-10	-1.43461	9.60593e-08	-2.37928e-10	-1.41029	5.7035e-09	-2.37928e-10	-1.47518
6435423	chr12:6435423:T:C	1.93579e-08	-2.37928e-10	-1.52679	8.55351e-08	-2.37928e-10	-1.52633	5.43173e-09	-2.37928e-10	-1.524
6435451	chr12:6435451:T:C	2.99738e-09	-1.90654	-1.48561	1.3595e-08	-1.8651	-1.50045	8.61686e-10	-1.91861	-1.44651
6435465	chr12:6435465:G:A	4.09188e-08	-2.37928e-10	-0.778301	1.86276e-07	-2.37928e-10	-0.748027	1.01454e-08	-2.37928e-10	-0.899237
6435702	chr12:6435702:C:T	2.33067e-08	-2.37928e-10	-1.34115	1.0124e-07	-2.37928e-10	-1.35776	6.79571e-09	-2.37928e-10	-1.29997
6435800	chr12:6435800:T:C	2.07451e-08	-2.37928e-10	-1.45758	8.94727e-08	-2.37928e-10	-1.48132	5.88264e-09	-2.37928e-10	-1.44425
6435841	chr12:6435841:C:T	2.60182e-08	-2.37928e-10	-1.23109	1.09305e-07	-2.37928e-10	-1.28111	8.44153e-09	-2.37928e-10	-1.0831
6436029	chr12:6436029:G:T	5.04171e-08	-2.37928e-10	-0.56956	2.41783e-07	-2.37928e-10	-0.487215	1.40462e-08	-2.37928e-10	-0.573905
6436247	chr12:6436247:G:C	6.91364e-09	-1.22496	-1.33143	3.93344e-08	-0.993746	-1.30941	2.0046e-09	-1.1534	-1.36741
6436345	chr12:6436345:G:A	3.53891e-09	-1.92251	-1.30357	1.55096e-08	-1.91917	-1.31462	9.72075e-10	-1.93126	-1.31332
6436445	chr12:6436445:G:A	5.09375e-09	-1.56591	-1.29597	1.37369e-08	-1.93479	-1.42038	1.07273e-09	-1.93519	-1.21086
6436672	chr12:6436672:G:A	1.32288e-08	-1.90749	-5.0546e-10	5.71536e-08	-1.92951	-5.0546e-10	3.60814e-09	-1.93307	-5.0546e-10
6436828	chr12:6436828:A:C	3.86656e-09	-1.6199	-1.51763	1.2372e-08	-1.93337	-1.52645	8.05871e-10	-1.93463	-1.49747
6436844	chr12:6436844:G:A	2.24788e-08	-2.37928e-10	-1.37732	9.46416e-08	-2.37928e-10	-1.42516	6.2343e-09	-2.37928e-10	-1.38619
6437000	chr12:6437000:A:T	1.60437e-08	-1.71458	-5.0546e-10	5.82449e-08	-1.9106	-5.0546e-10	3.7326e-09	-1.89915	-5.0546e-10
6437094	chr12:6437094:G:A	7.0832e-09	-1.04388	-1.48828	1.70927e-08	-1.69847	-1.43814	9.8664e-10	-1.72005	-1.50966
6437185	chr12:6437185:A:G	2.6849e-08	-2.37928e-10	-1.19966	1.10909e-07	-2.37928e-10	-1.26655	7.54028e-09	-2.37928e-10	-1.196
6437186	chr12:6437186:T:C	2.67697e-08	-2.37928e-10	-1.20262	1.10627e-07	-2.37928e-10	-1.26909	7.51876e-09	-2.37928e-10	-1.19886
6437332	chr12:6437332:G:A	9.58184e-08	-2.37928e-10	0.0725637	4.44066e-07	-2.37928e-10	0.12072	2.50413e-08	-2.37928e-10	0.00426719
6437454	chr12:6437454:G:A	2.26953e-08	-2.37928e-10	-1.36774	9.89366e-08	-2.37928e-10	-1.38077	6.49876e-09	-2.37928e-10	-1.34465
6437542	chr12:6437542:G:A	2.01051e-08	-2.37928e-10	-1.48892	8.85467e-08	-2.37928e-10	-1.49172	6.00304e-09	-2.37928e-10	-1.42399
6437947	chr12:6437947:A:G	3.8106e-08	-2.37928e-10	-0.84952	1.75101e-07	-2.37928e-10	-0.809893	1.00718e-08	-2.37928e-10	-0.906517
6438160	chr12:6438160:ATAAG:A	2.57647e-08	-2.37928e-10	-1.24089	1.12157e-07	-2.37928e-10	-1.25535	7.3695e-09	-2.37928e-10	-1.21891
6438394	chr12:6438394:A:G	3.17518e-09	-1.93352	-1.40101	1.4441e-08	-1.89653	-1.40866	8.95669e-10	-1.91735	-1.40909
6438530	chr12:6438530:C:T	1.33779e-07	-2.37928e-10	0.406296	6.2428e-07	-2.37928e-10	0.461345	3.44993e-08	-2.37928e-10	0.32468
6439059	chr12:6439059:T:A	1.99401e-08	-2.37928e-10	-1.49716	8.71628e-08	-2.37928e-10	-1.50748	5.67644e-09	-2.37928e-10	-1.47994
6439088	chr12:6439088:G:A	1.99401e-08	-2.37928e-10	-1.49716	8.71628e-08	-2.37928e-10	-1.50748	5.67644e-09	-2.37928e-10	-1.47994
6439380	chr12:6439380:T:C	4.71527e-08	-2.37928e-10	-0.636501	2.12526e-07	-2.37928e-10	-0.616189	1.11312e-08	-2.37928e-10	-0.806511
6439942	chr12:6439942:C:T	2.66597e-08	-2.37928e-10	-1.20674	1.16127e-07	-2.37928e-10	-1.22057	7.66257e-09	-2.37928e-10	-1.17991
6440398	chr12:6440398:T:A	4.63403e-09	-1.55366	-1.40281	1.371e-08	-1.90846	-1.44867	9.03081e-10	-1.91643	-1.40177
6440670	chr12:6440670:A:G	4.92887e-09	-1.58071	-1.31408	1.68895e-08	-1.81393	-1.33463	1.13641e-09	-1.75161	-1.33678
6440850	chr12:6440850:C:T	1.11343e-07	-2.37928e-10	0.222728	5.18901e-07	-2.37928e-10	0.276459	2.83834e-08	-2.37928e-10	0.129544
6440878	chr12:6440878:C:T	2.37203e-08	-2.37928e-10	-1.32356	9.85219e-08	-2.37928e-10	-1.38497	6.45681e-09	-2.37928e-10	-1.35112
6442036	chr12:6442036:C:T	2.06432e-08	-2.37928e-10	-1.4625	8.98558e-08	-2.37928e-10	-1.47705	5.85472e-09	-2.37928e-10	-1.44901
6442198	chr12:6442198:T:A	5.88811e-09	-1.70392	-1.01303	1.87627e-08	-1.93516	-1.10822	1.31222e-09	-1.93556	-1.00898
6442279	chr12:6442279:C:T	3.07226e-08	-2.37928e-10	-1.06489	1.32319e-07	-2.37928e-10	-1.09004	8.97166e-09	-2.37928e-10	-1.02219
6442326	chr12:6442326:G:A	3.63772e-09	-1.7351	-1.46343	1.29184e-08	-1.93171	-1.4849	8.28237e-10	-1.93359	-1.47113
6442343	chr12:6442343:C:T	9.23769e-09	-0.98417	-1.28243	1.68617e-08	-1.7642	-1.38601	1.26246e-09	-1.76435	-1.21884
6442373	chr12:6442373:A:G	3.04056e-08	-2.37928e-10	-1.07526	1.31103e-07	-2.37928e-10	-1.09927	8.87607e-09	-2.37928e-10	-1.0329
6442708	chr12:6442708:G:C	4.64765e-09	-1.43971	-1.51382	1.25924e-08	-1.93209	-1.51007	8.17244e-10	-1.9226	-1.49548
6442733	chr12:6442733:C:T	3.66888e-09	-1.72361	-1.46639	1.28876e-08	-1.93254	-1.48645	8.23534e-10	-1.93449	-1.47592
6442882	chr12:6442882:C:T	3.20063e-09	-1.82786	-1.49869	1.27769e-08	-1.93556	-1.49205	7.98244e-10	-1.9227	-1.5189
6442988	chr12:6442988:A:G	3.55859e-09	-1.86513	-1.3554	1.48961e-08	-1.8808	-1.39336	1.00655e-09	-1.88518	-1.32454
6443114	chr12:6443114:G:A	6.46462e-09	-1.28428	-1.33927	3.56804e-08	-1.03752	-1.36314	2.08471e-09	-1.16147	-1.32016
6443118	chr12:6443118:C:T	1.40503e-08	-1.08228	-0.764962	2.53134e-08	-1.82073	-0.923191	1.8869e-09	-1.81112	-0.770211
6443246	chr12:6443246:C:T	2.03315e-08	-2.37928e-10	-1.47772	9.10745e-08	-2.37928e-10	-1.46358	5.61508e-09	-2.37928e-10	-1.4908
6443450	chr12:6443450:C:T	2.94808e-08	-2.37928e-10	-1.10615	1.27154e-07	-2.37928e-10	-1.12986	8.62106e-09	-2.37928e-10	-1.06205
6443565	chr12:6443565:G:A	3.04583e-08	-1.07353	-5.0546e-10	1.45196e-07	-0.997168	-5.0546e-10	9.21101e-09	-0.99586	-5.0546e-10
6443850	chr12:6443850:A:G	3.19473e-09	-1.91727	-1.41112	1.37459e-08	-1.93067	-1.42384	9.12967e-10	-1.90536	-1.40195
6443889	chr12:6443889:T:C	1.92558e-08	-0.811497	-0.720582	2.9034e-08	-1.71565	-0.891133	2.21313e-09	-1.70041	-0.721446
6444032	chr12:6444032:A:T	1.45276e-08	-1.81384	-5.0546e-10	5.68134e-08	-1.93548	-5.0546e-10	3.60118e-09	-1.935	-5.0546e-10
6444170	chr12:6444170:T:C	3.83254e-09	-1.62121	-1.52515	1.30147e-08	-1.88969	-1.51948	8.97193e-10	-1.80933	-1.51542
6444338	chr12:6444338:C:T	3.95838e-09	-1.58806	-1.52599	1.30924e-08	-1.8765	-1.52672	9.32676e-10	-1.7885	-1.49746
6444438	chr12:6444438:C:G	1.58267e-08	-0.920886	-0.807305	2.56014e-08	-1.77924	-0.953362	1.93648e-09	-1.74224	-0.813141
6444518	chr12:6444518:C:A	1.95243e-08	-2.37928e-10	-1.51823	8.63704e-08	-2.37928e-10	-1.51661	5.4483e-09	-2.37928e-10	-1.52096
6445125	chr12:6445125:C:T	3.52274e-08	-2.37928e-10	-0.928067	1.51633e-07	-2.37928e-10	-0.953793	1.03325e-08	-2.37928e-10	-0.880968
6445263	chr12:6445263:G:C	5.97023e-09	-1.24927	-1.45383	1.34297e-08	-1.92784	-1.44995	9.42129e-10	-1.92478	-1.35109
6445462	chr12:6445462:G:A	6.02539e-09	-1.33618	-1.35773	1.50661e-08	-1.92212	-1.34068	1.03099e-09	-1.93205	-1.25368
6445587	chr12:6445587:G:A	5.008e-08	-2.37928e-10	-0.57627	2.34027e-07	-2.37928e-10	-0.519819	1.34019e-08	-2.37928e-10	-0.620863
6445756	chr12:6445756:C:T	1.99946e-08	-2.37928e-10	-1.49443	8.73387e-08	-2.37928e-10	-1.50546	5.74991e-09	-2.37928e-10	-1.46708
6446179	chr12:6446179:T:G	8.44238e-08	-0.0540417	-5.0546e-10	2.37062e-06	1.79565	-5.0546e-10	9.85308e-08	1.37411	-5.0546e-10
6446290	chr12:6446290:T:C	3.75249e-07	1.4377	-5.0546e-10	1.2046e-06	1.11865	-5.0546e-10	5.16174e-08	0.727599	-5.0546e-10
6446439	chr12:6446439:T:C	3.99443e-08	-2.37928e-10	-0.802404	1.89457e-07	-2.37928e-10	-0.731092	1.05988e-08	-2.37928e-10	-0.855516
6446736	chr12:6446736:T:C	1.94072e-08	-1.5258	0.00154774	1.33574e-07	-0.942192	-0.138407	8.193e-09	-1.3154	0.202425
6446912	chr12:6446912:C:T	5.76123e-09	-1.21623	-1.52251	1.25559e-08	-1.92702	-1.51804	8.11545e-10	-1.93101	-1.49407
6447383	chr12:6447383:A:G	3.75723e-08	-2.37928e-10	-0.863623	1.61904e-07	-2.37928e-10	-0.88825	1.14821e-08	-2.37928e-10	-0.775469
6447515	chr12:6447515:G:A	1.75096e-08	-1.62714	-5.0546e-10	5.94819e-08	-1.88958	-5.0546e-10	3.75882e-09	-1.89216	-5.0546e-10
6447520	chr12:6447520:T:A	1.13052e-08	-1.2567	-0.807926	2.46009e-08	-1.7829	-0.989571	2.19072e-09	-1.78824	-0.643786
6447668	chr12:6447668:T:C	2.51502e-08	-2.37928e-10	-1.26503	1.0873e-07	-2.37928e-10	-1.28638	7.50087e-09	-2.37928e-10	-1.20124
6447743	chr12:6447743:C:G	7.46563e-08	-2.37928e-10	-0.176996	3.21567e-07	-2.37928e-10	-0.202047	2.34791e-08	-2.37928e-10	-0.0601507
6447757	chr12:6447757:A:G	1.74748e-07	-2.37928e-10	0.673452	8.24657e-07	-2.37928e-10	0.739713	4.42525e-08	-2.37928e-10	0.573653
6448026	chr12:6448026:A:T	2.87661e-08	-0.907719	-0.222974	4.258e-08	-1.6143	-0.609574	6.31352e-09	-1.6905	0.316932
6448271	chr12:6448271:G:A	2.15846e-08	-2.37928e-10	-1.41791	9.50978e-08	-2.37928e-10	-1.42035	6.12434e-09	-2.37928e-10	-1.40399
6448568	chr12:6448568:A:G	2.84976e-07	-2.37928e-10	1.16251	1.36264e-06	-2.37928e-10	1.24192	6.89362e-08	-2.37928e-10	1.01692
6448749	chr12:6448749:A:T	1.33156e-07	-2.37928e-10	0.401628	5.46514e-07	-2.37928e-10	0.328305	3.88287e-08	-2.37928e-10	0.442901
6448816	chr12:6448816:ATTAT:A	4.00666e-09	-1.78984	-1.3121	4.96706e-08	-0.671257	-1.39859	2.95739e-09	-1.23412	-0.897832
6449041	chr12:6449041:G:A	3.43658e-08	-0.952828	-5.0546e-10	1.84839e-07	-0.75577	-5.0546e-10	1.0085e-08	-0.905208	-5.0546e-10
6449137	chr12:6449137:C:T	3.9831e-09	-1.647	-1.46083	1.73738e-08	-1.64524	-1.47506	1.02563e-09	-1.72695	-1.46401
6449318	chr12:6449318:T:TTC	2.81544e-08	-2.37928e-10	-1.15219	1.26028e-07	-2.37928e-10	-1.13875	8.28737e-09	-2.37928e-10	-1.10153
6449381	chr12:6449381:T:G	2.01112e-08	-2.37928e-10	-1.48862	8.81278e-08	-2.37928e-10	-1.49647	5.7041e-09	-2.37928e-10	-1.47507
6449406	chr12:6449406:C:T	2.20083e-08	-2.37928e-10	-1.39847	9.59006e-08	-2.37928e-10	-1.41194	6.29294e-09	-2.37928e-10	-1.37683
6449409	chr12:6449409:G:A	1.31472e-08	-0.850882	-1.0628	6.14256e-07	1.40216	-0.957001	1.17052e-08	0.62568	-1.3819
6449430	chr12:6449430:A:G	2.27448e-08	-2.37928e-10	-1.36556	9.45856e-08	-2.37928e-10	-1.42575	6.41172e-09	-2.37928e-10	-1.35813
6449554	chr12:6449554:A:T	1.19168e-08	-0.826157	-1.18579	5.45013e-07	1.4199	-1.09434	1.11351e-08	0.641718	-1.44788
6449578	chr12:6449578:G:C	2.26129e-08	-2.37928e-10	-1.37137	9.87775e-08	-2.37928e-10	-1.38238	6.4388e-09	-2.37928e-10	-1.35392
6450164	chr12:6450164:T:C	3.6168e-08	-2.37928e-10	-0.901715	1.42058e-07	-2.37928e-10	-1.01902	1.07777e-08	-2.37928e-10	-0.838782
6451160	chr12:6451160:C:T	2.48055e-08	-2.37928e-10	-1.27882	1.08518e-07	-2.37928e-10	-1.28834	7.17825e-09	-2.37928e-10	-1.2452
6451461	chr12:6451461:AGT:A	5.82339e-09	-1.21468	-1.51333	1.75393e-08	-1.59095	-1.51986	1.13455e-09	-1.57111	-1.51891
6451931	chr12:6451931:C:A	1.94451e-08	-2.37928e-10	-1.5223	8.55269e-08	-2.37928e-10	-1.52642	5.59377e-09	-2.37928e-10	-1.49461
6451979	chr12:6451979:G:A	3.22403e-09	-1.93556	-1.3837	1.65696e-08	-1.75538	-1.4123	1.11546e-09	-1.84691	-1.26008
6453119	chr12:6453119:C:T	5.21503e-09	-1.57809	-1.26026	2.02e-08	-1.76991	-1.19966	1.01184e-09	-1.84538	-1.35911
6453127	chr12:6453127:C:T	5.27668e-09	-1.57917	-1.24742	2.04526e-08	-1.77096	-1.18618	1.02133e-09	-1.84561	-1.34955
6453372	chr12:6453372:C:T	6.74333e-09	-1.28364	-1.29769	2.11764e-07	0.604215	-1.224	5.53586e-09	-0.00575289	-1.49926
6453587	chr12:6453587:A:G	1.95232e-08	-1.92693	0.408644	1.15053e-07	-1.69795	0.468086	4.6078e-09	-1.87583	0.187323
6453644	chr12:6453644:A:G	1.84204e-08	-1.93384	0.357404	1.0421e-07	-1.74499	0.41615	4.29514e-09	-1.89816	0.139385
6453657	chr12:6453657:C:T	1.5913e-08	-1.74073	0.017982	6.63145e-08	-1.84723	0.0663802	3.39519e-09	-1.89503	-0.0988677
6453670	chr12:6453670:G:A	4.27682e-09	-1.51078	-1.5259	1.64782e-08	-1.6855	-1.48771	9.24834e-10	-1.8016	-1.4928
6453765	chr12:6453765:T:C	1.91481e-08	-1.93328	0.395597	1.08985e-07	-1.73899	0.454942	4.46243e-09	-1.89573	0.17516
6454089	chr12:6454089:C:G	1.88792e-08	-1.93111	0.379278	1.08923e-07	-1.7231	0.438484	4.43251e-09	-1.88817	0.160878
6454233	chr12:6454233:C:G	1.05593e-08	-0.875661	-1.25722	4.11257e-08	-1.07323	-1.18539	2.46621e-09	-0.922244	-1.39133
6454286	chr12:6454286:T:C	1.92522e-08	-1.47133	-0.0609384	6.24022e-08	-1.68171	-0.159942	4.92184e-09	-1.71967	0.0970952
6454463	chr12:6454463:G:A	2.91054e-08	-2.37928e-10	-1.11897	1.17414e-07	-2.37928e-10	-1.20955	8.70252e-09	-2.37928e-10	-1.05265
6454682	chr12:6454682:C:G	4.14734e-09	-1.54084	-1.52659	1.58393e-08	-1.70926	-1.5035	9.27107e-10	-1.81857	-1.47338
6455044	chr12:6455044:G:A	4.24109e-09	-1.51825	-1.52682	1.62297e-08	-1.69082	-1.49759	9.30633e-10	-1.80658	-1.48157
6455600	chr12:6455600:T:C	1.93624e-08	-2.37928e-10	-1.52656	8.54923e-08	-2.37928e-10	-1.52683	5.4315e-09	-2.37928e-10	-1.52404
6455918	chr12:6455918:A:G	3.32338e-08	-2.37928e-10	-0.986323	1.31633e-07	-2.37928e-10	-1.09524	1.00543e-08	-2.37928e-10	-0.908262
6456011	chr12:6456011:C:T	1.29066e-08	-0.742405	-1.18975	5.00262e-08	-0.951828	-1.11088	2.93954e-09	-0.79442	-1.34359
6456426	chr12:6456426:T:C	6.4247e-09	-1.78759	-0.84215	3.63606e-08	-1.56856	-0.81321	2.54776e-09	-1.53062	-0.750425
6456552	chr12:6456552:C:T	6.59784e-09	-1.33997	-1.26318	1.9675e-07	0.491082	-1.1844	5.09401e-09	-0.101779	-1.48642
6456710	chr12:6456710:T:C	2.19883e-08	-1.32155	-0.0778275	6.92379e-08	-1.56859	-0.169113	5.37071e-09	-1.6132	0.0779013
6456861	chr12:6456861:C:G	3.36741e-08	-2.37928e-10	-0.973164	1.33205e-07	-2.37928e-10	-1.08336	1.02021e-08	-2.37928e-10	-0.893667
6458159	chr12:6458159:C:T	4.03794e-08	-2.37928e-10	-0.79157	1.73538e-07	-2.37928e-10	-0.818858	1.29017e-08	-2.37928e-10	-0.658898
6458431	chr12:6458431:T:C	3.33047e-08	-2.37928e-10	-0.984192	1.30683e-07	-2.37928e-10	-1.10248	9.18597e-09	-2.37928e-10	-0.998582
6458538	chr12:6458538:G:A	2.56765e-08	-2.37928e-10	-1.24432	1.18186e-07	-2.37928e-10	-1.20299	6.92022e-09	-2.37928e-10	-1.28181
6458621	chr12:6458621:T:C	8.28714e-09	-1.71867	-0.656515	3.97584e-08	-1.80523	-0.487207	1.66033e-09	-1.87869	-0.830555
6458741	chr12:6458741:C:T	7.10518e-09	-1.29029	-1.23878	2.237e-07	0.592827	-1.15778	5.62508e-09	-0.0126537	-1.47637
6459072	chr12:6459072:G:T	1.94069e-08	-2.37928e-10	-1.52426	8.62332e-08	-2.37928e-10	-1.5182	5.41656e-09	-2.37928e-10	-1.5268
6459406	chr12:6459406:T:C	8.62125e-09	-1.72449	-0.611175	4.15733e-08	-1.81003	-0.437762	1.7244e-09	-1.88188	-0.789501
6459896	chr12:6459896:A:G	2.19899e-08	-1.92372	0.524415	1.31412e-07	-1.6827	0.585778	5.1793e-09	-1.8683	0.296706
6460274	chr12:6460274:G:C	2.21865e-08	-1.45263	0.0622178	7.14313e-08	-1.67233	-0.0341885	5.67709e-09	-1.7043	0.224479
6460379	chr12:6460379:C:T	8.58389e-09	-1.72974	-0.610267	4.14138e-08	-1.81461	-0.437032	1.72069e-09	-1.88493	-0.788609
6460690	chr12:6460690:T:C	8.76285e-09	-0.809538	-1.50983	2.37432e-08	-1.29257	-1.51539	1.54053e-09	-1.26995	-1.51418
6460817	chr12:6460817:C:T	8.66675e-09	-1.72361	-0.606791	4.17864e-08	-1.80932	-0.433358	1.73143e-09	-1.88164	-0.785667
6460821	chr12:6460821:C:T	2.20341e-07	-2.37928e-10	0.905287	9.70188e-07	-2.37928e-10	0.902236	6.75076e-08	-2.37928e-10	0.995981
6460832	chr12:6460832:G:A	1.93933e-08	-2.37928e-10	-1.52496	8.54923e-08	-2.37928e-10	-1.52683	5.54514e-09	-2.37928e-10	-1.50334
6460997	chr12:6460997:C:T	2.56824e-08	-1.92578	0.681691	1.52423e-07	-1.69246	0.743867	5.9858e-09	-1.87146	0.444587
6461373	chr12:6461373:A:T	8.71059e-09	-1.71412	-0.611235	4.1864e-08	-1.80263	-0.438197	1.73549e-09	-1.8765	-0.788466
6461655	chr12:6461655:T:G	2.41555e-08	-1.77089	0.465509	9.94229e-08	-1.87261	0.496739	5.37769e-09	-1.90865	0.374653
6461852	chr12:6461852:A:G	6.88333e-09	-1.05662	-1.50417	1.98092e-08	-1.47857	-1.51053	1.29188e-09	-1.4511	-1.50906
6462181	chr12:6462181:C:T	2.55936e-08	-1.60593	0.358379	1.45211e-07	-1.45271	0.455642	7.26566e-09	-1.48805	0.254949
6462242	chr12:6462242:TG:T	2.29937e-08	-2.37928e-10	-1.35467	1.05829e-07	-2.37928e-10	-1.31343	6.09623e-09	-2.37928e-10	-1.40859
6462503	chr12:6462503:C:T	2.18816e-08	-2.37928e-10	-1.40425	9.6928e-08	-2.37928e-10	-1.40129	6.03743e-09	-2.37928e-10	-1.41828
6462533	chr12:6462533:G:A	1.22027e-08	-1.93505	-0.0531831	6.48837e-08	-1.80485	0.0021925	2.9108e-09	-1.9195	-0.228333
6463025	chr12:6463025:T:C	4.2908e-09	-1.53888	-1.49454	2.4983e-08	-1.29602	-1.46104	1.83458e-09	-1.09101	-1.51844
6463100	chr12:6463100:C:T	1.81865e-07	-2.37928e-10	0.713372	8.68099e-07	-2.37928e-10	0.791052	4.87426e-08	-2.37928e-10	0.670295
6463316	chr12:6463316:C:T	2.47879e-08	-1.27954	-5.0546e-10	1.32011e-07	-1.09237	-5.0546e-10	9.44165e-09	-0.971128	-5.0546e-10
6463383	chr12:6463383:C:T	1.32576e-08	-1.93285	0.0275251	7.42964e-08	-1.74931	0.0821146	3.19238e-09	-1.89826	-0.157227
6463395	chr12:6463395:A:T	1.43432e-08	-1.93397	0.107349	7.97387e-08	-1.75949	0.16299	3.42543e-09	-1.90238	-0.0826516
6463421	chr12:6463421:G:C	3.12472e-09	-1.82433	-1.52622	1.34214e-08	-1.87988	-1.49852	8.16697e-10	-1.92456	-1.49419
6463895	chr12:6463895:A:G	3.90239e-09	-1.77982	-1.34848	1.55742e-08	-1.89405	-1.33559	9.22963e-10	-1.92711	-1.36932
6463980	chr12:6463980:T:C	3.95924e-09	-1.75506	-1.35878	1.55976e-08	-1.88138	-1.34675	9.20036e-10	-1.92073	-1.37887
6464550	chr12:6464550:T:C	3.94283e-09	-1.76128	-1.35671	1.55758e-08	-1.88481	-1.34472	9.20058e-10	-1.92247	-1.37711
6464551	chr12:6464551:G:A	2.41596e-08	-2.37928e-10	-1.30521	9.88574e-08	-2.37928e-10	-1.38158	7.64364e-09	-2.37928e-10	-1.18239
6464583	chr12:6464583:C:T	3.84712e-09	-1.7785	-1.36407	1.53188e-08	-1.89384	-1.35234	9.09847e-10	-1.92684	-1.3839
6465135	chr12:6465135:G:T	4.57462e-09	-1.45298	-1.51638	1.61324e-08	-1.67332	-1.52111	9.83414e-10	-1.80973	-1.42326
6465878	chr12:6465878:G:T	4.31504e-09	-1.69542	-1.33237	1.66415e-08	-1.84471	-1.31864	9.60653e-10	-1.9	-1.3564
6466025	chr12:6466025:A:T	1.5899e-08	-1.72363	-5.0546e-10	6.7012e-08	-1.77038	-5.0546e-10	4.34817e-09	-1.7465	-5.0546e-10
6466826	chr12:6466826:C:T	7.14863e-09	-1.24624	-1.27673	2.31044e-07	0.668127	-1.20077	5.90033e-09	0.0499712	-1.49122
6467431	chr12:6467431:T:C	2.42853e-08	-2.37928e-10	-1.30002	9.92093e-08	-2.37928e-10	-1.37802	7.69513e-09	-2.37928e-10	-1.17567
6467519	chr12:6467519:A:C	4.38569e-09	-1.55255	-1.45899	3.75425e-08	-0.883027	-1.46675	2.0654e-09	-1.08557	-1.40536
6467693	chr12:6467693:T:C	1.2274e-08	-1.91234	-0.0700651	7.34409e-08	-1.6721	-0.00667528	2.96224e-09	-1.8759	-0.254418
6468123	chr12:6468123:G:C	2.89193e-08	-2.37928e-10	-1.12538	1.30795e-07	-2.37928e-10	-1.10162	8.36863e-09	-2.37928e-10	-1.09177
6468163	chr12:6468163:T:C	4.01457e-09	-1.72043	-1.37953	1.5619e-08	-1.85982	-1.36694	9.10961e-10	-1.90941	-1.40011
6468283	chr12:6468283:T:C	2.27744e-08	-2.37928e-10	-1.36426	9.89443e-08	-2.37928e-10	-1.3807	6.4488e-09	-2.37928e-10	-1.35237
6468352	chr12:6468352:G:A	1.36364e-08	-1.87715	-5.0546e-10	5.79928e-08	-1.91494	-5.0546e-10	3.66943e-09	-1.91622	-5.0546e-10
6468770	chr12:6468770:A:G	2.87734e-08	-2.37928e-10	-1.13044	1.30113e-07	-2.37928e-10	-1.10685	8.32495e-09	-2.37928e-10	-1.097
6468974	chr12:6468974:A:T	4.05185e-09	-1.71655	-1.37416	1.57386e-08	-1.85767	-1.36147	9.16651e-10	-1.90803	-1.39526
6469196	chr12:6469196:A:G	3.63416e-08	-0.896927	-5.0546e-10	2.19589e-07	-0.583497	-5.0546e-10	1.34848e-08	-0.614694	-5.0546e-10
6469303	chr12:6469303:A:G	9.01549e-09	-1.9341	-0.356851	3.93488e-08	-1.70694	-0.595845	3.54262e-09	-1.84172	-0.109675
6469524	chr12:6469524:T:C	2.46068e-08	-2.37928e-10	-1.28687	1.00252e-07	-2.37928e-10	-1.36757	7.81846e-09	-2.37928e-10	-1.15977
6469589	chr12:6469589:G:A	1.23912e-07	0.329679	-5.0546e-10	5.16633e-07	0.27208	-5.0546e-10	2.70322e-08	0.0807691	-5.0546e-10
6469706	chr12:6469706:T:C	3.57754e-09	-1.80024	-1.41497	1.56685e-08	-1.88436	-1.33924	8.21135e-10	-1.92867	-1.48466
6470256	chr12:6470256:C:T	5.44893e-09	-1.84433	-0.950139	2.95028e-08	-1.66647	-0.924294	2.05984e-09	-1.63352	-0.860109
6470590	chr12:6470590:G:A	2.01858e-08	-2.37928e-10	-1.48491	9.10433e-08	-2.37928e-10	-1.46392	5.51341e-09	-2.37928e-10	-1.50908
6470900	chr12:6470900:GC:G	1.16797e-08	-1.87077	-0.161269	4.50262e-08	-1.89585	-0.272155	3.28762e-09	-1.92713	-0.0989606
6471148	chr12:6471148:A:G	9.30711e-09	-1.47432	-0.784791	7.94935e-08	-0.685476	-0.914103	6.09956e-09	-0.808278	-0.599765
6471199	chr12:6471199:T:C	1.08351e-08	-1.87084	-0.236264	4.18749e-08	-1.89651	-0.34406	3.03149e-09	-1.9276	-0.179606
6471210	chr12:6471210:A:G	1.53859e-08	-0.263527	-1.49291	1.06686e-07	0.204654	-1.51002	6.38661e-09	0.0933006	-1.45536
6471328	chr12:6471328:C:T	8.2181e-08	-2.37928e-10	-0.0809671	3.37019e-07	-2.37928e-10	-0.155116	2.7891e-08	-2.37928e-10	0.112045
6471416	chr12:6471416:A:G	1.14202e-08	-1.06483	-0.989672	3.92023e-07	0.928451	-0.932385	1.02037e-08	0.32784	-1.22135
6471637	chr12:6471637:G:T	8.14478e-08	-2.37928e-10	-0.0899284	3.34041e-07	-2.37928e-10	-0.163991	2.76537e-08	-2.37928e-10	0.103502
6471688	chr12:6471688:A:G	1.25396e-08	-1.00919	-0.951805	4.49255e-07	1.02595	-0.893608	1.14559e-08	0.414605	-1.19236
6471728	chr12:6471728:G:C	2.04778e-08	-2.37928e-10	-1.47055	8.74857e-08	-2.37928e-10	-1.50378	6.07542e-09	-2.37928e-10	-1.41201
6471775	chr12:6471775:C:T	3.40491e-09	-1.73904	-1.52564	1.3898e-08	-1.83043	-1.51308	8.51806e-10	-1.9087	-1.46796
6472210	chr12:6472210:T:C	1.93639e-08	-2.37928e-10	-1.52648	8.58453e-08	-2.37928e-10	-1.52271	5.46019e-09	-2.37928e-10	-1.51878
6472368	chr12:6472368:C:G	1.53594e-07	0.544424	-5.0546e-10	7.26296e-07	0.612704	-5.0546e-10	3.60259e-08	0.367979	-5.0546e-10
6472407	chr12:6472407:T:C	1.93573e-08	-2.37928e-10	-1.52682	8.55147e-08	-2.37928e-10	-1.52657	5.4327e-09	-2.37928e-10	-1.52382
6472503	chr12:6472503:A:C	2.75055e-08	-2.37928e-10	-1.17551	1.24139e-07	-2.37928e-10	-1.15385	7.92338e-09	-2.37928e-10	-1.14644
6472639	chr12:6472639:G:A	4.66942e-09	-1.45352	-1.49534	3.09044e-08	-1.05686	-1.4875	2.43502e-09	-0.823862	-1.50244
6472847	chr12:6472847:G:A	2.17605e-08	-2.37928e-10	-1.40979	9.14412e-08	-2.37928e-10	-1.45956	6.17338e-09	-2.37928e-10	-1.39601
6473112	chr12:6473112:T:C	9.03053e-09	-1.91719	-0.372095	5.30573e-08	-1.69127	-0.312616	2.20844e-09	-1.88617	-0.537804
6473164	chr12:6473164:C:T	4.66143e-09	-1.45521	-1.49536	3.09247e-08	-1.05626	-1.48744	2.43251e-09	-0.82481	-1.50252
6473318	chr12:6473318:C:A	2.06392e-08	-2.37928e-10	-1.4627	8.79346e-08	-2.37928e-10	-1.49866	6.14274e-09	-2.37928e-10	-1.40099
6473321	chr12:6473321:C:T	1.63428e-08	-1.69611	-5.0546e-10	6.5754e-08	-1.78933	-5.0546e-10	3.85079e-09	-1.86798	-5.0546e-10
6473539	chr12:6473539:G:A	2.38588e-08	-2.37928e-10	-1.31774	1.07521e-07	-2.37928e-10	-1.29757	6.57502e-09	-2.37928e-10	-1.33298
6473724	chr12:6473724:T:C	8.50684e-09	-1.10191	-1.24711	4.3462e-07	1.29731	-1.1981	7.52196e-09	0.232892	-1.43133
6473796	chr12:6473796:A:G	7.68434e-08	-2.37928e-10	-0.148122	3.15346e-07	-2.37928e-10	-0.221583	2.57072e-08	-2.37928e-10	0.0305121
6474115	chr12:6474115:A:G	2.08917e-08	-2.37928e-10	-1.45054	8.99071e-08	-2.37928e-10	-1.47648	6.04418e-09	-2.37928e-10	-1.41716
6474221	chr12:6474221:G:A	1.00701e-08	-1.91016	-0.270154	6.05489e-08	-1.66273	-0.209071	2.46021e-09	-1.87285	-0.443168
6474237	chr12:6474237:T:C	3.84746e-09	-1.92979	-1.21269	2.18149e-08	-1.72731	-1.16535	9.82523e-10	-1.90576	-1.32813
6474395	chr12:6474395:G:A	8.1334e-08	-2.37928e-10	-0.0913272	3.33426e-07	-2.37928e-10	-0.165834	2.76017e-08	-2.37928e-10	0.101616
6474574	chr12:6474574:T:C	7.76837e-08	-2.37928e-10	-0.137245	3.18809e-07	-2.37928e-10	-0.21066	2.62848e-08	-2.37928e-10	0.0527315
6474841	chr12:6474841:G:A	2.67761e-08	-2.37928e-10	-1.20238	1.24734e-07	-2.37928e-10	-1.14907	7.06165e-09	-2.37928e-10	-1.26158
6475079	chr12:6475079:C:T	2.04828e-08	-2.37928e-10	-1.4703	8.75023e-08	-2.37928e-10	-1.50359	6.07592e-09	-2.37928e-10	-1.41193
6475099	chr12:6475099:G:T	6.65962e-09	-1.59935	-0.994475	4.28461e-08	-1.23338	-0.98426	3.30227e-09	-1.04766	-0.973993
6475456	chr12:6475456:C:G	2.20303e-08	-2.37928e-10	-1.39747	9.58832e-08	-2.37928e-10	-1.41212	6.2235e-09	-2.37928e-10	-1.38793
6475815	chr12:6475815:G:A	1.98896e-08	-2.37928e-10	-1.4997	8.82102e-08	-2.37928e-10	-1.49553	5.50083e-09	-2.37928e-10	-1.51136
6475822	chr12:6475822:C:T	5.74737e-09	-1.22809	-1.51306	4.0623e-08	-0.762901	-1.50802	3.28912e-09	-0.507742	-1.5179
6475965	chr12:6475965:C:T	5.7717e-09	-1.49428	-1.24264	1.43229e-07	0.14806	-1.15887	3.8524e-09	-0.388583	-1.47898
6475991	chr12:6475991:C:T	6.20654e-09	-1.17101	-1.49327	6.58707e-08	-0.28921	-1.49835	3.39922e-09	-0.540024	-1.45269
6476139	chr12:6476139:G:A	2.03502e-08	-2.37928e-10	-1.4768	8.71482e-08	-2.37928e-10	-1.50764	6.02166e-09	-2.37928e-10	-1.4209
6476145	chr12:6476145:A:G	6.90142e-09	-1.53655	-1.02162	4.55257e-08	-1.14577	-1.01121	3.5491e-09	-0.947479	-1.00209
6476193	chr12:6476193:G:C	2.45279e-08	-2.37928e-10	-1.29008	1.06541e-07	-2.37928e-10	-1.30672	7.19151e-09	-2.37928e-10	-1.24336
6476200	chr12:6476200:C:T	8.46827e-08	-2.37928e-10	-0.0509803	3.46609e-07	-2.37928e-10	-0.127055	2.88081e-08	-2.37928e-10	0.144396
6476338	chr12:6476338:C:A	7.00527e-09	-1.54858	-0.994651	4.6024e-08	-1.16199	-0.984103	3.58455e-09	-0.965722	-0.973905
6476444	chr12:6476444:T:C	7.13009e-09	-1.56201	-0.963554	4.65838e-08	-1.18116	-0.952838	3.62345e-09	-0.986895	-0.941939
6476541	chr12:6476541:G:T	1.60132e-08	-0.197285	-1.51919	9.65629e-08	0.1149	-1.51996	6.14252e-09	0.112943	-1.51397
6476542	chr12:6476542:G:T	1.61103e-08	-0.190105	-1.52033	9.72264e-08	0.122836	-1.52105	6.18242e-09	0.120899	-1.51545
6476595	chr12:6476595:G:A	7.91988e-08	-2.37928e-10	-0.11793	3.25077e-07	-2.37928e-10	-0.191191	2.68617e-08	-2.37928e-10	0.0744423
6476842	chr12:6476842:G:C	2.1624e-08	-2.37928e-10	-1.41609	9.57735e-08	-2.37928e-10	-1.41327	5.96301e-09	-2.37928e-10	-1.43068
6477059	chr12:6477059:G:A	2.0471e-08	-2.37928e-10	-1.47088	8.74678e-08	-2.37928e-10	-1.50398	6.07237e-09	-2.37928e-10	-1.41251
6477095	chr12:6477095:C:T	9.29868e-09	-0.996486	-1.26353	3.70913e-07	1.12384	-1.18312	8.94111e-09	0.461545	-1.48715
6477155	chr12:6477155:C:T	9.90972e-09	-1.54492	-0.651454	6.62953e-08	-1.13099	-0.650147	5.33428e-09	-0.950574	-0.591531
6477512	chr12:6477512:C:T	7.83388e-08	-2.37928e-10	-0.128849	3.21444e-07	-2.37928e-10	-0.20243	2.65215e-08	-2.37928e-10	0.0616967
6477513	chr12:6477513:G:A	5.31289e-09	-1.43337	-1.38638	3.63323e-08	-1.00728	-1.37526	2.82355e-09	-0.789059	-1.38921
6477562	chr12:6477562:T:C	9.58151e-09	-1.5282	-0.701861	6.43869e-08	-1.10792	-0.702423	5.19239e-09	-0.925598	-0.643468
6477564	chr12:6477564:G:A	3.33158e-08	-2.37928e-10	-0.98386	1.50723e-07	-2.37928e-10	-0.959811	8.7883e-09	-2.37928e-10	-1.04284
6477836	chr12:6477836:C:A	2.49748e-08	-2.37928e-10	-1.27202	1.15902e-07	-2.37928e-10	-1.2225	6.55012e-09	-2.37928e-10	-1.33678
6477945	chr12:6477945:C:T	3.02295e-08	-2.37928e-10	-1.08107	1.30781e-07	-2.37928e-10	-1.10173	8.88119e-09	-2.37928e-10	-1.03232
6478502	chr12:6478502:C:G	2.13023e-08	-0.221181	-1.2099	1.17058e-07	-0.015079	-1.19751	7.9043e-09	0.063858	-1.21271
6478710	chr12:6478710:A:G	2.8676e-08	-2.37928e-10	-1.13383	1.29633e-07	-2.37928e-10	-1.11054	8.28377e-09	-2.37928e-10	-1.10196
6478721	chr12:6478721:GACTCCC:G	2.92578e-08	-2.37928e-10	-1.11375	1.32459e-07	-2.37928e-10	-1.08898	8.47153e-09	-2.37928e-10	-1.07955
6478795	chr12:6478795:G:GCCGC	1.9836e-08	-2.37928e-10	-1.50239	8.59432e-08	-2.37928e-10	-1.52157	5.78202e-09	-2.37928e-10	-1.46151
6479279	chr12:6479279:A:G	3.83993e-09	-1.82435	-1.32008	2.06385e-08	-1.83716	-1.11094	8.29013e-10	-1.93086	-1.47292
6479552	chr12:6479552:C:T	7.15513e-08	-2.37928e-10	-0.219477	2.93908e-07	-2.37928e-10	-0.291988	2.4082e-08	-2.37928e-10	-0.0347954
6479606	chr12:6479606:T:C	2.4441e-08	-2.37928e-10	-1.29363	1.05855e-07	-2.37928e-10	-1.31318	7.16094e-09	-2.37928e-10	-1.24762
6479806	chr12:6479806:A:C	4.50036e-09	-1.6141	-1.37163	3.51705e-08	-1.10804	-1.30701	2.57088e-09	-0.860908	-1.4111
6479999	chr12:6479999:G:A	6.28188e-09	-1.14888	-1.50334	6.81717e-08	-0.245769	-1.50746	3.4808e-09	-0.50045	-1.46855
6480005	chr12:6480005:C:T	9.95979e-09	-1.89346	-0.297876	6.19252e-08	-1.61145	-0.237878	2.35914e-09	-1.8522	-0.505767
6480315	chr12:6480315:A:G	2.91017e-08	-2.37928e-10	-1.11909	1.3633e-07	-2.37928e-10	-1.06018	7.58296e-09	-2.37928e-10	-1.19036
6480356	chr12:6480356:C:T	6.37619e-09	-1.66627	-0.971054	2.79648e-08	-1.88594	-0.758361	1.19027e-09	-1.92752	-1.11456
6480391	chr12:6480391:C:T	7.42524e-08	-2.37928e-10	-0.182422	3.05327e-07	-2.37928e-10	-0.253869	2.50689e-08	-2.37928e-10	0.00536675
6480423	chr12:6480423:C:T	2.00424e-08	-2.37928e-10	-1.49204	8.63959e-08	-2.37928e-10	-1.51631	5.87787e-09	-2.37928e-10	-1.44506
6480825	chr12:6480825:T:C	4.10962e-09	-1.55073	-1.52583	3.43721e-08	-0.911383	-1.52663	1.84956e-09	-1.08592	-1.51539
6481011	chr12:6481011:C:T	1.3739e-08	-1.86965	-5.0546e-10	7.7121e-08	-1.62988	-5.0546e-10	4.66902e-09	-1.67531	-5.0546e-10
6481460	chr12:6481460:C:T	6.12697e-09	-1.22076	-1.45643	2.21295e-07	0.902282	-1.47804	7.84312e-09	0.34592	-1.50254
6481769	chr12:6481769:T:C	1.93585e-08	-2.37928e-10	-1.52676	8.54984e-08	-2.37928e-10	-1.52676	5.42483e-09	-2.37928e-10	-1.52527
6482415	chr12:6482415:C:T	4.62142e-09	-1.61579	-1.3434	3.59768e-08	-1.11817	-1.27421	2.60968e-09	-0.866478	-1.39055
6482676	chr12:6482676:C:T	1.52937e-08	-1.76245	-5.0546e-10	6.51176e-08	-1.79906	-5.0546e-10	4.97935e-09	-1.61096	-5.0546e-10
6482691	chr12:6482691:C:G	7.90214e-08	-0.120172	-5.0546e-10	4.00242e-07	0.0168159	-5.0546e-10	2.68045e-08	0.0723112	-5.0546e-10
6482700	chr12:6482700:C:T	2.93356e-08	-2.37928e-10	-1.11109	1.32704e-07	-2.37928e-10	-1.08713	8.48211e-09	-2.37928e-10	-1.0783
6482857	chr12:6482857:G:A	3.96542e-09	-1.91133	-1.20095	2.39333e-08	-1.64715	-1.15284	1.00538e-09	-1.87587	-1.33502
6482916	chr12:6482916:A:C	1.01117e-08	-1.86597	-0.310226	6.56598e-08	-1.54128	-0.249486	2.43255e-09	-1.81137	-0.51595
6483041	chr12:6483041:A:G	7.20286e-08	-2.37928e-10	-0.212827	2.96478e-07	-2.37928e-10	-0.283281	2.4274e-08	-2.37928e-10	-0.0268526
6483091	chr12:6483091:A:AT	1.08191e-08	-1.86884	-0.239738	7.00514e-08	-1.54841	-0.177617	2.57769e-09	-1.81555	-0.453815
6483408	chr12:6483408:C:T	6.9762e-09	-1.07233	-1.47506	2.94928e-07	1.20503	-1.49355	1.00886e-08	0.60812	-1.51297
6483610	chr12:6483610:C:T	2.9605e-08	-2.37928e-10	-1.10195	1.38802e-07	-2.37928e-10	-1.0422	7.67969e-09	-2.37928e-10	-1.17768
6484002	chr12:6484002:T:G	1.98153e-08	-2.37928e-10	-1.50344	8.58993e-08	-2.37928e-10	-1.52208	5.77236e-09	-2.37928e-10	-1.46318
6484228	chr12:6484228:C:T	6.88705e-09	-1.85879	-0.701464	4.62688e-08	-1.50451	-0.636278	1.68263e-09	-1.79817	-0.897735
6484361	chr12:6484361:A:G	3.31514e-09	-1.91239	-1.37901	2.01333e-08	-1.63396	-1.33892	8.77242e-10	-1.87496	-1.47227
6484445	chr12:6484445:G:A	7.0139e-08	-2.37928e-10	-0.239413	2.88894e-07	-2.37928e-10	-0.309194	2.36084e-08	-2.37928e-10	-0.0546556
6484549	chr12:6484549:TAAATC:T	5.07403e-09	-1.36771	-1.49805	1.98214e-07	0.79801	-1.48392	6.39897e-09	0.144116	-1.50424
6485078	chr12:6485078:TG:T	3.31843e-09	-1.91108	-1.37932	2.01077e-08	-1.63367	-1.34048	8.78575e-10	-1.87378	-1.47193
6485089	chr12:6485089:T:C	3.28383e-09	-1.90755	-1.39333	2.00515e-08	-1.62112	-1.35583	8.75976e-10	-1.86815	-1.48053
6485457	chr12:6485457:G:A	2.21315e-07	-2.37928e-10	0.909696	8.78137e-07	-2.37928e-10	0.802549	8.04952e-08	-2.37928e-10	1.17194
6485621	chr12:6485621:A:G	3.13176e-09	-1.92088	-1.42742	1.83418e-08	-1.66975	-1.39632	8.41829e-10	-1.88932	-1.49912
6485717	chr12:6485717:T:A	6.1109e-09	-1.18318	-1.49664	2.90192e-07	1.17789	-1.4826	9.0163e-09	0.488073	-1.5053
6485859	chr12:6485859:G:A	3.43836e-09	-1.88346	-1.37144	2.20564e-08	-1.55041	-1.33124	9.19407e-10	-1.83337	-1.46691
6485889	chr12:6485889:G:T	2.00535e-08	-2.37928e-10	-1.49149	8.64228e-08	-2.37928e-10	-1.516	5.88258e-09	-2.37928e-10	-1.44426
6486004	chr12:6486004:C:T	2.24362e-08	-2.37928e-10	-1.37922	1.01232e-07	-2.37928e-10	-1.35784	6.11455e-09	-2.37928e-10	-1.40559
6486393	chr12:6486393:G:A	3.48663e-09	-1.89871	-1.34225	2.18084e-08	-1.59424	-1.29872	9.16235e-10	-1.85473	-1.44901
6486400	chr12:6486400:G:A	1.28899e-08	-1.93345	-5.0546e-10	5.95144e-08	-1.88904	-5.0546e-10	3.89555e-09	-1.85642	-5.0546e-10
6486787	chr12:6486787:C:A	4.37195e-08	-0.712097	-5.0546e-10	1.6155e-07	-0.89044	-5.0546e-10	1.18731e-08	-0.741987	-5.0546e-10
6486796	chr12:6486796:AAGCCATCCTCCCACCTC:A	8.29496e-08	-2.37928e-10	-0.0716577	3.52488e-07	-2.37928e-10	-0.110238	2.45923e-08	-2.37928e-10	-0.0138278
6487170	chr12:6487170:T:C	3.53926e-09	-1.90328	-1.3227	2.19696e-08	-1.60917	-1.27643	9.22279e-10	-1.86171	-1.43546
6487264	chr12:6487264:A:G	4.94744e-09	-1.63286	-1.25816	2.18677e-08	-1.86286	-1.02739	8.94303e-10	-1.91995	-1.40802
6487333	chr12:6487333:C:T	3.28711e-09	-1.89647	-1.40341	2.05241e-08	-1.58661	-1.36704	8.85834e-10	-1.85118	-1.4863
6487334	chr12:6487334:G:A	5.67139e-09	-1.26676	-1.4877	2.46678e-07	1.005	-1.47217	7.68175e-09	0.334734	-1.51215
6487529	chr12:6487529:A:G	4.23744e-09	-1.6716	-1.37433	1.81747e-08	-1.88076	-1.19446	8.26599e-10	-1.92764	-1.47906
6487606	chr12:6487606:A:G	3.38166e-09	-1.90333	-1.3682	2.09081e-08	-1.60756	-1.32756	8.9545e-10	-1.86155	-1.46513
6487821	chr12:6487821:C:T	1.97383e-08	-2.37928e-10	-1.50733	8.57573e-08	-2.37928e-10	-1.52373	5.73669e-09	-2.37928e-10	-1.46938
6487963	chr12:6487963:C:T	1.1424e-08	-1.86784	-0.186332	7.371e-08	-1.5507	-0.124417	2.724e-09	-1.81527	-0.398893
6488216	chr12:6488216:G:A	2.99993e-09	-1.8873	-1.504	1.71924e-08	-1.63196	-1.49883	1.01527e-09	-1.68095	-1.52015
6488621	chr12:6488621:A:G	3.49488e-09	-1.90657	-1.33202	2.15657e-08	-1.61726	-1.28689	9.12009e-10	-1.86584	-1.44253
6488761	chr12:6488761:G:C	3.19662e-09	-1.91432	-1.41348	1.91442e-08	-1.64471	-1.37855	8.56924e-10	-1.87886	-1.49181
6488907	chr12:6488907:T:C	1.32717e-08	-0.66661	-1.23764	5.10818e-08	-0.87459	-1.16724	3.10269e-09	-0.706293	-1.3777
6489162	chr12:6489162:C:T	8.50812e-08	-2.37928e-10	-0.0462847	3.53758e-07	-2.37928e-10	-0.10664	2.97019e-08	-2.37928e-10	0.174952
6489309	chr12:6489309:G:A	7.23368e-08	-2.37928e-10	-0.208558	2.97799e-07	-2.37928e-10	-0.278834	2.43555e-08	-2.37928e-10	-0.0235037
6489451	chr12:6489451:G:C	2.49811e-08	-2.37928e-10	-1.27177	1.07984e-07	-2.37928e-10	-1.29327	7.01086e-09	-2.37928e-10	-1.2688
6489732	chr12:6489732:T:C	3.33641e-09	-1.90735	-1.37765	2.04251e-08	-1.62078	-1.33771	8.84477e-10	-1.86798	-1.47104
6490341	chr12:6490341:T:C	1.15875e-08	-1.85207	-0.187893	7.63449e-08	-1.51424	-0.125755	2.77747e-09	-1.79465	-0.40007
6490499	chr12:6490499:T:C	3.36671e-09	-1.90084	-1.37511	2.09054e-08	-1.60016	-1.33508	8.94566e-10	-1.85818	-1.4695
6490816	chr12:6490816:TG:T	3.72994e-09	-1.92498	-1.24852	2.16121e-08	-1.70507	-1.19693	9.48189e-10	-1.89993	-1.36953
6490824	chr12:6490824:A:T	2.26882e-08	-2.37928e-10	-1.36805	1.01e-07	-2.37928e-10	-1.36014	6.51266e-09	-2.37928e-10	-1.34251
6491053	chr12:6491053:G:A	3.28987e-09	-1.90658	-1.39246	2.01318e-08	-1.61824	-1.35472	8.77581e-10	-1.86671	-1.48014
6491305	chr12:6491305:T:C	3.33504e-09	-1.90263	-1.38278	2.06106e-08	-1.60589	-1.34356	8.87857e-10	-1.86106	-1.47415
6491607	chr12:6491607:C:T	3.36156e-09	-1.91275	-1.36473	2.03248e-08	-1.6398	-1.32361	8.84223e-10	-1.87654	-1.46276
6491851	chr12:6491851:T:C	2.73911e-08	-2.37928e-10	-1.17967	1.23609e-07	-2.37928e-10	-1.15813	7.90013e-09	-2.37928e-10	-1.14938
6492009	chr12:6492009:A:C	3.33111e-09	-1.90406	-1.38253	2.05266e-08	-1.61017	-1.34336	8.86477e-10	-1.86294	-1.47382
6492577	chr12:6492577:A:C	4.73667e-09	-1.62487	-1.30968	2.04661e-08	-1.85797	-1.09852	8.66705e-10	-1.91773	-1.44159
6492659	chr12:6492659:T:C	6.08621e-09	-1.83975	-0.844116	4.12928e-08	-1.46674	-0.787826	1.52495e-09	-1.77411	-1.02019
6492794	chr12:6492794:G:A	1.63748e-08	-1.69415	-5.0546e-10	6.92542e-08	-1.73747	-5.0546e-10	4.88959e-09	-1.62915	-5.0546e-10
6492814	chr12:6492814:C:G	3.04149e-09	-1.89817	-1.47937	1.86408e-08	-1.59264	-1.45726	8.51045e-10	-1.85407	-1.52348
6493051	chr12:6493051:C:T	9.46081e-08	-2.37928e-10	0.0598523	3.93895e-07	-2.37928e-10	0.000830959	3.25071e-08	-2.37928e-10	0.265199
6493240	chr12:6493240:T:C	1.98451e-08	-2.37928e-10	-1.50193	8.75375e-08	-2.37928e-10	-1.50319	5.64014e-09	-2.37928e-10	-1.48635
6493256	chr12:6493256:C:T	3.08705e-09	-1.91872	-1.44395	1.78423e-08	-1.67911	-1.41457	8.3308e-10	-1.89055	-1.50834
6493267	chr12:6493267:G:A	3.13009e-09	-1.9169	-1.43193	1.82009e-08	-1.67314	-1.40065	8.401e-10	-1.88805	-1.50244
6493302	chr12:6493302:G:A	2.87444e-09	-1.92258	-1.51146	1.61071e-08	-1.69873	-1.49727	8.12183e-10	-1.89813	-1.52615
6493326	chr12:6493326:A:C	3.10011e-09	-1.92434	-1.43412	1.76192e-08	-1.70314	-1.40313	8.28838e-10	-1.90033	-1.50366
6493479	chr12:6493479:T:C	6.32659e-09	-1.89658	-0.748545	3.8793e-08	-1.62741	-0.6896	1.51521e-09	-1.86017	-0.940531
6493530	chr12:6493530:T:A	3.09244e-09	-1.91514	-1.44579	1.80133e-08	-1.66749	-1.41666	8.36512e-10	-1.88555	-1.50923
6493894	chr12:6493894:G:C	2.69346e-08	-2.37928e-10	-1.19648	1.21157e-07	-2.37928e-10	-1.17816	7.80286e-09	-2.37928e-10	-1.16177
6493904	chr12:6493904:T:C	4.1285e-08	-0.769391	-5.0546e-10	1.14821e-07	-1.23188	-5.0546e-10	9.59433e-09	-0.955087	-5.0546e-10
6494234	chr12:6494234:A:G	3.74123e-08	-2.37928e-10	-0.867891	1.61116e-07	-2.37928e-10	-0.893129	1.1161e-08	-2.37928e-10	-0.803835
6494247	chr12:6494247:A:G	3.13118e-09	-1.91544	-1.43304	1.82525e-08	-1.66908	-1.40187	8.41228e-10	-1.88607	-1.50309
6494345	chr12:6494345:TGTTAAGCAAATCGCTTAACAGATCCG:T	1.12557e-07	-2.37928e-10	0.233566	4.75697e-07	-2.37928e-10	0.189528	3.36746e-08	-2.37928e-10	0.300484
6494590	chr12:6494590:G:T	2.67797e-08	-2.37928e-10	-1.20225	1.20455e-07	-2.37928e-10	-1.18398	7.75782e-09	-2.37928e-10	-1.16756
6494751	chr12:6494751:G:A	3.08022e-09	-1.91867	-1.44622	1.77545e-08	-1.68164	-1.41698	8.31345e-10	-1.8915	-1.50947
6494910	chr12:6494910:A:G	3.96598e-09	-1.81811	-1.29403	1.94106e-08	-1.93275	-1.07669	8.698e-10	-1.92727	-1.42848
6495019	chr12:6495019:A:G	1.97319e-08	-2.37928e-10	-1.50766	8.57455e-08	-2.37928e-10	-1.52387	5.73042e-09	-2.37928e-10	-1.47047
6495165	chr12:6495165:G:T	1.28702e-08	-1.93498	-5.0546e-10	6.03627e-08	-1.87488	-5.0546e-10	3.83058e-09	-1.87324	-5.0546e-10
6495249	chr12:6495249:T:G	6.00707e-09	-1.25243	-1.44452	2.64157e-07	1.02325	-1.42196	7.70453e-09	0.351553	-1.526
6495252	chr12:6495252:C:T	6.62768e-09	-1.87875	-0.719885	4.19286e-08	-1.58124	-0.658048	1.58949e-09	-1.83438	-0.918472
6495939	chr12:6495939:C:A	3.74889e-09	-1.91343	-1.255	2.22975e-08	-1.66561	-1.20517	9.47268e-10	-1.88386	-1.38657
6495989	chr12:6495989:A:G	1.00153e-08	-0.709426	-1.47635	3.77638e-08	-0.899255	-1.44465	2.59176e-09	-0.742859	-1.52106
6496039	chr12:6496039:T:C	4.21574e-09	-1.53601	-1.51506	3.29571e-08	-0.990487	-1.48956	2.65712e-09	-0.712953	-1.52607
6496133	chr12:6496133:C:T	1.37202e-08	-1.87102	-5.0546e-10	5.77387e-08	-1.91933	-5.0546e-10	3.60305e-09	-1.93448	-5.0546e-10
6496217	chr12:6496217:A:G	4.16008e-09	-1.81994	-1.24441	2.0781e-08	-1.93289	-1.00832	8.99549e-10	-1.92702	-1.3951
6496348	chr12:6496348:C:T	6.20227e-09	-1.24002	-1.42496	2.77424e-07	1.05023	-1.39994	7.88286e-09	0.375252	-1.52682
6496490	chr12:6496490:T:A	6.58224e-09	-1.88468	-0.72084	4.12599e-08	-1.59604	-0.659323	1.5758e-09	-1.84214	-0.919353
6496645	chr12:6496645:G:A	9.55601e-09	-0.756694	-1.47603	3.61383e-08	-0.943707	-1.44419	2.47102e-09	-0.790698	-1.52093
6496846	chr12:6496846:G:A	6.70921e-09	-1.87305	-0.713359	4.2802e-08	-1.56728	-0.651386	1.61155e-09	-1.82663	-0.912434
6497649	chr12:6497649:T:TC	1.43584e-08	-1.82556	-5.0546e-10	6.18759e-08	-1.85012	-5.0546e-10	3.86894e-09	-1.86328	-5.0546e-10
6497852	chr12:6497852:G:C	5.16845e-09	-1.50712	-1.3402	4.16108e-08	-1.01955	-1.22734	2.98857e-09	-0.689892	-1.43157
6498694	chr12:6498694:G:A	1.10237e-07	-2.37928e-10	0.212737	4.47099e-07	-2.37928e-10	0.127525	3.74376e-08	-2.37928e-10	0.406416
6498732	chr12:6498732:T:C	3.57759e-09	-1.81779	-1.39741	2.45177e-08	-1.41599	-1.35987	9.78955e-10	-1.75365	-1.48388
6498885	chr12:6498885:T:C	9.24698e-09	-0.778638	-1.48696	3.49172e-08	-0.963895	-1.45838	2.41197e-09	-0.811562	-1.52425
6499403	chr12:6499403:C:T	1.55429e-08	-1.74629	-5.0546e-10	6.61244e-08	-1.78372	-5.0546e-10	4.60718e-09	-1.68864	-5.0546e-10
6499441	chr12:6499441:G:A	1.95735e-08	-2.37928e-10	-1.51571	8.55346e-08	-2.37928e-10	-1.52633	5.64723e-09	-2.37928e-10	-1.48509
6499701	chr12:6499701:A:G	3.65419e-08	-2.37928e-10	-0.891431	1.52089e-07	-2.37928e-10	-0.950789	1.10295e-08	-2.37928e-10	-0.815683
6499724	chr12:6499724:A:G	3.74538e-08	-2.37928e-10	-0.866784	1.61292e-07	-2.37928e-10	-0.892037	1.11738e-08	-2.37928e-10	-0.802689
6499860	chr12:6499860:C:G	2.78881e-08	-2.37928e-10	-1.16169	1.2811e-07	-2.37928e-10	-1.12236	7.66966e-09	-2.37928e-10	-1.17899
6500337	chr12:6500337:G:T	6.91414e-09	-1.88727	-0.669053	4.14894e-08	-1.62997	-0.619848	1.69899e-09	-1.85238	-0.833842
6500596	chr12:6500596:T:C	3.74538e-08	-2.37928e-10	-0.866784	1.61292e-07	-2.37928e-10	-0.892037	1.11738e-08	-2.37928e-10	-0.802689
6500598	chr12:6500598:A:G	1.16201e-07	-2.37928e-10	0.265432	4.72128e-07	-2.37928e-10	0.181997	3.98481e-08	-2.37928e-10	0.468816
6500802	chr12:6500802:A:G	1.94855e-08	-2.37928e-10	-1.52022	8.63277e-08	-2.37928e-10	-1.5171	5.47373e-09	-2.37928e-10	-1.5163
6500952	chr12:6500952:C:T	1.00373e-08	-0.712359	-1.47122	3.79004e-08	-0.902297	-1.438	2.59899e-09	-0.74207	-1.51907
6501479	chr12:6501479:C:T	1.16201e-07	-2.37928e-10	0.265432	4.72128e-07	-2.37928e-10	0.181997	3.98481e-08	-2.37928e-10	0.468816
6501560	chr12:6501560:G:A	1.0075e-08	-0.702699	-1.47713	3.79871e-08	-0.892618	-1.44539	2.62087e-09	-0.73155	-1.5212
6501912	chr12:6501912:T:C	1.05613e-08	-1.908	-0.224691	6.35474e-08	-1.66867	-0.154798	2.37342e-09	-1.87948	-0.472445
6502322	chr12:6502322:G:A	2.24479e-08	-2.37928e-10	-1.37869	1.02281e-07	-2.37928e-10	-1.34753	5.94406e-09	-2.37928e-10	-1.43387
6502447	chr12:6502447:A:G	3.44087e-07	1.351	-5.0546e-10	5.23684e-07	0.285635	-5.0546e-10	3.51104e-08	0.342238	-5.0546e-10
6502534	chr12:6502534:T:C	1.97437e-08	-2.37928e-10	-1.50706	8.83392e-08	-2.37928e-10	-1.49407	5.4213e-09	-2.37928e-10	-1.52592
6502553	chr12:6502553:G:A	5.77981e-09	-1.52897	-1.20655	4.7755e-08	-1.04728	-1.06189	3.20537e-09	-0.721351	-1.33008
6502789	chr12:6502789:C:T	1.41595e-08	-1.8395	-5.0546e-10	5.76794e-08	-1.92035	-5.0546e-10	3.61463e-09	-1.93127	-5.0546e-10
6502798	chr12:6502798:A:G	4.3107e-09	-1.80635	-1.22244	2.14278e-08	-1.93053	-0.980035	9.09182e-10	-1.93029	-1.38118
6502847	chr12:6502847:T:TTG	1.14924e-07	-2.37928e-10	0.254377	4.67178e-07	-2.37928e-10	0.171456	3.93561e-08	-2.37928e-10	0.456392
6502948	chr12:6502948:G:A	7.83834e-09	-1.87972	-0.551144	4.88988e-08	-1.59937	-0.486135	1.84827e-09	-1.84274	-0.759273
6503020	chr12:6503020:T:G	3.95439e-08	-2.37928e-10	-0.812479	1.59975e-07	-2.37928e-10	-0.900238	1.31782e-08	-2.37928e-10	-0.637692
6503134	chr12:6503134:C:T	2.5254e-08	-2.37928e-10	-1.2609	1.17743e-07	-2.37928e-10	-1.20675	6.63414e-09	-2.37928e-10	-1.32403
6503410	chr12:6503410:C:T	2.87622e-09	-1.91459	-1.51883	1.25217e-08	-1.93222	-1.51557	7.98789e-10	-1.92466	-1.51626
6503599	chr12:6503599:G:A	1.05774e-08	-0.697766	-1.43341	4.03132e-08	-0.887792	-1.39078	2.68777e-09	-0.725357	-1.50219
6503717	chr12:6503717:G:C	1.58575e-08	-1.72798	0.00173306	8.64545e-08	-1.45925	-0.0563885	4.96026e-09	-1.68859	0.0737859
6503787	chr12:6503787:A:T	1.35592e-08	-1.88283	-5.0546e-10	5.68091e-08	-1.93556	-5.0546e-10	3.60591e-09	-1.93369	-5.0546e-10
6503907	chr12:6503907:G:A	1.25437e-07	-2.37928e-10	0.341915	5.08988e-07	-2.37928e-10	0.257171	4.31172e-08	-2.37928e-10	0.547664
6503910	chr12:6503910:A:G	4.87548e-09	-1.5488	-1.35687	3.82708e-08	-1.0823	-1.24826	2.7627e-09	-0.758836	-1.44121
6504003	chr12:6504003:G:T	3.09066e-09	-1.83585	-1.52566	1.99802e-08	-1.45711	-1.5234	1.13965e-09	-1.55998	-1.52556
6504453	chr12:6504453:C:T	3.64778e-08	-2.37928e-10	-0.893188	1.66021e-07	-2.37928e-10	-0.86314	9.96354e-09	-2.37928e-10	-0.917327
6504598	chr12:6504598:G:A	2.44919e-08	-2.37928e-10	-1.29155	1.06955e-07	-2.37928e-10	-1.30285	7.0249e-09	-2.37928e-10	-1.2668
6504933	chr12:6504933:C:T	1.99941e-08	-2.37928e-10	-1.49446	8.87929e-08	-2.37928e-10	-1.48895	5.50675e-09	-2.37928e-10	-1.51029
6504990	chr12:6504990:T:C	1.15357e-08	-1.88415	-0.160296	7.26122e-08	-1.60209	-0.0880292	2.61534e-09	-1.84406	-0.410799
6505220	chr12:6505220:C:T	1.99698e-08	-2.37928e-10	-1.49567	8.63021e-08	-2.37928e-10	-1.5174	5.84901e-09	-2.37928e-10	-1.44999
6505290	chr12:6505290:T:C	1.22785e-07	-2.37928e-10	0.320543	4.98328e-07	-2.37928e-10	0.236004	4.21789e-08	-2.37928e-10	0.525661
6505304	chr12:6505304:G:A	2.42447e-08	-2.37928e-10	-1.30169	1.08229e-07	-2.37928e-10	-1.29101	7.00625e-09	-2.37928e-10	-1.26946
6505575	chr12:6505575:G:A	1.46501e-08	-1.80545	-5.0546e-10	8.73055e-08	-1.50584	-5.0546e-10	5.30098e-09	-1.54837	-5.0546e-10
6505656	chr12:6505656:C:T	5.78223e-09	-1.29291	-1.44219	2.42623e-07	0.935725	-1.41947	7.14867e-09	0.276919	-1.52625
6505688	chr12:6505688:A:T	2.71319e-08	-2.37928e-10	-1.18918	1.22106e-07	-2.37928e-10	-1.17037	7.90339e-09	-2.37928e-10	-1.14897
6505986	chr12:6505986:G:T	3.06443e-09	-1.84363	-1.5264	1.95933e-08	-1.47525	-1.52482	1.12264e-09	-1.57622	-1.52435
6506033	chr12:6506033:A:C	1.32539e-08	-1.9056	-5.0546e-10	5.69433e-08	-1.9332	-5.0546e-10	3.60673e-09	-1.93346	-5.0546e-10
6506036	chr12:6506036:G:A	1.07583e-08	-0.670019	-1.4442	4.07362e-08	-0.864024	-1.40411	2.74164e-09	-0.7	-1.5077
6506361	chr12:6506361:G:T	1.71886e-08	-1.64565	-5.0546e-10	6.48011e-08	-1.80393	-5.0546e-10	3.91133e-09	-1.85238	-5.0546e-10
6506446	chr12:6506446:C:T	6.79901e-09	-1.23027	-1.34285	2.70496e-07	0.98434	-1.35934	8.09316e-09	0.367222	-1.49246
6506515	chr12:6506515:A:G	4.29756e-09	-1.79085	-1.24099	2.09059e-08	-1.92719	-1.00803	8.94661e-10	-1.93284	-1.39473
6506522	chr12:6506522:A:G	1.07539e-08	-0.679558	-1.43507	4.10537e-08	-0.867655	-1.39272	2.74316e-09	-0.704022	-1.50313
6506552	chr12:6506552:T:C	1.93829e-08	-2.37928e-10	-1.5255	8.60272e-08	-2.37928e-10	-1.52059	5.41971e-09	-2.37928e-10	-1.52622
6506709	chr12:6506709:G:A	1.04705e-07	-2.37928e-10	0.161254	4.35034e-07	-2.37928e-10	0.100171	3.63089e-08	-2.37928e-10	0.375804
6506954	chr12:6506954:G:T	1.03504e-08	-1.01874	-1.13412	3.7726e-07	1.13173	-1.17405	1.45272e-08	0.659336	-1.19957
6507157	chr12:6507157:T:G	8.27429e-08	-0.0741534	-5.0546e-10	3.95436e-07	0.0047338	-5.0546e-10	1.93415e-08	-0.254008	-5.0546e-10
6507341	chr12:6507341:C:T	1.16062e-07	-2.37928e-10	0.264235	4.71899e-07	-2.37928e-10	0.181511	3.9818e-08	-2.37928e-10	0.468061
6508185	chr12:6508185:T:C	4.13723e-09	-1.81262	-1.25724	2.04242e-08	-1.93157	-1.02696	8.89098e-10	-1.92887	-1.40494
6508206	chr12:6508206:T:C	4.23187e-09	-1.81965	-1.2276	2.09381e-08	-1.93308	-1.0006	9.12485e-10	-1.92693	-1.38091
6508340	chr12:6508340:A:G	2.11003e-08	-2.37928e-10	-1.4406	8.93993e-08	-2.37928e-10	-1.48214	5.96712e-09	-2.37928e-10	-1.42999
6508393	chr12:6508393:C:T	1.05443e-08	-1.75709	-0.377217	4.52294e-08	-1.92879	-0.234717	2.5606e-09	-1.93476	-0.34126
6508533	chr12:6508533:A:G	2.67997e-08	-2.37928e-10	-1.2015	1.15515e-07	-2.37928e-10	-1.22585	7.52138e-09	-2.37928e-10	-1.19851
6509138	chr12:6509138:G:GT	2.00353e-08	-2.37928e-10	-1.49239	8.81815e-08	-2.37928e-10	-1.49586	5.64618e-09	-2.37928e-10	-1.48528
6509705	chr12:6509705:C:T	1.07408e-08	-0.683876	-1.43196	4.08843e-08	-0.875384	-1.38912	2.72486e-09	-0.712426	-1.50142
6509888	chr12:6509888:T:C	1.47201e-08	-1.90406	0.103381	1.05987e-07	-1.54346	0.231521	2.62236e-09	-1.76641	-0.485774
6509915	chr12:6509915:TCTA:T	6.59724e-09	-1.92938	-0.673858	3.92032e-08	-1.72829	-0.578208	1.47621e-09	-1.90965	-0.917129
6509998	chr12:6509998:C:T	2.39922e-08	-2.37928e-10	-1.31216	1.11136e-07	-2.37928e-10	-1.2645	6.34575e-09	-2.37928e-10	-1.36847
6510732	chr12:6510732:T:C	1.93665e-08	-2.37928e-10	-1.52635	8.54955e-08	-2.37928e-10	-1.52679	5.41641e-09	-2.37928e-10	-1.52683
6510997	chr12:6510997:C:T	1.72527e-08	-1.64192	-5.0546e-10	9.13327e-08	-1.46074	-5.0546e-10	5.51595e-09	-1.50861	-5.0546e-10
6511229	chr12:6511229:A:C	1.32101e-08	-1.90891	-5.0546e-10	5.83334e-08	-1.90908	-5.0546e-10	3.6029e-09	-1.93452	-5.0546e-10
6511329	chr12:6511329:G:T	3.25237e-09	-1.88549	-1.42501	1.47463e-08	-1.86632	-1.41795	1.00321e-09	-1.82772	-1.38533
6511457	chr12:6511457:C:T	6.27711e-09	-1.21043	-1.44255	2.88706e-07	1.10986	-1.4197	8.32534e-09	0.429292	-1.52625
6511613	chr12:6511613:G:A	2.92834e-09	-1.89086	-1.5246	1.33212e-08	-1.86299	-1.52291	8.8469e-10	-1.82201	-1.51676
6512056	chr12:6512056:T:C	6.70311e-08	-2.37928e-10	-0.284735	2.78572e-07	-2.37928e-10	-0.345578	2.01873e-08	-2.37928e-10	-0.211205
6512085	chr12:6512085:C:T	4.06662e-09	-1.58685	-1.50023	3.23354e-08	-1.01715	-1.48194	2.52139e-09	-0.783043	-1.50841
6512318	chr12:6512318:GACAA:G	2.80703e-08	-1.15518	-5.0546e-10	2.86986e-07	-0.315821	-5.0546e-10	1.68072e-08	-0.394453	-5.0546e-10
6512475	chr12:6512475:A:G	7.53286e-09	-1.92452	-0.546096	4.61824e-08	-1.7027	-0.439955	1.65814e-09	-1.90073	-0.809832
6512535	chr12:6512535:C:T	3.97199e-08	-2.37928e-10	-0.808039	1.70831e-07	-2.37928e-10	-0.834582	1.184e-08	-2.37928e-10	-0.744772
6512680	chr12:6512680:A:G	2.48348e-08	-2.37928e-10	-1.27765	1.15441e-07	-2.37928e-10	-1.2265	6.53795e-09	-2.37928e-10	-1.33864
6512945	chr12:6512945:A:G	3.08031e-09	-1.85051	-1.51435	1.30756e-08	-1.93519	-1.46932	8.00138e-10	-1.91329	-1.52594
6513065	chr12:6513065:TAA:T	2.28587e-08	-2.37928e-10	-1.36056	1.04071e-07	-2.37928e-10	-1.33018	6.26682e-09	-2.37928e-10	-1.38099
6513180	chr12:6513180:T:C	2.8885e-09	-1.90899	-1.52016	1.36266e-08	-1.85128	-1.51195	9.05232e-10	-1.79532	-1.5205
6513842	chr12:6513842:A:T	4.09019e-08	-0.147299	-0.631415	2.58503e-07	0.0106867	-0.431032	9.01739e-09	-0.20929	-0.807815
6513931	chr12:6513931:G:A	4.72222e-09	-1.91715	-1.02046	2.98059e-08	-1.55343	-1.02711	1.32527e-09	-1.74983	-1.18481
6514216	chr12:6514216:A:G	4.98335e-09	-1.91721	-0.966578	2.82428e-08	-1.71108	-0.923341	1.21505e-09	-1.89359	-1.12789
6514223	chr12:6514223:T:C	3.34223e-09	-1.88827	-1.39498	1.55324e-08	-1.89119	-1.34114	9.58648e-10	-1.83837	-1.42012
6514973	chr12:6514973:T:C	4.94029e-09	-1.92439	-0.968074	2.74509e-08	-1.73765	-0.925203	1.19996e-09	-1.90462	-1.12935
6515200	chr12:6515200:T:C	2.024e-08	-2.37928e-10	-1.48223	8.99652e-08	-2.37928e-10	-1.47583	5.55476e-09	-2.37928e-10	-1.5016
6515269	chr12:6515269:C:T	3.61428e-09	-1.92579	-1.2792	1.9974e-08	-1.73186	-1.24896	9.20454e-10	-1.90568	-1.39347
6515374	chr12:6515374:G:A	1.94686e-08	-2.37928e-10	-1.52109	8.66453e-08	-2.37928e-10	-1.51343	5.42234e-09	-2.37928e-10	-1.52573
6515465	chr12:6515465:G:A	1.7378e-08	-1.63469	-5.0546e-10	7.6059e-08	-1.64374	-5.0546e-10	4.25215e-09	-1.76883	-5.0546e-10
6515567	chr12:6515567:C:T	1.53105e-08	-1.76135	-5.0546e-10	7.27091e-08	-1.68879	-5.0546e-10	5.06302e-09	-1.5943	-5.0546e-10
6515572	chr12:6515572:T:C	1.33646e-08	-1.89728	-5.0546e-10	7.00661e-08	-1.72581	-5.0546e-10	4.32222e-09	-1.75249	-5.0546e-10
6515640	chr12:6515640:A:G	6.33756e-09	-1.20724	-1.43616	2.5298e-08	-1.34887	-1.39566	1.57176e-09	-1.26299	-1.50107
6515843	chr12:6515843:T:C	1.72304e-07	-2.37928e-10	0.65937	8.19171e-07	-2.37928e-10	0.733038	4.58591e-08	-2.37928e-10	0.609315
6515844	chr12:6515844:A:AG	1.73524e-07	-2.37928e-10	0.666426	8.25095e-07	-2.37928e-10	0.740245	4.61895e-08	-2.37928e-10	0.616494
6515877	chr12:6515877:G:A	7.83678e-08	-2.37928e-10	-0.128478	3.2389e-07	-2.37928e-10	-0.19485	2.37459e-08	-2.37928e-10	-0.0488512
6515964	chr12:6515964:A:G	3.90097e-09	-1.7025	-1.42616	1.42384e-08	-1.93009	-1.38922	8.73885e-10	-1.93524	-1.41583
6516050	chr12:6516050:G:T	1.93595e-08	-2.37928e-10	-1.52671	8.54957e-08	-2.37928e-10	-1.52679	5.42053e-09	-2.37928e-10	-1.52607
6516119	chr12:6516119:C:T	8.14523e-09	-0.871322	-1.52114	3.08018e-08	-1.0261	-1.52159	2.02439e-09	-1.00205	-1.50894
6516167	chr12:6516167:A:G	3.05206e-09	-1.87448	-1.4996	1.35556e-08	-1.89956	-1.46889	8.60582e-10	-1.85377	-1.51263
6516206	chr12:6516206:C:A	7.20626e-08	-2.37928e-10	-0.212355	2.97523e-07	-2.37928e-10	-0.279764	2.11514e-08	-2.37928e-10	-0.164553
6516216	chr12:6516216:C:A	6.05907e-08	-2.37928e-10	-0.385749	2.51344e-07	-2.37928e-10	-0.448433	1.80602e-08	-2.37928e-10	-0.322548
6516317	chr12:6516317:T:C	8.06238e-09	-1.15062	-1.25206	2.71026e-07	0.928449	-1.30149	1.06841e-08	0.452338	-1.29984
6516318	chr12:6516318:ATGGT:A	7.19702e-09	-1.31806	-1.19816	2.04825e-07	0.59834	-1.25144	8.26715e-09	0.144552	-1.24852
6516324	chr12:6516324:AAATCCT:A	7.52769e-09	-1.33119	-1.14011	2.09532e-07	0.568001	-1.19838	8.52138e-09	0.122327	-1.19601
6516763	chr12:6516763:T:C	2.72398e-08	-2.37928e-10	-1.18521	1.22091e-07	-2.37928e-10	-1.17048	7.16458e-09	-2.37928e-10	-1.24711
6517033	chr12:6517033:A:G	6.87986e-08	-0.258708	-5.0546e-10	3.43173e-07	-0.13702	-5.0546e-10	2.30696e-08	-0.0777453	-5.0546e-10
6517203	chr12:6517203:G:C	3.27361e-09	-1.7908	-1.51319	1.23843e-08	-1.93266	-1.52616	8.2563e-10	-1.93054	-1.47733
6518218	chr12:6518218:C:T	1.69532e-08	-1.65943	-5.0546e-10	6.75303e-08	-1.76268	-5.0546e-10	3.92824e-09	-1.84807	-5.0546e-10
6518723	chr12:6518723:A:G	3.22119e-09	-1.81082	-1.50932	1.23515e-08	-1.93475	-1.52673	8.34612e-10	-1.92632	-1.47072
6518809	chr12:6518809:C:T	1.76895e-07	-1.91381	2.59947	5.99866e-07	-1.74053	2.16198	9.29292e-08	-1.81104	3.12662
6518949	chr12:6518949:G:A	2.53995e-08	-2.37928e-10	-1.25516	1.14232e-07	-2.37928e-10	-1.23702	7.35459e-09	-2.37928e-10	-1.22093
6518967	chr12:6518967:C:G	7.35663e-08	-0.191704	-5.0546e-10	3.68299e-07	-0.0663579	-5.0546e-10	2.47511e-08	-0.00739053	-5.0546e-10
6518972	chr12:6518972:A:G	8.67853e-08	-0.0264538	-5.0546e-10	4.37722e-07	0.10633	-5.0546e-10	2.94733e-08	0.167226	-5.0546e-10
6518982	chr12:6518982:T:C	9.53647e-09	-0.721476	-1.51329	3.86569e-08	-0.801947	-1.51858	2.84991e-09	-0.680906	-1.48806
6519029	chr12:6519029:GC:G	1.93784e-08	-2.37928e-10	-1.52573	8.56479e-08	-2.37928e-10	-1.52501	5.41987e-09	-2.37928e-10	-1.52619
6519033	chr12:6519033:C:A	7.26021e-08	-2.37928e-10	-0.204898	3.00891e-07	-2.37928e-10	-0.268505	2.19111e-08	-2.37928e-10	-0.129265
6519267	chr12:6519267:A:C	2.14873e-08	-2.37928e-10	-1.42243	9.59813e-08	-2.37928e-10	-1.4111	5.77067e-09	-2.37928e-10	-1.46347
6519947	chr12:6519947:G:C	9.53587e-09	-1.10657	-1.12826	7.44305e-08	-0.563318	-1.10207	2.68387e-09	-1.01439	-1.21461
6520100	chr12:6520100:A:G	3.30982e-09	-1.78178	-1.51121	1.23972e-08	-1.93126	-1.52652	8.27037e-10	-1.93206	-1.47411
6520193	chr12:6520193:T:A	1.75612e-08	-1.6242	-5.0546e-10	5.70633e-08	-1.93109	-5.0546e-10	3.59954e-09	-1.93545	-5.0546e-10
6520195	chr12:6520195:T:A	1.74513e-08	-0.166583	-1.4639	5.08229e-08	-0.57841	-1.4685	4.19472e-09	-0.369515	-1.41292
6520322	chr12:6520322:G:A	6.68321e-08	-2.37928e-10	-0.287707	2.77787e-07	-2.37928e-10	-0.348399	2.0134e-08	-2.37928e-10	-0.213847
6521461	chr12:6521461:T:C	8.91733e-09	-0.777228	-1.52467	3.66831e-08	-0.846868	-1.52607	2.6372e-09	-0.733206	-1.51334
6521584	chr12:6521584:A:AG	3.56196e-09	-1.79914	-1.42044	1.61708e-08	-1.93179	-1.26026	8.03541e-10	-1.92997	-1.50502
6522003	chr12:6522003:C:A	9.85422e-09	-1.04932	-1.15267	7.8449e-08	-0.485397	-1.12741	2.80427e-09	-0.948259	-1.23686
6522183	chr12:6522183:G:A	1.55195e-08	-1.74779	-5.0546e-10	6.03776e-08	-1.87464	-5.0546e-10	4.00984e-09	-1.82751	-5.0546e-10
6522353	chr12:6522353:A:G	1.4846e-08	-1.79216	-5.0546e-10	7.8518e-08	-1.61193	-5.0546e-10	5.34664e-09	-1.53979	-5.0546e-10
6522401	chr12:6522401:A:G	2.403e-08	-2.37928e-10	-1.31059	1.08885e-07	-2.37928e-10	-1.28496	6.52556e-09	-2.37928e-10	-1.34053
6522457	chr12:6522457:G:A	3.51171e-09	-1.81523	-1.41856	1.61869e-08	-1.93412	-1.25693	8.07368e-10	-1.9259	-1.50433
6522568	chr12:6522568:G:A	1.93903e-08	-2.37928e-10	-1.52512	8.55639e-08	-2.37928e-10	-1.52599	5.43272e-09	-2.37928e-10	-1.52382
6522722	chr12:6522722:G:A	9.15848e-09	-0.753648	-1.52156	3.76636e-08	-0.822574	-1.52399	2.72144e-09	-0.708565	-1.50653
6523650	chr12:6523650:A:G	1.31508e-08	-1.91341	-5.0546e-10	6.29562e-08	-1.83282	-5.0546e-10	3.92315e-09	-1.84937	-5.0546e-10
6523759	chr12:6523759:A:G	6.11254e-09	-1.21307	-1.46648	1.93813e-07	0.780628	-1.48899	7.90547e-09	0.322885	-1.47159
6523803	chr12:6523803:C:A	1.47727e-08	-0.469	-1.32811	5.76879e-08	-0.652125	-1.26808	3.76748e-09	-0.454259	-1.43559
6524455	chr12:6524455:T:C	5.71783e-09	-1.22117	-1.52514	1.90176e-07	0.791629	-1.51893	7.36139e-09	0.302751	-1.52276
6525286	chr12:6525286:C:T	2.15992e-08	-2.37928e-10	-1.41724	9.10494e-08	-2.37928e-10	-1.46385	6.00503e-09	-2.37928e-10	-1.42366
6526000	chr12:6526000:A:G	1.37539e-08	-1.86857	-5.0546e-10	5.71881e-08	-1.92891	-5.0546e-10	3.60518e-09	-1.93389	-5.0546e-10
6526208	chr12:6526208:G:A	7.28521e-09	-1.17641	-1.32763	3.51595e-07	1.17914	-1.29192	9.03074e-09	0.494081	-1.50971
6526401	chr12:6526401:A:T	3.47229e-09	-1.82458	-1.4205	1.61469e-08	-1.93508	-1.25845	8.09317e-10	-1.92234	-1.50548
6526629	chr12:6526629:G:C	1.97026e-08	-2.37928e-10	-1.50914	8.81065e-08	-2.37928e-10	-1.49671	5.41874e-09	-2.37928e-10	-1.5264
6527135	chr12:6527135:G:A	2.28834e-08	-2.37928e-10	-1.35948	1.05576e-07	-2.37928e-10	-1.31582	6.10006e-09	-2.37928e-10	-1.40796
6528586	chr12:6528586:T:C	1.29744e-08	-1.92691	-5.0546e-10	5.73145e-08	-1.9267	-5.0546e-10	3.78901e-09	-1.88415	-5.0546e-10
6528679	chr12:6528679:T:C	3.25992e-09	-1.91251	-1.39568	1.7209e-08	-1.90939	-1.22043	8.84395e-10	-1.84554	-1.49357
6528775	chr12:6528775:C:T	8.11566e-09	-1.12286	-1.27324	4.185e-07	1.29059	-1.22917	1.00822e-08	0.590076	-1.49556
6528950	chr12:6528950:C:T	8.07665e-09	-1.9296	-0.471313	4.76008e-08	-1.76353	-0.348877	1.68223e-09	-1.92283	-0.773304
6529184	chr12:6529184:C:T	3.63846e-09	-1.9242	-1.27413	2.75355e-08	-1.45941	-1.20037	1.00633e-09	-1.72915	-1.4808
6529393	chr12:6529393:CAG:C	1.99255e-08	-2.37928e-10	-1.49789	8.63079e-08	-2.37928e-10	-1.51733	5.81083e-09	-2.37928e-10	-1.45654
6529500	chr12:6529500:C:T	9.66112e-09	-1.92782	-0.293965	5.79896e-08	-1.75273	-0.162257	1.97682e-09	-1.92044	-0.614334
6529727	chr12:6529727:T:C	2.20634e-08	-2.37928e-10	-1.39597	9.34473e-08	-2.37928e-10	-1.43786	6.79156e-09	-2.37928e-10	-1.30058
6529736	chr12:6529736:G:A	2.30893e-08	-2.37928e-10	-1.35052	9.5939e-08	-2.37928e-10	-1.41154	6.41384e-09	-2.37928e-10	-1.3578
6529922	chr12:6529922:A:G	3.37756e-09	-1.84399	-1.42875	1.50317e-08	-1.93465	-1.33044	8.37144e-10	-1.9126	-1.48142
6529949	chr12:6529949:T:G	2.82621e-08	-2.37928e-10	-1.14837	1.17564e-07	-2.37928e-10	-1.20827	9.19957e-09	-2.37928e-10	-0.997102
6530125	chr12:6530125:G:A	1.99244e-08	-2.37928e-10	-1.49795	8.91815e-08	-2.37928e-10	-1.48458	5.49784e-09	-2.37928e-10	-1.5119
6530440	chr12:6530440:T:C	2.3681e-08	-2.37928e-10	-1.32522	1.05915e-07	-2.37928e-10	-1.31262	6.85652e-09	-2.37928e-10	-1.29106
6530595	chr12:6530595:T:G	3.82524e-08	-2.37928e-10	-0.845686	1.64491e-07	-2.37928e-10	-0.872396	1.1374e-08	-2.37928e-10	-0.784927
6530815	chr12:6530815:C:G	1.48658e-08	-0.566543	-1.22429	5.89041e-08	-0.74837	-1.15097	3.67193e-09	-0.554485	-1.36106
6530873	chr12:6530873:G:T	2.31263e-08	-2.37928e-10	-1.34892	9.60623e-08	-2.37928e-10	-1.41026	6.42386e-09	-2.37928e-10	-1.35624
6531101	chr12:6531101:G:A	3.85974e-09	-1.87376	-1.26553	1.99187e-08	-1.75369	-1.2299	8.89666e-10	-1.88993	-1.44324
6531212	chr12:6531212:G:A	1.93572e-08	-2.37928e-10	-1.52683	8.56374e-08	-2.37928e-10	-1.52513	5.49072e-09	-2.37928e-10	-1.5132
6531528	chr12:6531528:G:A	6.15456e-08	-2.37928e-10	-0.370113	2.56077e-07	-2.37928e-10	-0.429777	1.85206e-08	-2.37928e-10	-0.297373
6531534	chr12:6531534:T:C	1.9481e-08	-2.37928e-10	-1.52045	8.59573e-08	-2.37928e-10	-1.5214	5.42696e-09	-2.37928e-10	-1.52488
6531744	chr12:6531744:T:C	5.51849e-09	-1.88359	-0.898192	3.40857e-08	-1.45201	-0.994363	2.40195e-09	-1.63151	-0.708471
6531810	chr12:6531810:A:T	2.16361e-08	-0.17818	-1.23735	8.51672e-08	-0.342185	-1.18845	5.60511e-09	-0.158718	-1.33386
6532058	chr12:6532058:A:AG	7.32235e-09	-1.17005	-1.32891	3.53677e-07	1.18666	-1.29353	9.12375e-09	0.504761	-1.51014
6532060	chr12:6532060:T:C	7.34191e-09	-1.16738	-1.32891	3.55838e-07	1.19275	-1.29353	9.17008e-09	0.509826	-1.51014
6532064	chr12:6532064:AGGGCCTGTCCCG:A	7.42749e-09	-1.17089	-1.31382	3.58947e-07	1.18509	-1.27716	9.15051e-09	0.50311	-1.50556
6532202	chr12:6532202:T:G	2.3289e-08	-2.37928e-10	-1.34191	1.05587e-07	-2.37928e-10	-1.31572	6.35887e-09	-2.37928e-10	-1.36641
6532537	chr12:6532537:C:T	1.93875e-08	-2.37928e-10	-1.52526	8.55248e-08	-2.37928e-10	-1.52645	5.46629e-09	-2.37928e-10	-1.51766
6532773	chr12:6532773:G:A	6.04341e-08	-2.37928e-10	-0.388338	2.56526e-07	-2.37928e-10	-0.428025	1.82391e-08	-2.37928e-10	-0.312694
6532889	chr12:6532889:A:G	1.29636e-07	-2.37928e-10	0.37484	5.28725e-07	-2.37928e-10	0.295214	3.9324e-08	-2.37928e-10	0.455577
6534150	chr12:6534150:T:C	2.06311e-08	-0.422391	-1.0407	1.36918e-07	0.0423535	-1.09823	9.49446e-09	-0.00431072	-0.96124
6534163	chr12:6534163:C:T	1.61046e-08	-0.527374	-1.18341	6.67356e-08	-0.649713	-1.1248	4.2755e-09	-0.473086	-1.29027
6534437	chr12:6534437:C:G	6.68644e-09	-1.24318	-1.34663	8.87723e-08	-0.0825829	-1.4066	2.74886e-09	-0.96777	-1.2373
6534473	chr12:6534473:C:T	2.38585e-08	-2.37928e-10	-1.31775	1.10176e-07	-2.37928e-10	-1.27317	6.4013e-09	-2.37928e-10	-1.35976
6534761	chr12:6534761:T:G	2.92414e-09	-1.93382	-1.48308	1.25641e-08	-1.93465	-1.50976	8.6864e-10	-1.93556	-1.42153
6534945	chr12:6534945:C:T	2.55474e-08	-2.37928e-10	-1.24936	1.10226e-07	-2.37928e-10	-1.27272	7.33692e-09	-2.37928e-10	-1.22334
6534973	chr12:6534973:C:T	1.48827e-08	-1.78969	-5.0546e-10	5.89903e-08	-1.89788	-5.0546e-10	3.67252e-09	-1.91538	-5.0546e-10
6535090	chr12:6535090:T:A	6.73375e-09	-1.08386	-1.4989	2.5884e-08	-1.22125	-1.50038	1.88486e-09	-1.07983	-1.50258
6535167	chr12:6535167:T:C	1.31035e-08	-1.91702	-5.0546e-10	6.10782e-08	-1.8631	-5.0546e-10	4.06063e-09	-1.81492	-5.0546e-10
6535365	chr12:6535365:TC:T	3.41204e-08	-2.37928e-10	-0.959995	1.53987e-07	-2.37928e-10	-0.938383	8.2796e-09	-2.37928e-10	-1.10246
6535501	chr12:6535501:T:C	5.95634e-08	-2.37928e-10	-0.402851	2.25866e-07	-2.37928e-10	-0.555312	1.65863e-08	-2.37928e-10	-0.407682
6535530	chr12:6535530:T:G	8.58461e-09	-0.857612	-1.48231	3.8142e-08	-0.850559	-1.48338	2.53054e-09	-0.782379	-1.50545
6535556	chr12:6535556:A:G	9.55414e-09	-0.902784	-1.33013	7.23948e-08	-0.30342	-1.3897	4.64875e-09	-0.479303	-1.20036
6535615	chr12:6535615:T:C	1.3935e-08	-0.761775	-1.09372	1.04335e-07	-0.14591	-1.18173	6.69475e-09	-0.345338	-0.969599
6535649	chr12:6535649:C:T	2.50066e-08	-2.37928e-10	-1.27075	1.11682e-07	-2.37928e-10	-1.2596	6.43747e-09	-2.37928e-10	-1.35412
6535792	chr12:6535792:C:G	2.90431e-09	-1.92567	-1.49803	1.65901e-08	-1.67792	-1.48853	9.30345e-10	-1.77614	-1.51232
6535907	chr12:6535907:TC:T	4.26649e-09	-1.73133	-1.30777	3.07326e-08	-1.2042	-1.34573	2.50382e-09	-1.27917	-1.01927
6536032	chr12:6536032:G:A	2.32631e-08	-2.37928e-10	-1.34302	9.79384e-08	-2.37928e-10	-1.39092	6.73818e-09	-2.37928e-10	-1.30847
6537154	chr12:6537154:T:C	1.24921e-08	-0.696094	-1.2687	9.79386e-08	-0.05642	-1.33449	6.09926e-09	-0.227429	-1.18066
6538032	chr12:6538032:G:C	2.29297e-08	-1.35746	-5.0546e-10	7.46874e-08	-1.66194	-5.0546e-10	5.61378e-09	-1.49103	-5.0546e-10
6538583	chr12:6538583:AAC:A	2.04109e-08	-2.37928e-10	-1.47382	9.03105e-08	-2.37928e-10	-1.472	5.51471e-09	-2.37928e-10	-1.50884
6538788	chr12:6538788:G:A	2.53548e-08	-2.37928e-10	-1.25692	1.17285e-07	-2.37928e-10	-1.21064	6.67457e-09	-2.37928e-10	-1.31795
6539281	chr12:6539281:G:A	6.60537e-08	-2.37928e-10	-0.299422	2.87703e-07	-2.37928e-10	-0.313325	2.10587e-08	-2.37928e-10	-0.168946
6539347	chr12:6539347:A:G	1.49944e-08	-0.701643	-1.08057	1.10433e-07	-0.101469	-1.16937	7.42287e-09	-0.249891	-0.961803
6539689	chr12:6539689:A:G	1.85598e-08	-1.56889	-5.0546e-10	7.66568e-08	-1.63592	-5.0546e-10	5.83005e-09	-1.45323	-5.0546e-10
6539884	chr12:6539884:C:T	1.93641e-08	-2.37928e-10	-1.52647	8.5658e-08	-2.37928e-10	-1.52489	5.42282e-09	-2.37928e-10	-1.52564
6539938	chr12:6539938:C:T	1.47255e-08	-1.80031	-5.0546e-10	6.15143e-08	-1.85598	-5.0546e-10	3.84189e-09	-1.87029	-5.0546e-10
6540046	chr12:6540046:C:CT	1.52837e-08	-1.76311	-5.0546e-10	6.26753e-08	-1.83729	-5.0546e-10	3.73044e-09	-1.89973	-5.0546e-10
6540374	chr12:6540374:A:G	1.24752e-08	-0.724244	-1.24191	9.71238e-08	-0.0843305	-1.31494	6.41225e-09	-0.269448	-1.0886
6540544	chr12:6540544:G:A	1.28777e-08	-1.93439	-5.0546e-10	5.68509e-08	-1.93482	-5.0546e-10	3.63436e-09	-1.92583	-5.0546e-10
6540645	chr12:6540645:G:C	2.06478e-08	-2.37928e-10	-1.46228	9.32211e-08	-2.37928e-10	-1.44028	5.46594e-09	-2.37928e-10	-1.51772
6541790	chr12:6541790:C:T	1.93571e-08	-2.37928e-10	-1.52683	8.55317e-08	-2.37928e-10	-1.52637	5.43074e-09	-2.37928e-10	-1.52418
6541933	chr12:6541933:C:T	2.30104e-08	-2.37928e-10	-1.35395	1.02545e-07	-2.37928e-10	-1.34495	6.27135e-09	-2.37928e-10	-1.38027
6542253	chr12:6542253:G:C	1.96954e-08	-2.37928e-10	-1.50951	8.74182e-08	-2.37928e-10	-1.50455	5.44758e-09	-2.37928e-10	-1.52109
6542275	chr12:6542275:C:T	6.34041e-09	-1.20407	-1.43888	2.03902e-08	-1.55034	-1.40986	1.24217e-09	-1.49686	-1.50254
6542515	chr12:6542515:T:A	6.92527e-09	-1.15349	-1.40123	2.20947e-08	-1.51224	-1.36768	1.31812e-09	-1.46001	-1.48004
6543061	chr12:6543061:G:A	6.37491e-09	-1.17881	-1.45871	2.07185e-08	-1.50729	-1.43694	1.28521e-09	-1.47379	-1.49155
6543172	chr12:6543172:A:G	2.26472e-08	-2.37928e-10	-1.36985	9.52715e-08	-2.37928e-10	-1.41852	6.57073e-09	-2.37928e-10	-1.33363
6543328	chr12:6543328:A:G	8.33111e-09	-0.852262	-1.51763	4.6182e-08	-0.650841	-1.49182	2.36016e-09	-0.831394	-1.52614
6543406	chr12:6543406:A:G	8.17177e-09	-0.863327	-1.52588	4.47084e-08	-0.663644	-1.51145	2.34799e-09	-0.844476	-1.51822
6543658	chr12:6543658:G:A	1.94313e-08	-2.37928e-10	-1.52301	8.67124e-08	-2.37928e-10	-1.51266	5.42448e-09	-2.37928e-10	-1.52534
6543890	chr12:6543890:G:A	1.9427e-08	-2.37928e-10	-1.52323	8.63948e-08	-2.37928e-10	-1.51633	5.43327e-09	-2.37928e-10	-1.52372
6543952	chr12:6543952:C:T	6.67429e-09	-1.15746	-1.43417	2.1689e-08	-1.48953	-1.40892	1.33429e-09	-1.45377	-1.47408
6544418	chr12:6544418:G:A	1.3428e-08	-1.89255	-5.0546e-10	7.04935e-08	-1.71973	-5.0546e-10	4.77582e-09	-1.65269	-5.0546e-10
6544596	chr12:6544596:G:A	6.44282e-09	-1.15359	-1.47333	2.07747e-08	-1.48743	-1.45409	1.30031e-09	-1.4516	-1.50205
6544597	chr12:6544597:A:C	1.93588e-08	-2.37928e-10	-1.52675	8.55519e-08	-2.37928e-10	-1.52613	5.41849e-09	-2.37928e-10	-1.52644
6544884	chr12:6544884:A:G	8.68747e-09	-0.842251	-1.48576	4.41275e-08	-0.728349	-1.45982	2.33271e-09	-0.852175	-1.51705
6545222	chr12:6545222:T:A	6.04667e-08	-2.37928e-10	-0.387799	2.27186e-07	-2.37928e-10	-0.549484	1.70904e-08	-2.37928e-10	-0.37774
6545259	chr12:6545259:C:G	3.33601e-09	-1.87396	-1.41116	1.43424e-08	-1.86206	-1.44997	9.64617e-10	-1.88551	-1.36677
6545769	chr12:6545769:C:G	1.93642e-08	-2.37928e-10	-1.52647	8.54923e-08	-2.37928e-10	-1.52683	5.41641e-09	-2.37928e-10	-1.52683
6545983	chr12:6545983:A:T	6.94958e-09	-1.09938	-1.45183	2.21964e-08	-1.4457	-1.42962	1.37988e-09	-1.40756	-1.4867
6546284	chr12:6546284:A:C	7.85651e-09	-0.908465	-1.52008	4.32106e-08	-0.711814	-1.49735	2.23216e-09	-0.888288	-1.525
6546507	chr12:6546507:G:A	4.91781e-08	-2.37928e-10	-0.594443	2.08486e-07	-2.37928e-10	-0.63538	1.48258e-08	-2.37928e-10	-0.519893
6546522	chr12:6546522:C:T	1.98596e-08	-2.37928e-10	-1.5012	8.84833e-08	-2.37928e-10	-1.49244	5.50412e-09	-2.37928e-10	-1.51076
6546642	chr12:6546642:G:C	9.23344e-09	-0.824871	-1.44219	4.71871e-08	-0.714596	-1.40654	2.43696e-09	-0.833934	-1.49157
6548050	chr12:6548050:C:T	2.94896e-08	-2.37928e-10	-1.10585	1.36281e-07	-2.37928e-10	-1.06053	7.38421e-09	-2.37928e-10	-1.21692
6548179	chr12:6548179:C:T	1.29279e-07	-2.37928e-10	0.372084	6.20901e-07	-2.37928e-10	0.455917	3.50576e-08	-2.37928e-10	0.340733
6548294	chr12:6548294:AAAGG:A	1.31833e-08	-1.91094	-5.0546e-10	5.70438e-08	-1.93143	-5.0546e-10	3.7588e-09	-1.89216	-5.0546e-10
6549027	chr12:6549027:C:T	2.63178e-08	-2.37928e-10	-1.21965	1.16526e-07	-2.37928e-10	-1.21714	7.1407e-09	-2.37928e-10	-1.25045
6549362	chr12:6549362:C:T	1.95659e-08	-2.37928e-10	-1.5161	8.68729e-08	-2.37928e-10	-1.51081	5.44601e-09	-2.37928e-10	-1.52138
6549694	chr12:6549694:C:T	1.39301e-08	-1.85584	-5.0546e-10	5.68097e-08	-1.93555	-5.0546e-10	3.60986e-09	-1.93259	-5.0546e-10
6550051	chr12:6550051:C:T	1.98877e-08	-2.37928e-10	-1.49979	8.60794e-08	-2.37928e-10	-1.51998	5.99875e-09	-2.37928e-10	-1.42471
6550528	chr12:6550528:G:C	4.7179e-09	-1.646	-1.29252	2.09624e-08	-1.55883	-1.3737	1.4741e-09	-1.65842	-1.16979
6550811	chr12:6550811:G:C	1.97948e-08	-2.37928e-10	-1.50447	8.82399e-08	-2.37928e-10	-1.49519	5.53587e-09	-2.37928e-10	-1.50501
6551228	chr12:6551228:G:A	1.93831e-08	-2.37928e-10	-1.52549	8.5514e-08	-2.37928e-10	-1.52657	5.43907e-09	-2.37928e-10	-1.52265
6551758	chr12:6551758:G:A	2.23715e-08	-1.3821	-5.0546e-10	8.59513e-08	-1.52147	-5.0546e-10	6.90482e-09	-1.28404	-5.0546e-10
6551763	chr12:6551763:A:G	1.24566e-08	-1.51704	-0.450592	4.38193e-08	-1.76296	-0.432214	2.20298e-09	-1.74657	-0.679882
6551831	chr12:6551831:A:G	3.69043e-09	-1.66833	-1.51582	1.5918e-08	-1.69855	-1.50925	9.91542e-10	-1.71522	-1.50953
6551940	chr12:6551940:A:C	1.71098e-08	-1.65024	-5.0546e-10	6.86829e-08	-1.74575	-5.0546e-10	3.96678e-09	-1.8383	-5.0546e-10
6552245	chr12:6552245:T:C	3.50734e-07	-2.37928e-10	1.37014	1.51479e-06	-2.37928e-10	1.34778	1.17447e-07	-2.37928e-10	1.54973
6552545	chr12:6552545:T:C	5.02408e-09	-1.65755	-1.2181	2.20296e-08	-1.56845	-1.31441	1.59981e-09	-1.66818	-1.07819
6552581	chr12:6552581:C:T	2.36776e-08	-2.37928e-10	-1.32536	9.82157e-08	-2.37928e-10	-1.38809	7.7709e-09	-2.37928e-10	-1.16587
6552898	chr12:6552898:T:A	2.90364e-08	-2.37928e-10	-1.12134	1.25915e-07	-2.37928e-10	-1.13964	8.29697e-09	-2.37928e-10	-1.10037
6553028	chr12:6553028:G:A	3.63809e-09	-1.67685	-1.52158	5.30161e-08	-0.478631	-1.52603	1.4559e-09	-1.36452	-1.47611
6553204	chr12:6553204:C:T	2.64247e-08	-2.37928e-10	-1.21559	1.1077e-07	-2.37928e-10	-1.26779	8.22269e-09	-2.37928e-10	-1.10936
6553319	chr12:6553319:G:A	6.04146e-08	-0.388661	-5.0546e-10	1.02946e-07	-1.34105	-5.0546e-10	6.74039e-09	-1.30814	-5.0546e-10
6553463	chr12:6553463:A:T	3.49655e-08	-2.37928e-10	-0.935528	1.63572e-07	-2.37928e-10	-0.878	8.56215e-09	-2.37928e-10	-1.06891
6553470	chr12:6553470:T:C	1.98633e-08	-2.37928e-10	-1.50102	8.72145e-08	-2.37928e-10	-1.50688	5.60561e-09	-2.37928e-10	-1.49249
6553481	chr12:6553481:C:T	1.95931e-08	-2.37928e-10	-1.51471	8.67039e-08	-2.37928e-10	-1.51275	5.4366e-09	-2.37928e-10	-1.5231
6553578	chr12:6553578:T:C	1.28885e-08	-1.93356	-5.0546e-10	5.97807e-08	-1.88457	-5.0546e-10	3.90652e-09	-1.85361	-5.0546e-10
6553921	chr12:6553921:C:T	1.56811e-08	-1.78115	0.0437102	1.87487e-07	-1.0432	0.301655	6.25255e-09	-1.17834	-0.204929
6554209	chr12:6554209:G:C	1.34091e-08	-1.89396	-5.0546e-10	7.03188e-08	-1.72222	-5.0546e-10	4.78258e-09	-1.65128	-5.0546e-10
6554222	chr12:6554222:C:T	6.18329e-09	-1.85893	-0.809108	4.25978e-08	-1.62403	-0.599419	1.56909e-09	-1.65147	-1.11429
6554317	chr12:6554317:A:G	4.49289e-08	-2.37928e-10	-0.68481	2.07858e-07	-2.37928e-10	-0.638401	1.10052e-08	-2.37928e-10	-0.817892
6554455	chr12:6554455:T:C	5.65861e-09	-1.74941	-1.0073	5.66716e-08	-1.08807	-0.849914	2.29657e-09	-1.15956	-1.22528
6554487	chr12:6554487:A:C	1.3774e-08	-1.86711	-5.0546e-10	7.47606e-08	-1.66096	-5.0546e-10	5.11357e-09	-1.58436	-5.0546e-10
6554490	chr12:6554490:G:A	1.94145e-08	-2.37928e-10	-1.52387	8.61174e-08	-2.37928e-10	-1.51954	5.44145e-09	-2.37928e-10	-1.52221
6554798	chr12:6554798:G:C	7.58112e-09	-1.73743	-0.7268	5.66792e-08	-1.42418	-0.513668	1.99999e-09	-1.45996	-1.06315
6556153	chr12:6556153:A:C	2.33373e-08	-2.37928e-10	-1.33984	1.05768e-07	-2.37928e-10	-1.314	6.32254e-09	-2.37928e-10	-1.37214
6556426	chr12:6556426:C:T	1.96363e-08	-2.37928e-10	-1.51251	8.64771e-08	-2.37928e-10	-1.51537	5.54568e-09	-2.37928e-10	-1.50324
6556590	chr12:6556590:T:G	1.96862e-08	-2.37928e-10	-1.50997	8.67755e-08	-2.37928e-10	-1.51193	5.59616e-09	-2.37928e-10	-1.49418
6556609	chr12:6556609:G:A	4.80384e-08	-2.37928e-10	-0.617891	2.21628e-07	-2.37928e-10	-0.574251	1.17277e-08	-2.37928e-10	-0.754309
6557330	chr12:6557330:C:T	2.17309e-08	-2.37928e-10	-1.41116	9.50661e-08	-2.37928e-10	-1.42068	6.28678e-09	-2.37928e-10	-1.37781
6557924	chr12:6557924:C:T	8.64339e-09	-1.93203	-0.401069	3.39752e-08	-1.89408	-0.555547	2.99672e-09	-1.91804	-0.2007
6558256	chr12:6558256:T:A	4.92683e-09	-1.5683	-1.3269	6.24728e-08	-0.613905	-1.22662	2.64777e-09	-0.793874	-1.44867
6558398	chr12:6558398:G:A	4.13483e-09	-1.91584	-1.15461	1.83318e-08	-1.9123	-1.15431	1.0879e-09	-1.89768	-1.23432
6558899	chr12:6558899:T:C	1.96615e-08	-2.37928e-10	-1.51123	8.66726e-08	-2.37928e-10	-1.51312	5.58655e-09	-2.37928e-10	-1.4959
6558923	chr12:6558923:T:C	1.95622e-08	-2.37928e-10	-1.51629	8.60759e-08	-2.37928e-10	-1.52002	5.50038e-09	-2.37928e-10	-1.51144
6559036	chr12:6559036:C:A	2.10302e-08	-2.37928e-10	-1.44393	9.32991e-08	-2.37928e-10	-1.43944	5.80544e-09	-2.37928e-10	-1.45746
6559058	chr12:6559058:A:G	3.30209e-07	-2.37928e-10	1.30984	1.50031e-06	-2.37928e-10	1.33818	1.11257e-07	-2.37928e-10	1.49558
6559558	chr12:6559558:C:G	1.02775e-08	-1.55821	-0.601721	1.6186e-07	-0.488956	-0.399563	5.14165e-09	-0.734077	-0.844808
6559790	chr12:6559790:C:T	1.52534e-08	-1.76509	-5.0546e-10	6.11134e-08	-1.86252	-5.0546e-10	3.81222e-09	-1.87805	-5.0546e-10
6560007	chr12:6560007:T:C	2.03665e-08	-2.37928e-10	-1.476	8.85483e-08	-2.37928e-10	-1.49171	5.72613e-09	-2.37928e-10	-1.47122
6560091	chr12:6560091:T:C	5.43132e-09	-1.48762	-1.31009	7.15999e-08	-0.498512	-1.20565	3.02517e-09	-0.672003	-1.43729
6560673	chr12:6560673:AG:A	2.00252e-08	-2.37928e-10	-1.4929	8.93048e-08	-2.37928e-10	-1.4832	5.64437e-09	-2.37928e-10	-1.4856
6560907	chr12:6560907:GA:G	1.33569e-08	-1.89786	-5.0546e-10	7.21869e-08	-1.69599	-5.0546e-10	4.35262e-09	-1.74548	-5.0546e-10
6561462	chr12:6561462:T:C	3.32214e-07	-2.37928e-10	1.31589	1.50942e-06	-2.37928e-10	1.34423	1.11933e-07	-2.37928e-10	1.50164
6562633	chr12:6562633:C:T	1.3032e-08	-1.92248	-5.0546e-10	6.54307e-08	-1.79426	-5.0546e-10	4.38337e-09	-1.73844	-5.0546e-10
6563025	chr12:6563025:G:A	1.97831e-08	-2.37928e-10	-1.50506	8.71855e-08	-2.37928e-10	-1.50722	5.63422e-09	-2.37928e-10	-1.4874
6563241	chr12:6563241:G:A	2.47136e-08	-2.37928e-10	-1.28254	1.09281e-07	-2.37928e-10	-1.28133	7.25903e-09	-2.37928e-10	-1.23401
6563404	chr12:6563404:G:A	1.97791e-08	-2.37928e-10	-1.50526	8.71697e-08	-2.37928e-10	-1.5074	5.63263e-09	-2.37928e-10	-1.48768
6563779	chr12:6563779:C:T	5.34897e-08	-0.510403	-5.0546e-10	1.10331e-07	-1.27177	-5.0546e-10	7.86437e-09	-1.15392	-5.0546e-10
6563797	chr12:6563797:G:A	1.98296e-08	-2.37928e-10	-1.50271	8.74021e-08	-2.37928e-10	-1.50473	5.65354e-09	-2.37928e-10	-1.48398
6564459	chr12:6564459:G:A	1.03895e-07	-2.37928e-10	0.153486	4.14397e-07	-2.37928e-10	0.05157	3.96975e-08	-2.37928e-10	0.46503
6564572	chr12:6564572:C:T	4.7875e-08	-2.37928e-10	-0.621298	2.2099e-07	-2.37928e-10	-0.577137	1.16582e-08	-2.37928e-10	-0.76025
6564719	chr12:6564719:G:A	5.93021e-09	-1.75687	-0.952963	6.98759e-08	-0.939445	-0.789088	2.55345e-09	-1.14807	-1.13074
6565560	chr12:6565560:G:A	2.58548e-08	-1.6301	0.392701	5.56742e-07	-0.0734301	0.420278	2.17345e-08	-0.677723	0.540363
6565615	chr12:6565615:T:C	2.80301e-08	-2.37928e-10	-1.15661	1.21748e-07	-2.37928e-10	-1.1733	8.0091e-09	-2.37928e-10	-1.13568
6565889	chr12:6565889:T:G	1.8216e-08	-1.93538	0.347786	6.93651e-08	-1.86998	0.134107	7.21655e-09	-1.93232	0.692436
6565914	chr12:6565914:C:T	1.69822e-08	-1.65773	-5.0546e-10	1.05484e-07	-1.31669	-5.0546e-10	6.19114e-09	-1.39314	-5.0546e-10
6565936	chr12:6565936:A:AG	6.4967e-09	-1.68193	-0.936671	5.40674e-08	-1.23546	-0.749564	1.9443e-09	-1.33964	-1.21172
6566103	chr12:6566103:C:T	4.50921e-08	-2.37928e-10	-0.681184	2.07813e-07	-2.37928e-10	-0.638616	1.10452e-08	-2.37928e-10	-0.814262
6566156	chr12:6566156:G:A	1.98102e-08	-2.37928e-10	-1.5037	8.70103e-08	-2.37928e-10	-1.50923	5.58457e-09	-2.37928e-10	-1.49625
6566602	chr12:6566602:TCTC:T	1.49719e-08	-1.78372	-5.0546e-10	6.31503e-08	-1.82974	-5.0546e-10	3.84032e-09	-1.8707	-5.0546e-10
6566884	chr12:6566884:C:T	1.95857e-08	-2.37928e-10	-1.51509	8.63571e-08	-2.37928e-10	-1.51676	5.55277e-09	-2.37928e-10	-1.50196
6567344	chr12:6567344:C:A	1.95833e-08	-2.37928e-10	-1.51521	8.63532e-08	-2.37928e-10	-1.51681	5.55202e-09	-2.37928e-10	-1.5021
6567431	chr12:6567431:C:T	1.99386e-08	-2.37928e-10	-1.49724	8.77212e-08	-2.37928e-10	-1.50109	5.66613e-09	-2.37928e-10	-1.48175
6568031	chr12:6568031:C:A	3.24104e-09	-1.92154	-1.39246	1.89225e-08	-1.59587	-1.43904	1.36485e-09	-1.67603	-1.22919
6568437	chr12:6568437:A:G	1.83745e-08	-1.57893	-5.0546e-10	6.63788e-08	-1.77988	-5.0546e-10	4.43621e-09	-1.72646	-5.0546e-10
6568819	chr12:6568819:G:A	2.49152e-08	-2.37928e-10	-1.27441	1.01006e-07	-2.37928e-10	-1.36007	8.39489e-09	-2.37928e-10	-1.08864
6569132	chr12:6569132:A:G	2.01783e-08	-2.37928e-10	-1.48528	8.88639e-08	-2.37928e-10	-1.48815	5.77442e-09	-2.37928e-10	-1.46282
6569549	chr12:6569549:G:T	2.71672e-08	-2.37928e-10	-1.18788	1.19619e-07	-2.37928e-10	-1.19095	8.16696e-09	-2.37928e-10	-1.11616
6569627	chr12:6569627:C:G	1.95149e-08	-2.37928e-10	-1.51871	8.59206e-08	-2.37928e-10	-1.52183	5.42873e-09	-2.37928e-10	-1.52455
6569733	chr12:6569733:A:G	2.27279e-08	-2.37928e-10	-1.3663	9.38735e-08	-2.37928e-10	-1.43331	7.43961e-09	-2.37928e-10	-1.20944
6570577	chr12:6570577:G:A	1.40647e-08	-1.84622	-5.0546e-10	7.77432e-08	-1.62184	-5.0546e-10	5.33893e-09	-1.54123	-5.0546e-10
6571372	chr12:6571372:C:T	6.77866e-08	-2.37928e-10	-0.273527	3.15293e-07	-2.37928e-10	-0.221752	1.70249e-08	-2.37928e-10	-0.381581
6571548	chr12:6571548:G:A	1.9774e-08	-2.37928e-10	-1.50552	8.70364e-08	-2.37928e-10	-1.50893	5.60698e-09	-2.37928e-10	-1.49225
6571686	chr12:6571686:C:T	2.03782e-08	-2.37928e-10	-1.47543	8.97403e-08	-2.37928e-10	-1.47833	5.84969e-09	-2.37928e-10	-1.44987
6572043	chr12:6572043:C:T	7.15435e-09	-1.63353	-0.888643	6.1499e-08	-1.15722	-0.699016	2.17883e-09	-1.25612	-1.18136
6572082	chr12:6572082:C:T	3.91129e-08	-2.37928e-10	-0.823439	1.55783e-07	-2.37928e-10	-0.926787	1.13626e-08	-2.37928e-10	-0.78593
6572539	chr12:6572539:T:A	2.10396e-08	-2.37928e-10	-1.44348	9.37217e-08	-2.37928e-10	-1.43492	5.90563e-09	-2.37928e-10	-1.44035
6572620	chr12:6572620:A:G	1.15346e-08	-1.66117	-0.383367	1.51517e-07	-0.797324	-0.157231	4.80385e-09	-0.964025	-0.682817
6572654	chr12:6572654:TC:T	4.69313e-09	-1.76876	-1.17503	3.48008e-08	-1.39155	-1.03407	1.42477e-09	-1.47838	-1.38386
6572856	chr12:6572856:G:A	2.01845e-08	-2.37928e-10	-1.48498	8.80559e-08	-2.37928e-10	-1.49728	5.60708e-09	-2.37928e-10	-1.49223
6573845	chr12:6573845:A:G	1.78974e-08	-1.64477	0.0395364	1.8136e-07	-1.08288	0.308112	4.86651e-09	-1.24792	-0.385968
6573916	chr12:6573916:CAA:C	1.12902e-08	-1.59976	-0.4662	1.70659e-07	-0.58246	-0.253126	5.3929e-09	-0.809683	-0.721493
6574121	chr12:6574121:G:A	5.93602e-09	-1.69453	-1.01433	4.79458e-08	-1.26658	-0.838604	1.78094e-09	-1.35922	-1.2799
6574321	chr12:6574321:CAT:C	2.28472e-08	-2.37928e-10	-1.36106	1.02963e-07	-2.37928e-10	-1.34088	6.1945e-09	-2.37928e-10	-1.3926
6574528	chr12:6574528:A:G	5.07222e-08	-2.37928e-10	-0.563528	2.18776e-07	-2.37928e-10	-0.587205	1.55627e-08	-2.37928e-10	-0.471385
6575219	chr12:6575219:G:A	1.30176e-08	-1.92359	-5.0546e-10	5.78508e-08	-1.91739	-5.0546e-10	3.67069e-09	-1.91588	-5.0546e-10
6575314	chr12:6575314:G:A	1.97662e-08	-2.37928e-10	-1.50592	8.65567e-08	-2.37928e-10	-1.51445	5.65625e-09	-2.37928e-10	-1.4835
6575468	chr12:6575468:A:G	8.59218e-07	-2.37928e-10	2.26613	4.11891e-06	-2.37928e-10	2.34809	2.03318e-07	-2.37928e-10	2.09851
6575957	chr12:6575957:C:T	2.67636e-08	-2.37928e-10	-1.20285	1.08761e-07	-2.37928e-10	-1.2861	8.59359e-09	-2.37928e-10	-1.06524
6576096	chr12:6576096:C:T	1.94025e-08	-2.37928e-10	-1.52449	8.5568e-08	-2.37928e-10	-1.52594	5.41919e-09	-2.37928e-10	-1.52631
6576220	chr12:6576220:G:A	1.95168e-08	-2.37928e-10	-1.51862	8.59511e-08	-2.37928e-10	-1.52148	5.57063e-09	-2.37928e-10	-1.49875
6576408	chr12:6576408:A:G	1.99446e-08	-2.37928e-10	-1.49693	8.85403e-08	-2.37928e-10	-1.4918	5.59319e-09	-2.37928e-10	-1.49471
6576439	chr12:6576439:T:C	1.15602e-08	-1.57692	-0.4654	1.78686e-07	-0.538822	-0.250801	5.56977e-09	-0.769477	-0.729429
6576633	chr12:6576633:G:C	2.92341e-08	-2.37928e-10	-1.11456	1.25576e-07	-2.37928e-10	-1.14234	9.66504e-09	-2.37928e-10	-0.947744
6578350	chr12:6578350:C:A	3.1978e-08	-2.37928e-10	-1.02484	1.34638e-07	-2.37928e-10	-1.07266	8.81894e-09	-2.37928e-10	-1.03936
6578884	chr12:6578884:G:A	2.14568e-08	-2.37928e-10	-1.42385	9.37909e-08	-2.37928e-10	-1.43419	6.12316e-09	-2.37928e-10	-1.40418
6579275	chr12:6579275:C:T	2.01334e-08	-2.37928e-10	-1.48751	8.86818e-08	-2.37928e-10	-1.4902	5.73945e-09	-2.37928e-10	-1.4689
6579351	chr12:6579351:G:A	1.08372e-08	-1.62491	-0.481999	1.59452e-07	-0.63111	-0.272404	5.07353e-09	-0.856138	-0.736084
6579546	chr12:6579546:T:C	7.16639e-08	-2.37928e-10	-0.217904	3.3627e-07	-2.37928e-10	-0.157338	1.65846e-08	-2.37928e-10	-0.407782
6579680	chr12:6579680:G:C	2.82026e-08	-1.6269	0.476421	5.91942e-07	-0.0797034	0.487858	2.40265e-08	-0.676146	0.639044
6580043	chr12:6580043:G:A	3.65906e-08	-2.37928e-10	-0.8901	1.90948e-07	-2.37928e-10	-0.723252	8.25897e-09	-2.37928e-10	-1.10496
6580519	chr12:6580519:C:A	2.88582e-08	-1.64121	0.513716	5.80444e-07	-0.216534	0.605073	1.8499e-08	-0.739008	0.440466
6580964	chr12:6580964:G:A	2.13027e-08	-2.37928e-10	-1.43106	9.31257e-08	-2.37928e-10	-1.4413	6.06901e-09	-2.37928e-10	-1.41306
6581487	chr12:6581487:G:A	6.01452e-08	-0.393129	-5.0546e-10	1.34667e-07	-1.07245	-5.0546e-10	9.45596e-09	-0.969614	-5.0546e-10
6581743	chr12:6581743:C:T	1.65974e-08	-1.68064	-5.0546e-10	5.99781e-08	-1.88127	-5.0546e-10	4.26226e-09	-1.76646	-5.0546e-10
6582286	chr12:6582286:G:A	1.14903e-08	-1.58522	-0.463165	1.74865e-07	-0.559323	-0.251917	5.54787e-09	-0.784536	-0.71831
6582393	chr12:6582393:G:A	1.43047e-08	-1.8293	-5.0546e-10	8.06638e-08	-1.58496	-5.0546e-10	5.53646e-09	-1.5049	-5.0546e-10
6582923	chr12:6582923:G:A	3.8103e-07	-2.37928e-10	1.45299	1.73275e-06	-2.37928e-10	1.48221	1.26953e-07	-2.37928e-10	1.62756
6583506	chr12:6583506:T:C	1.32299e-08	-1.90742	-5.0546e-10	5.70205e-08	-1.93184	-5.0546e-10	3.59945e-09	-1.93548	-5.0546e-10
6583846	chr12:6583846:A:T	6.69413e-08	-0.286075	-5.0546e-10	1.46136e-07	-0.990716	-5.0546e-10	1.03055e-08	-0.883584	-5.0546e-10
6584186	chr12:6584186:C:G	3.79835e-07	-2.37928e-10	1.44984	1.72726e-06	-2.37928e-10	1.47904	1.26538e-07	-2.37928e-10	1.62429
6584288	chr12:6584288:T:A	3.8103e-07	-2.37928e-10	1.45299	1.73275e-06	-2.37928e-10	1.48221	1.26953e-07	-2.37928e-10	1.62756
6584299	chr12:6584299:T:G	3.79754e-07	-2.37928e-10	1.44963	1.727e-06	-2.37928e-10	1.47889	1.26511e-07	-2.37928e-10	1.62407
6584366	chr12:6584366:A:G	2.0156e-08	-2.37928e-10	-1.48639	8.88215e-08	-2.37928e-10	-1.48863	5.75584e-09	-2.37928e-10	-1.46604
6584547	chr12:6584547:G:A	3.85733e-09	-1.93262	-1.2073	1.79821e-08	-1.87906	-1.20681	1.09084e-09	-1.85645	-1.27287
6584620	chr12:6584620:A:G	3.99174e-07	-2.37928e-10	1.49951	1.79564e-06	-2.37928e-10	1.51786	1.40612e-07	-2.37928e-10	1.72975
6585108	chr12:6585108:G:A	2.37265e-08	-2.37928e-10	-1.3233	1.03694e-07	-2.37928e-10	-1.33381	6.84917e-09	-2.37928e-10	-1.29213
6585138	chr12:6585138:A:C	1.3944e-08	-1.85484	-5.0546e-10	7.66974e-08	-1.63539	-5.0546e-10	5.29426e-09	-1.54964	-5.0546e-10
6585489	chr12:6585489:A:G	1.9358e-08	-1.35411	-0.172676	3.62043e-07	-0.165346	0.0818541	9.99366e-09	-0.405764	-0.508545
6585590	chr12:6585590:A:T	3.8601e-07	-2.37928e-10	1.46597	1.75591e-06	-2.37928e-10	1.49549	1.28717e-07	-2.37928e-10	1.64136
6586112	chr12:6586112:T:C	1.16788e-08	-1.4244	-0.607712	1.31653e-07	-0.681786	-0.4133	4.03253e-09	-0.906075	-0.91579
6586419	chr12:6586419:C:A	9.21215e-09	-1.24756	-1.02181	1.6747e-07	0.0202119	-0.874664	5.84496e-09	-0.237861	-1.21282
6586621	chr12:6586621:A:G	1.07317e-08	-1.47759	-0.639095	1.17279e-07	-0.763531	-0.447165	3.65197e-09	-0.981836	-0.939156
6586822	chr12:6586822:C:T	1.41691e-08	-1.83883	-5.0546e-10	7.87863e-08	-1.60852	-5.0546e-10	5.41807e-09	-1.52652	-5.0546e-10
6587281	chr12:6587281:T:C	2.01387e-08	-2.37928e-10	-1.48725	8.87754e-08	-2.37928e-10	-1.48914	5.72937e-09	-2.37928e-10	-1.47065
6587955	chr12:6587955:G:A	3.8103e-07	-2.37928e-10	1.45299	1.73275e-06	-2.37928e-10	1.48221	1.26953e-07	-2.37928e-10	1.62756
6588187	chr12:6588187:G:A	5.95739e-09	-1.93123	-0.774032	2.76099e-08	-1.91353	-0.743546	1.34778e-09	-1.90776	-1.01004
6588221	chr12:6588221:T:C	2.04682e-08	-2.37928e-10	-1.47102	8.97486e-08	-2.37928e-10	-1.47824	5.7613e-09	-2.37928e-10	-1.4651
6588225	chr12:6588225:G:A	3.60137e-07	-2.37928e-10	1.39659	1.63635e-06	-2.37928e-10	1.42497	1.19569e-07	-2.37928e-10	1.56763
6588676	chr12:6588676:A:G	1.09396e-08	-1.46385	-0.633652	1.20402e-07	-0.74295	-0.441472	3.74266e-09	-0.961875	-0.934589
6588846	chr12:6588846:G:A	1.41745e-08	-1.83845	-5.0546e-10	7.89971e-08	-1.60584	-5.0546e-10	5.42944e-09	-1.52442	-5.0546e-10
6589220	chr12:6589220:G:A	2.00904e-08	-2.37928e-10	-1.48965	8.91959e-08	-2.37928e-10	-1.48442	5.63279e-09	-2.37928e-10	-1.48765
6589507	chr12:6589507:G:A	3.40586e-08	-2.37928e-10	-0.961808	1.41955e-07	-2.37928e-10	-1.01974	1.13016e-08	-2.37928e-10	-0.791319
6589805	chr12:6589805:G:A	1.93987e-08	-2.37928e-10	-1.52469	8.55731e-08	-2.37928e-10	-1.52588	5.49327e-09	-2.37928e-10	-1.51274
6590005	chr12:6590005:C:G	7.60021e-09	-1.9281	-0.533613	2.87413e-08	-1.89326	-0.723654	2.86996e-09	-1.93112	-0.230842
6590127	chr12:6590127:G:A	2.01004e-08	-2.37928e-10	-1.48915	8.92431e-08	-2.37928e-10	-1.48389	5.63567e-09	-2.37928e-10	-1.48714
6590131	chr12:6590131:T:C	1.98181e-08	-2.37928e-10	-1.5033	8.8196e-08	-2.37928e-10	-1.49569	5.45471e-09	-2.37928e-10	-1.51978
6590190	chr12:6590190:T:G	3.5685e-07	-2.37928e-10	1.38743	1.60958e-06	-2.37928e-10	1.40848	1.21173e-07	-2.37928e-10	1.58096
6590395	chr12:6590395:T:C	2.30828e-08	-2.37928e-10	-1.3508	1.04458e-07	-2.37928e-10	-1.32647	6.25396e-09	-2.37928e-10	-1.38304
6590699	chr12:6590699:C:T	1.01098e-08	-1.52724	-0.649145	1.07118e-07	-0.845292	-0.45603	3.35891e-09	-1.05547	-0.949175
6590777	chr12:6590777:T:C	3.79017e-07	-2.37928e-10	1.44769	1.72362e-06	-2.37928e-10	1.47693	1.26253e-07	-2.37928e-10	1.62203
6590919	chr12:6590919:T:TC	2.10341e-08	-2.37928e-10	-1.44375	9.20011e-08	-2.37928e-10	-1.45345	5.9908e-09	-2.37928e-10	-1.42603
6590980	chr12:6590980:G:A	1.19854e-08	-1.50128	-0.504921	1.87634e-07	-0.439185	-0.301573	5.81283e-09	-0.699177	-0.757015
6591247	chr12:6591247:C:G	4.13838e-07	-2.37928e-10	1.53558	1.88828e-06	-2.37928e-10	1.56817	1.38201e-07	-2.37928e-10	1.71245
6593393	chr12:6593393:G:A	1.97872e-08	-2.37928e-10	-1.50486	8.8677e-08	-2.37928e-10	-1.49025	5.42289e-09	-2.37928e-10	-1.52563
6594006	chr12:6594006:T:C	2.54731e-08	-1.50916	0.256891	5.56894e-07	0.0177354	0.329385	1.73755e-08	-0.556936	0.195735
6594132	chr12:6594132:G:A	4.36106e-08	-2.37928e-10	-0.71459	1.73265e-07	-2.37928e-10	-0.82043	1.2702e-08	-2.37928e-10	-0.674498
6594381	chr12:6594381:A:C	2.18935e-08	-2.37928e-10	-1.4037	9.87089e-08	-2.37928e-10	-1.38308	5.96691e-09	-2.37928e-10	-1.43003
6594940	chr12:6594940:A:T	3.53028e-07	-2.37928e-10	1.37666	1.60562e-06	-2.37928e-10	1.40601	1.17021e-07	-2.37928e-10	1.54609
6595003	chr12:6595003:C:G	2.46851e-08	-1.47227	0.188578	7.00065e-07	0.485003	0.0909171	3.86188e-08	-0.316464	0.753944
6595047	chr12:6595047:T:A	1.16371e-08	-1.48803	-0.547662	1.28013e-07	-0.779335	-0.343791	3.87316e-09	-0.997666	-0.864522
6596195	chr12:6596195:T:A	3.81653e-07	-2.37928e-10	1.45462	1.73561e-06	-2.37928e-10	1.48386	1.27181e-07	-2.37928e-10	1.62936
6596335	chr12:6596335:A:T	3.84547e-07	-2.37928e-10	1.46217	1.74876e-06	-2.37928e-10	1.49141	1.28208e-07	-2.37928e-10	1.63739
6596441	chr12:6596441:G:A	4.07724e-07	-2.37928e-10	1.5207	1.85683e-06	-2.37928e-10	1.55137	1.36062e-07	-2.37928e-10	1.69685
6596771	chr12:6596771:G:T	6.07035e-09	-1.93521	-0.751265	2.86992e-08	-1.89719	-0.721189	1.39545e-09	-1.88987	-0.993167
6596963	chr12:6596963:A:G	4.30517e-07	-2.37928e-10	1.5751	1.96056e-06	-2.37928e-10	1.60573	1.44337e-07	-2.37928e-10	1.75589
6596964	chr12:6596964:A:C	4.26204e-09	-1.93239	-1.10775	1.99204e-08	-1.87956	-1.10395	1.18216e-09	-1.85719	-1.19173
6596998	chr12:6596998:G:A	1.28962e-08	-1.93296	-5.0546e-10	6.89285e-08	-1.74218	-5.0546e-10	3.95857e-09	-1.84038	-5.0546e-10
6597315	chr12:6597315:G:A	1.13685e-08	-1.44666	-0.612384	1.27244e-07	-0.715627	-0.413518	3.89403e-09	-0.939736	-0.917078
6597578	chr12:6597578:G:A	1.10226e-08	-1.32831	-0.761633	1.25103e-07	-0.562155	-0.583965	3.88313e-09	-0.82022	-1.0394
6597671	chr12:6597671:C:G	1.95984e-08	-2.37928e-10	-1.51444	8.75305e-08	-2.37928e-10	-1.50327	5.41639e-09	-2.37928e-10	-1.52683
6597722	chr12:6597722:C:T	2.11958e-08	-2.37928e-10	-1.43609	9.26921e-08	-2.37928e-10	-1.44597	6.04083e-09	-2.37928e-10	-1.41772
6597816	chr12:6597816:G:A	4.32124e-09	-1.93545	-1.0909	2.07478e-08	-1.85575	-1.08707	1.23498e-09	-1.82917	-1.17604
6597938	chr12:6597938:C:T	2.78516e-08	-1.163	-5.0546e-10	1.10426e-07	-1.27091	-5.0546e-10	7.19181e-09	-1.24332	-5.0546e-10
6598219	chr12:6598219:T:C	2.07491e-08	-2.37928e-10	-1.45739	9.08262e-08	-2.37928e-10	-1.46631	5.90101e-09	-2.37928e-10	-1.44114
6598360	chr12:6598360:G:A	2.87141e-08	-1.6207	0.4882	6.10152e-07	-0.0645181	0.502972	2.44685e-08	-0.664246	0.645375
6598558	chr12:6598558:C:G	3.04324e-08	-2.37928e-10	-1.07438	1.38898e-07	-2.37928e-10	-1.04152	7.98332e-09	-2.37928e-10	-1.13891
6598582	chr12:6598582:G:A	1.70669e-07	-2.37928e-10	0.649836	7.81094e-07	-2.37928e-10	0.685442	4.48573e-08	-2.37928e-10	0.587227
6598855	chr12:6598855:A:T	2.1279e-08	-2.37928e-10	-1.43217	9.50017e-08	-2.37928e-10	-1.42136	6.08098e-09	-2.37928e-10	-1.41109
6599452	chr12:6599452:T:A	1.44371e-08	-1.82009	-5.0546e-10	5.77101e-08	-1.91982	-5.0546e-10	3.72824e-09	-1.90032	-5.0546e-10
6599732	chr12:6599732:C:T	2.86027e-08	-1.55779	0.421403	6.04014e-07	0.000570105	0.427774	2.35567e-08	-0.623885	0.567035
6599893	chr12:6599893:G:A	3.10412e-08	-1.60941	0.554831	6.66003e-07	-0.0424526	0.568492	2.68467e-08	-0.644655	0.718539
6600779	chr12:6600779:G:A	1.16888e-08	-1.80895	-0.222314	4.95931e-08	-1.68265	-0.388756	4.73477e-09	-1.81534	0.154011
6601271	chr12:6601271:A:G	1.93657e-08	-2.37928e-10	-1.52639	8.58454e-08	-2.37928e-10	-1.52271	5.42659e-09	-2.37928e-10	-1.52495
6601455	chr12:6601455:C:T	2.06696e-08	-2.37928e-10	-1.46123	9.19534e-08	-2.37928e-10	-1.45397	5.80209e-09	-2.37928e-10	-1.45804
6603593	chr12:6603593:C:T	2.68589e-08	-1.56017	0.360877	5.66799e-07	-0.00365544	0.368407	2.20452e-08	-0.628042	0.504876
6604032	chr12:6604032:C:A	3.52963e-07	-2.37928e-10	1.37647	1.60534e-06	-2.37928e-10	1.40584	1.17015e-07	-2.37928e-10	1.54604
6604201	chr12:6604201:G:A	1.68037e-08	-1.66829	-5.0546e-10	6.83986e-08	-1.7499	-5.0546e-10	3.93373e-09	-1.84667	-5.0546e-10
6604940	chr12:6604940:A:G	5.9e-09	-1.93486	-0.780082	2.82293e-08	-1.86464	-0.770251	1.59059e-09	-1.84205	-0.910099
6605593	chr12:6605593:A:G	3.57144e-07	-2.37928e-10	1.38825	1.62452e-06	-2.37928e-10	1.41772	1.18987e-07	-2.37928e-10	1.56275
6605775	chr12:6605775:A:T	2.09857e-08	-2.37928e-10	-1.44605	9.17913e-08	-2.37928e-10	-1.45574	5.93809e-09	-2.37928e-10	-1.43487
6605873	chr12:6605873:C:G	2.01924e-08	-2.37928e-10	-1.48459	8.84788e-08	-2.37928e-10	-1.49249	5.75406e-09	-2.37928e-10	-1.46635
6606185	chr12:6606185:G:A	3.47747e-07	-2.37928e-10	1.36158	1.58609e-06	-2.37928e-10	1.39378	1.15208e-07	-2.37928e-10	1.53048
6606256	chr12:6606256:C:T	1.38828e-08	-1.85924	-5.0546e-10	7.60629e-08	-1.64369	-5.0546e-10	5.19223e-09	-1.5691	-5.0546e-10
6606361	chr12:6606361:G:A	1.38631e-08	-1.86066	-5.0546e-10	7.56414e-08	-1.64925	-5.0546e-10	5.13486e-09	-1.58021	-5.0546e-10
6606464	chr12:6606464:G:C	1.35619e-08	-1.88263	-5.0546e-10	8.28674e-08	-1.55801	-5.0546e-10	4.76276e-09	-1.65543	-5.0546e-10
6607815	chr12:6607815:C:T	2.22391e-08	-2.37928e-10	-1.38804	1.00085e-07	-2.37928e-10	-1.36924	6.26448e-09	-2.37928e-10	-1.38136
6608205	chr12:6608205:C:A	3.80886e-07	-2.37928e-10	1.45261	1.73817e-06	-2.37928e-10	1.48533	1.2656e-07	-2.37928e-10	1.62446
6608265	chr12:6608265:C:G	3.00543e-08	-2.37928e-10	-1.08688	1.26094e-07	-2.37928e-10	-1.13823	9.77618e-09	-2.37928e-10	-0.93631
6608479	chr12:6608479:A:G	1.53326e-08	-1.56169	-0.198216	2.32865e-07	-0.560973	0.0361771	6.74546e-09	-0.811198	-0.496191
6608544	chr12:6608544:G:A	3.77924e-08	-2.37928e-10	-0.857784	1.5728e-07	-2.37928e-10	-0.917225	1.27211e-08	-2.37928e-10	-0.672995
6610298	chr12:6610298:AACCAC:A	3.45e-07	-2.37928e-10	1.35365	1.57328e-06	-2.37928e-10	1.38566	1.14225e-07	-2.37928e-10	1.52191
6610728	chr12:6610728:T:C	1.30967e-08	-1.49879	-0.418744	2.07112e-07	-0.432115	-0.209878	6.2337e-09	-0.696813	-0.689476
6611216	chr12:6611216:C:T	2.1262e-08	-1.58745	0.15448	4.2341e-07	-0.156498	0.229583	1.34517e-08	-0.703452	0.0862988
6611629	chr12:6611629:A:G	2.04861e-08	-1.22468	-0.245464	2.49685e-07	-0.428775	-0.0262792	6.63216e-09	-0.701578	-0.622751
6612259	chr12:6612259:T:G	1.41625e-08	-1.50788	-0.331416	2.23883e-07	-0.448164	-0.115968	6.66977e-09	-0.71227	-0.606404
6612381	chr12:6612381:T:G	4.21609e-09	-1.68531	-1.36567	1.55905e-08	-1.93131	-1.29728	8.36496e-10	-1.92649	-1.4683
6612541	chr12:6612541:T:C	1.07626e-08	-1.30617	-0.807638	1.10956e-07	-0.639183	-0.626936	3.59151e-09	-0.838673	-1.09901
6612617	chr12:6612617:AT:A	2.03352e-08	-2.37928e-10	-1.47754	8.91435e-08	-2.37928e-10	-1.48501	5.76205e-09	-2.37928e-10	-1.46497
6613606	chr12:6613606:G:A	1.93639e-08	-2.37928e-10	-1.52648	8.56376e-08	-2.37928e-10	-1.52513	5.44495e-09	-2.37928e-10	-1.52157
6613998	chr12:6613998:C:T	1.37564e-08	-1.86839	-5.0546e-10	7.46479e-08	-1.66247	-5.0546e-10	5.11798e-09	-1.5835	-5.0546e-10
6614068	chr12:6614068:C:G	4.70343e-08	-2.37928e-10	-0.639015	2.07861e-07	-2.37928e-10	-0.638386	1.4436e-08	-2.37928e-10	-0.546535
6614098	chr12:6614098:C:A	1.93572e-08	-2.37928e-10	-1.52683	8.56334e-08	-2.37928e-10	-1.52518	5.43911e-09	-2.37928e-10	-1.52264
6615033	chr12:6615033:G:A	2.04202e-08	-2.37928e-10	-1.47337	8.9906e-08	-2.37928e-10	-1.47649	5.83295e-09	-2.37928e-10	-1.45274
6615133	chr12:6615133:A:G	1.93617e-08	-2.37928e-10	-1.5266	8.56016e-08	-2.37928e-10	-1.52555	5.46074e-09	-2.37928e-10	-1.51868
6615230	chr12:6615230:C:T	5.35619e-09	-1.65746	-1.15417	9.1232e-08	-0.347386	-1.11446	3.20992e-09	-0.861474	-1.18854
6615434	chr12:6615434:G:A	1.29419e-08	-1.92942	-5.0546e-10	6.42209e-08	-1.81293	-5.0546e-10	4.31161e-09	-1.75495	-5.0546e-10
6616370	chr12:6616370:ACAT:A	6.52978e-09	-1.492	-1.12152	2.87685e-08	-1.82932	-0.786648	1.00987e-09	-1.87819	-1.32825
6616499	chr12:6616499:C:T	7.31998e-09	-1.40704	-1.09224	7.32839e-08	-0.717427	-0.963486	2.65585e-09	-0.971794	-1.2677
6618999	chr12:6618999:G:A	5.44447e-09	-1.32228	-1.47301	1.28193e-07	0.329891	-1.45161	4.35839e-09	-0.261856	-1.4823
6619658	chr12:6619658:G:A	2.30959e-08	-2.37928e-10	-1.35024	1.04813e-07	-2.37928e-10	-1.32307	6.30838e-09	-2.37928e-10	-1.37438
6619989	chr12:6619989:T:A	5.20482e-07	-2.37928e-10	1.76486	2.38544e-06	-2.37928e-10	1.80189	1.78761e-07	-2.37928e-10	1.96979
6620294	chr12:6620294:T:C	3.21467e-08	-2.37928e-10	-1.01958	1.45058e-07	-2.37928e-10	-0.998122	8.50408e-09	-2.37928e-10	-1.07571
6620790	chr12:6620790:G:A	1.34777e-08	-1.88885	-5.0546e-10	5.71721e-08	-1.92919	-5.0546e-10	3.60072e-09	-1.93513	-5.0546e-10
6621268	chr12:6621268:G:C	1.93614e-08	-2.37928e-10	-1.52661	8.54943e-08	-2.37928e-10	-1.5268	5.46253e-09	-2.37928e-10	-1.51835
6622001	chr12:6622001:A:G	1.93904e-08	-2.37928e-10	-1.52511	8.58925e-08	-2.37928e-10	-1.52216	5.4168e-09	-2.37928e-10	-1.52675
6622652	chr12:6622652:G:A	4.83569e-09	-1.38738	-1.52649	3.23059e-08	-1.01025	-1.48976	2.00789e-09	-1.06071	-1.45846
6622964	chr12:6622964:C:T	2.22923e-08	-1.38565	-5.0546e-10	9.31523e-08	-1.44102	-5.0546e-10	5.25107e-09	-1.55783	-5.0546e-10
6623165	chr12:6623165:G:T	4.08732e-09	-1.62276	-1.45924	6.63824e-08	-0.357817	-1.42201	2.57407e-09	-0.775619	-1.49515
6624723	chr12:6624723:C:T	5.69571e-09	-1.34082	-1.40936	5.03426e-08	-0.740721	-1.31568	2.17708e-09	-0.931234	-1.50704
6625147	chr12:6625147:C:T	1.13256e-08	-1.02058	-1.04224	2.34318e-07	0.361049	-0.879625	7.38209e-09	0.0199107	-1.23711
6625489	chr12:6625489:A:G	1.94811e-08	-2.37928e-10	-1.52045	8.6571e-08	-2.37928e-10	-1.51429	5.43967e-09	-2.37928e-10	-1.52254
6625968	chr12:6625968:T:G	2.05844e-08	-2.37928e-10	-1.46536	9.00542e-08	-2.37928e-10	-1.47484	5.80331e-09	-2.37928e-10	-1.45783
6626007	chr12:6626007:T:C	3.49483e-08	-2.37928e-10	-0.936022	1.76648e-07	-2.37928e-10	-0.801095	7.87426e-09	-2.37928e-10	-1.15266
6626319	chr12:6626319:T:G	1.50184e-08	-1.78061	-5.0546e-10	7.59945e-08	-1.64459	-5.0546e-10	4.78651e-09	-1.65046	-5.0546e-10
6627003	chr12:6627003:AT:A	2.81577e-08	-2.37928e-10	-1.15207	1.30155e-07	-2.37928e-10	-1.10653	7.16008e-09	-2.37928e-10	-1.24774
6627170	chr12:6627170:T:C	2.11762e-08	-2.37928e-10	-1.43702	9.7222e-08	-2.37928e-10	-1.39826	5.61264e-09	-2.37928e-10	-1.49124
6627679	chr12:6627679:T:C	7.64963e-08	-2.37928e-10	-0.152648	3.26211e-07	-2.37928e-10	-0.18771	2.21847e-08	-2.37928e-10	-0.116858
6628267	chr12:6628267:C:T	8.32479e-08	-2.37928e-10	-0.0680682	3.54393e-07	-2.37928e-10	-0.104847	2.42465e-08	-2.37928e-10	-0.0279855
6629300	chr12:6629300:C:T	2.00416e-08	-2.37928e-10	-1.49208	8.99045e-08	-2.37928e-10	-1.47651	5.43516e-09	-2.37928e-10	-1.52337
6629397	chr12:6629397:A:G	2.32569e-08	-2.37928e-10	-1.34329	1.05563e-07	-2.37928e-10	-1.31595	6.31625e-09	-2.37928e-10	-1.37313
6629400	chr12:6629400:C:T	2.2779e-08	-2.37928e-10	-1.36405	1.03255e-07	-2.37928e-10	-1.33805	6.22067e-09	-2.37928e-10	-1.38838
6630275	chr12:6630275:A:G	2.16417e-08	-1.41527	-5.0546e-10	7.08587e-08	-1.71457	-5.0546e-10	5.42842e-09	-1.52461	-5.0546e-10
6630331	chr12:6630331:T:C	2.00174e-08	-1.55114	0.0578547	4.03806e-07	-0.356369	0.382051	1.20823e-08	-0.520541	-0.20398
6630728	chr12:6630728:A:G	1.97527e-08	-2.37928e-10	-1.5066	8.69018e-08	-2.37928e-10	-1.51048	5.59325e-09	-2.37928e-10	-1.4947
6630818	chr12:6630818:G:A	1.96747e-08	-2.37928e-10	-1.51056	8.65961e-08	-2.37928e-10	-1.514	5.56426e-09	-2.37928e-10	-1.49989
6631456	chr12:6631456:G:A	2.06797e-08	-2.37928e-10	-1.46074	9.19347e-08	-2.37928e-10	-1.45418	5.75194e-09	-2.37928e-10	-1.46672
6631668	chr12:6631668:A:G	1.99643e-08	-2.37928e-10	-1.49595	8.80729e-08	-2.37928e-10	-1.49709	5.66014e-09	-2.37928e-10	-1.48281
6631887	chr12:6631887:C:A	1.99213e-08	-2.37928e-10	-1.4981	8.91921e-08	-2.37928e-10	-1.48446	5.42717e-09	-2.37928e-10	-1.52484
6632002	chr12:6632002:C:T	2.118e-08	-2.37928e-10	-1.43683	9.14074e-08	-2.37928e-10	-1.45993	6.22449e-09	-2.37928e-10	-1.38777
6632054	chr12:6632054:C:T	4.11189e-09	-1.58987	-1.48614	1.68579e-08	-1.74975	-1.40068	8.69192e-10	-1.83142	-1.52503
6632092	chr12:6632092:C:T	1.4524e-08	-1.81409	-5.0546e-10	5.97627e-08	-1.88487	-5.0546e-10	4.34044e-09	-1.74828	-5.0546e-10
6632650	chr12:6632650:T:C	4.33563e-09	-1.76602	-1.257	2.53792e-08	-1.50877	-1.23255	1.4758e-09	-1.47073	-1.35633
6632779	chr12:6632779:C:T	4.97195e-08	-0.583495	-5.0546e-10	1.90302e-07	-0.72664	-5.0546e-10	1.04713e-08	-0.867617	-5.0546e-10
6632821	chr12:6632821:G:A	5.49058e-09	-1.34104	-1.44582	4.11429e-08	-0.859604	-1.3986	1.89091e-09	-1.071	-1.5082
6633125	chr12:6633125:C:T	4.64805e-08	-2.37928e-10	-0.650859	2.27414e-07	-2.37928e-10	-0.548483	1.08001e-08	-2.37928e-10	-0.836701
6633202	chr12:6633202:C:T	1.94046e-08	-2.37928e-10	-1.52438	8.55886e-08	-2.37928e-10	-1.5257	5.41724e-09	-2.37928e-10	-1.52667
6633394	chr12:6633394:T:C	1.93759e-08	-2.37928e-10	-1.52586	8.55267e-08	-2.37928e-10	-1.52642	5.5459e-09	-2.37928e-10	-1.5032
6633549	chr12:6633549:A:T	1.64185e-07	-2.37928e-10	0.6111	7.87936e-07	-2.37928e-10	0.694163	4.17536e-08	-2.37928e-10	0.515527
6633693	chr12:6633693:G:A	4.72859e-09	-1.86893	-1.06733	1.99334e-08	-1.922	-1.06085	1.37247e-09	-1.92625	-0.973398
6634284	chr12:6634284:T:C	5.037e-09	-1.76921	-1.10387	4.0896e-08	-1.22277	-1.04145	1.84512e-09	-1.29809	-1.30563
6634347	chr12:6634347:A:G	3.55905e-08	-2.37928e-10	-0.917812	1.64292e-07	-2.37928e-10	-0.873611	9.63844e-09	-2.37928e-10	-0.9505
6635244	chr12:6635244:C:T	1.94058e-08	-2.37928e-10	-1.52432	8.59198e-08	-2.37928e-10	-1.52184	5.42784e-09	-2.37928e-10	-1.52472
6635625	chr12:6635625:G:C	1.96393e-08	-2.37928e-10	-1.51236	8.59779e-08	-2.37928e-10	-1.52116	5.7463e-09	-2.37928e-10	-1.4677
6635665	chr12:6635665:G:A	2.17896e-08	-2.37928e-10	-1.40846	9.57417e-08	-2.37928e-10	-1.4136	6.13775e-09	-2.37928e-10	-1.4018
6635698	chr12:6635698:G:C	3.08115e-09	-1.86129	-1.5033	1.92069e-08	-1.55575	-1.46424	1.01213e-09	-1.68005	-1.52415
6635830	chr12:6635830:C:G	1.73004e-08	-1.60708	-0.0320789	7.43826e-08	-1.71152	0.0454899	4.16374e-09	-1.76321	-0.0266328
6636149	chr12:6636149:C:T	3.24458e-09	-1.87885	-1.43405	1.8344e-08	-1.62591	-1.44004	1.18245e-09	-1.57525	-1.47343
6636388	chr12:6636388:T:C	4.14543e-09	-1.56121	-1.50667	1.88971e-08	-1.54758	-1.48866	1.0236e-09	-1.68098	-1.51196
6637267	chr12:6637267:T:C	2.46848e-08	-1.2837	-5.0546e-10	8.36251e-08	-1.54891	-5.0546e-10	5.43314e-09	-1.52374	-5.0546e-10
6637432	chr12:6637432:A:G	5.49833e-08	-2.37928e-10	-0.482861	2.46896e-07	-2.37928e-10	-0.466285	1.70408e-08	-2.37928e-10	-0.380651
6637457	chr12:6637457:A:T	2.56025e-08	-2.37928e-10	-1.2472	1.10857e-07	-2.37928e-10	-1.26702	7.56999e-09	-2.37928e-10	-1.19207
6638051	chr12:6638051:AT:A	3.32277e-09	-1.77897	-1.51012	1.81453e-08	-1.59657	-1.48027	8.89214e-10	-1.80688	-1.52679
6638412	chr12:6638412:G:C	4.57386e-09	-1.55762	-1.41191	3.23259e-08	-1.05987	-1.43952	2.18114e-09	-1.11456	-1.32185
6638869	chr12:6638869:C:T	6.76854e-09	-1.12018	-1.45742	3.26471e-08	-1.10762	-1.38188	1.58145e-09	-1.25266	-1.50526
6639157	chr12:6639157:CCACA:C	7.10148e-08	-2.37928e-10	-0.227002	2.85356e-07	-2.37928e-10	-0.321517	2.12722e-08	-2.37928e-10	-0.158856
6639294	chr12:6639294:C:T	3.80987e-09	-1.65558	-1.49671	2.01848e-08	-1.5314	-1.43892	1.37331e-09	-1.37343	-1.52561
6639616	chr12:6639616:G:A	7.64907e-08	-2.37928e-10	-0.152723	3.38057e-07	-2.37928e-10	-0.152041	2.39857e-08	-2.37928e-10	-0.0387998
6639927	chr12:6639927:A:G	2.11446e-08	-2.37928e-10	-1.43851	9.49105e-08	-2.37928e-10	-1.42232	5.84203e-09	-2.37928e-10	-1.45118
6640582	chr12:6640582:C:T	3.812e-09	-1.62512	-1.52662	1.80113e-08	-1.55823	-1.52602	1.01666e-09	-1.67514	-1.52459
6640781	chr12:6640781:C:A	1.43404e-08	-1.82681	-5.0546e-10	5.76683e-08	-1.92055	-5.0546e-10	3.60017e-09	-1.93528	-5.0546e-10
6641274	chr12:6641274:A:G	2.00089e-08	-2.37928e-10	-1.49372	8.92814e-08	-2.37928e-10	-1.48346	5.55503e-09	-2.37928e-10	-1.50156
6641295	chr12:6641295:A:G	1.35392e-07	-2.37928e-10	0.418283	6.00154e-07	-2.37928e-10	0.421932	4.59571e-08	-2.37928e-10	0.611449
6641754	chr12:6641754:C:G	1.94464e-08	-2.37928e-10	-1.52223	8.65209e-08	-2.37928e-10	-1.51487	5.42921e-09	-2.37928e-10	-1.52447
6641936	chr12:6641936:A:T	4.29275e-09	-1.58432	-1.44865	1.64775e-08	-1.73694	-1.43631	1.04653e-09	-1.75934	-1.41143
6642044	chr12:6642044:C:G	6.20042e-08	-2.37928e-10	-0.362689	2.78506e-07	-2.37928e-10	-0.345813	1.91815e-08	-2.37928e-10	-0.262311
6642207	chr12:6642207:A:G	3.77492e-08	-2.37928e-10	-0.858928	1.61482e-07	-2.37928e-10	-0.89086	1.13962e-08	-2.37928e-10	-0.782982
6642704	chr12:6642704:C:T	1.9415e-08	-2.37928e-10	-1.52385	8.54926e-08	-2.37928e-10	-1.52682	5.58835e-09	-2.37928e-10	-1.49558
6642979	chr12:6642979:T:C	4.19629e-09	-1.57574	-1.47995	1.58492e-08	-1.73809	-1.47405	1.00731e-09	-1.75685	-1.45213
6643132	chr12:6643132:A:G	9.07518e-08	-2.37928e-10	0.0182377	4.36229e-07	-2.37928e-10	0.102914	2.14349e-08	-2.37928e-10	-0.151239
6643474	chr12:6643474:A:G	4.03413e-09	-1.86141	-1.23369	1.71221e-08	-1.84084	-1.29405	1.20124e-09	-1.93113	-1.10177
6643572	chr12:6643572:G:A	4.81366e-08	-2.37928e-10	-0.615847	2.21619e-07	-2.37928e-10	-0.574296	1.45862e-08	-2.37928e-10	-0.536184
6643706	chr12:6643706:C:G	2.46295e-08	-2.37928e-10	-1.28595	1.09365e-07	-2.37928e-10	-1.28057	6.65775e-09	-2.37928e-10	-1.32048
6643820	chr12:6643820:G:A	2.74464e-07	-2.37928e-10	1.12493	1.32386e-06	-2.37928e-10	1.21306	7.04268e-08	-2.37928e-10	1.03831
6643948	chr12:6643948:G:C	2.27025e-08	-2.37928e-10	-1.36742	9.9218e-08	-2.37928e-10	-1.37793	6.39341e-09	-2.37928e-10	-1.36099
6645025	chr12:6645025:A:G	4.01495e-09	-1.57381	-1.52605	5.23362e-08	-0.493415	-1.52415	1.94851e-09	-1.0435	-1.50569
6645149	chr12:6645149:ATGCCTTACGTTG:A	3.22507e-07	-2.37928e-10	1.28623	1.56864e-06	-2.37928e-10	1.38271	8.15303e-08	-2.37928e-10	1.18471
6645313	chr12:6645313:A:T	5.90994e-08	-2.37928e-10	-0.410671	2.58315e-07	-2.37928e-10	-0.421072	1.78891e-08	-2.37928e-10	-0.332066
6645329	chr12:6645329:C:T	1.94088e-08	-2.37928e-10	-1.52417	8.54998e-08	-2.37928e-10	-1.52674	5.57945e-09	-2.37928e-10	-1.49717
6645543	chr12:6645543:G:A	2.30706e-08	-2.37928e-10	-1.35133	1.02621e-07	-2.37928e-10	-1.34421	6.29473e-09	-2.37928e-10	-1.37655
6645960	chr12:6645960:CTGT:C	1.50952e-08	-1.77552	-5.0546e-10	5.93893e-08	-1.89114	-5.0546e-10	3.76227e-09	-1.89124	-5.0546e-10
6646028	chr12:6646028:C:T	3.43074e-09	-1.79228	-1.46484	1.65178e-08	-1.68046	-1.49035	9.67465e-10	-1.83575	-1.41359
6646431	chr12:6646431:G:A	1.99637e-08	-2.37928e-10	-1.49598	8.69513e-08	-2.37928e-10	-1.50991	5.93171e-09	-2.37928e-10	-1.43595
6647074	chr12:6647074:A:G	3.21067e-09	-1.91341	-1.41	1.73164e-08	-1.68561	-1.43799	1.14124e-09	-1.78173	-1.30242
6647147	chr12:6647147:G:A	1.93574e-08	-2.37928e-10	-1.52682	8.56176e-08	-2.37928e-10	-1.52536	5.50015e-09	-2.37928e-10	-1.51148
6647174	chr12:6647174:G:A	5.66599e-08	-2.37928e-10	-0.452825	2.53457e-07	-2.37928e-10	-0.440058	1.75699e-08	-2.37928e-10	-0.350072
6647371	chr12:6647371:G:A	1.93663e-08	-2.37928e-10	-1.52636	8.54923e-08	-2.37928e-10	-1.52683	5.45887e-09	-2.37928e-10	-1.51902
6647568	chr12:6647568:C:A	3.17322e-09	-1.91372	-1.42142	1.71096e-08	-1.68737	-1.44825	1.12396e-09	-1.78287	-1.31653
6647632	chr12:6647632:G:C	3.21452e-09	-1.89837	-1.42384	1.7899e-08	-1.64014	-1.45037	1.16239e-09	-1.7453	-1.32048
6647711	chr12:6647711:C:T	3.82767e-09	-1.73059	-1.41705	1.70903e-08	-1.68288	-1.45386	1.02525e-09	-1.83044	-1.36088
6647735	chr12:6647735:C:T	2.98109e-09	-1.91781	-1.47979	1.53529e-08	-1.75755	-1.4864	9.56345e-10	-1.80898	-1.45192
6648235	chr12:6648235:A:G	3.00994e-09	-1.93456	-1.45341	1.40822e-08	-1.86881	-1.46154	9.03159e-10	-1.89873	-1.41938
6648359	chr12:6648359:C:G	1.93575e-08	-2.37928e-10	-1.52681	8.54953e-08	-2.37928e-10	-1.52679	5.42326e-09	-2.37928e-10	-1.52556
6648455	chr12:6648455:G:A	3.81742e-09	-1.75435	-1.39596	1.69342e-08	-1.70923	-1.43669	1.03473e-09	-1.84707	-1.33505
6648525	chr12:6648525:A:G	2.02588e-08	-2.37928e-10	-1.4813	9.02148e-08	-2.37928e-10	-1.47306	5.62173e-09	-2.37928e-10	-1.48962
6648538	chr12:6648538:C:T	1.79844e-08	-0.0774824	-1.5229	3.10632e-08	-1.01258	-1.52665	3.04609e-09	-0.663474	-1.43893
6648602	chr12:6648602:A:G	5.55427e-09	-1.7993	-0.976025	3.00169e-08	-1.47134	-1.10215	2.25175e-09	-1.72781	-0.676741
6648735	chr12:6648735:G:A	1.54366e-08	-1.75315	-5.0546e-10	7.0132e-08	-1.72488	-5.0546e-10	5.20067e-09	-1.56747	-5.0546e-10
6649237	chr12:6649237:C:T	3.03226e-09	-1.85642	-1.52417	1.87167e-08	-1.51913	-1.52671	1.06643e-09	-1.65773	-1.49421
6649278	chr12:6649278:G:A	2.54282e-08	-1.25403	-5.0546e-10	1.86916e-07	-0.744597	-5.0546e-10	9.26209e-09	-0.99033	-5.0546e-10
6649293	chr12:6649293:C:T	2.97547e-08	-2.37928e-10	-1.0969	1.29218e-07	-2.37928e-10	-1.11376	8.96491e-09	-2.37928e-10	-1.02294
6649671	chr12:6649671:G:A	3.81193e-09	-1.75304	-1.39871	1.69189e-08	-1.70787	-1.43895	1.03167e-09	-1.84705	-1.33803
6649950	chr12:6649950:A:T	3.34119e-09	-1.88435	-1.39921	1.89897e-08	-1.60332	-1.42804	1.23999e-09	-1.71578	-1.28537
6650181	chr12:6650181:C:T	3.84245e-08	-2.37928e-10	-0.841195	1.66305e-07	-2.37928e-10	-0.861428	1.1024e-08	-2.37928e-10	-0.816187
6650182	chr12:6650182:G:A	1.50061e-07	-2.37928e-10	0.521151	5.92898e-07	-2.37928e-10	0.409768	4.26039e-08	-2.37928e-10	0.535686
6650402	chr12:6650402:T:C	2.06476e-08	-2.37928e-10	-1.46229	9.37425e-08	-2.37928e-10	-1.4347	5.49726e-09	-2.37928e-10	-1.51201
6650480	chr12:6650480:G:A	2.0093e-08	-2.37928e-10	-1.48952	8.73675e-08	-2.37928e-10	-1.50513	5.99672e-09	-2.37928e-10	-1.42505
6650513	chr12:6650513:T:C	2.64542e-08	-2.37928e-10	-1.21448	1.19498e-07	-2.37928e-10	-1.19196	7.1297e-09	-2.37928e-10	-1.25199
6650768	chr12:6650768:G:A	8.02061e-08	-2.37928e-10	-0.105291	3.56397e-07	-2.37928e-10	-0.0992081	2.47642e-08	-2.37928e-10	-0.00685962
6650772	chr12:6650772:T:C	7.34253e-08	-2.37928e-10	-0.193622	3.53448e-07	-2.37928e-10	-0.107519	1.63042e-08	-2.37928e-10	-0.424837
6650828	chr12:6650828:G:C	2.80057e-08	-2.37928e-10	-1.15748	1.21315e-07	-2.37928e-10	-1.17686	8.22028e-09	-2.37928e-10	-1.10965
6650927	chr12:6650927:T:C	3.74991e-07	-2.37928e-10	1.43701	1.82455e-06	-2.37928e-10	1.53383	9.40806e-08	-2.37928e-10	1.32789
6651201	chr12:6651201:C:T	1.6245e-08	-1.70898	0.00687429	6.32661e-08	-1.72848	-0.0994214	4.43288e-09	-1.83054	0.103329
6651645	chr12:6651645:T:C	3.2143e-09	-1.89115	-1.43113	1.71076e-08	-1.6941	-1.44163	1.07221e-09	-1.75831	-1.38823
6651784	chr12:6651784:T:C	3.08326e-09	-1.93321	-1.43069	1.50505e-08	-1.82391	-1.43993	9.61687e-10	-1.86324	-1.39209
6651980	chr12:6651980:C:T	1.4705e-08	-1.8017	-5.0546e-10	6.04208e-08	-1.87392	-5.0546e-10	4.25529e-09	-1.7681	-5.0546e-10
6652106	chr12:6652106:C:T	5.29381e-08	-2.37928e-10	-0.520769	2.1539e-07	-2.37928e-10	-0.602804	1.66923e-08	-2.37928e-10	-0.401311
6652167	chr12:6652167:C:T	2.01668e-08	-2.37928e-10	-1.48585	8.7618e-08	-2.37928e-10	-1.50227	6.0324e-09	-2.37928e-10	-1.41911
6652727	chr12:6652727:G:A	1.29033e-08	-1.93241	-5.0546e-10	5.94956e-08	-1.88935	-5.0546e-10	3.67615e-09	-1.91439	-5.0546e-10
6652860	chr12:6652860:T:C	1.97815e-08	-2.37928e-10	-1.50514	8.88926e-08	-2.37928e-10	-1.48783	5.41835e-09	-2.37928e-10	-1.52647
6653704	chr12:6653704:G:A	1.875e-08	-1.5587	-5.0546e-10	6.46841e-08	-1.80574	-5.0546e-10	4.75997e-09	-1.65602	-5.0546e-10
6653800	chr12:6653800:G:A	2.05849e-07	-2.37928e-10	0.837252	1.01623e-06	-2.37928e-10	0.948605	4.7612e-08	-2.37928e-10	0.646825
6654349	chr12:6654349:G:C	1.9768e-08	-2.37928e-10	-1.50583	8.632e-08	-2.37928e-10	-1.51719	5.82991e-09	-2.37928e-10	-1.45326
6654400	chr12:6654400:A:G	1.33114e-08	-1.90127	-5.0546e-10	6.29692e-08	-1.83261	-5.0546e-10	3.6309e-09	-1.92678	-5.0546e-10
6654475	chr12:6654475:G:A	3.59009e-09	-1.85386	-1.35785	1.47842e-08	-1.93053	-1.35116	1.00706e-09	-1.93272	-1.27651
6654507	chr12:6654507:A:T	1.49064e-08	-1.69246	-0.0956419	5.91549e-08	-1.69606	-0.199036	4.06033e-09	-1.81256	-0.00243686
6654864	chr12:6654864:A:C	3.17775e-09	-1.81875	-1.51496	2.87244e-08	-1.10769	-1.50982	1.19375e-09	-1.51495	-1.52422
6655056	chr12:6655056:T:A	1.93927e-08	-2.37928e-10	-1.52499	8.54923e-08	-2.37928e-10	-1.52683	5.4889e-09	-2.37928e-10	-1.51353
6655192	chr12:6655192:C:T	5.21052e-09	-1.7893	-1.04991	2.93644e-08	-1.43106	-1.16441	2.09805e-09	-1.70466	-0.770595
6655326	chr12:6655326:A:G	3.07317e-09	-1.93371	-1.43347	1.42589e-08	-1.87521	-1.44267	9.18972e-10	-1.90307	-1.39769
6655333	chr12:6655333:C:T	1.66696e-08	-1.72842	0.0521201	6.53314e-08	-1.74516	-0.0506253	4.57371e-09	-1.84281	0.146874
6655334	chr12:6655334:G:A	2.33961e-08	-2.37928e-10	-1.33732	1.01881e-07	-2.37928e-10	-1.35145	6.78663e-09	-2.37928e-10	-1.3013
6655665	chr12:6655665:G:A	3.28272e-09	-1.90331	-1.39791	1.84022e-08	-1.63476	-1.42802	1.19986e-09	-1.7498	-1.28425
6655713	chr12:6655713:GTAAC:G	1.94682e-08	-2.37928e-10	-1.52111	8.61637e-08	-2.37928e-10	-1.51901	5.42251e-09	-2.37928e-10	-1.5257
6656823	chr12:6656823:C:T	1.5544e-08	-1.74621	-5.0546e-10	7.64046e-08	-1.63921	-5.0546e-10	4.8543e-09	-1.63639	-5.0546e-10
6657031	chr12:6657031:C:T	4.47147e-09	-1.69326	-1.29891	2.76743e-08	-1.28261	-1.37214	1.67623e-09	-1.58919	-1.11053
6657404	chr12:6657404:G:A	2.01485e-08	-2.37928e-10	-1.48676	8.7562e-08	-2.37928e-10	-1.50291	6.02546e-09	-2.37928e-10	-1.42027
6657480	chr12:6657480:T:C	3.20603e-09	-1.93228	-1.39257	1.61563e-08	-1.76934	-1.4236	1.09839e-09	-1.84512	-1.27729
6657801	chr12:6657801:G:A	1.93623e-08	-2.37928e-10	-1.52657	8.55487e-08	-2.37928e-10	-1.52617	5.51728e-09	-2.37928e-10	-1.50837
6658962	chr12:6658962:C:T	4.66603e-08	-2.37928e-10	-0.646998	2.12749e-07	-2.37928e-10	-0.61514	1.2168e-08	-2.37928e-10	-0.717452
6659179	chr12:6659179:C:T	1.93592e-08	-2.37928e-10	-1.52672	8.56771e-08	-2.37928e-10	-1.52467	5.52565e-09	-2.37928e-10	-1.50686
6659293	chr12:6659293:T:C	1.93955e-08	-2.37928e-10	-1.52485	8.55059e-08	-2.37928e-10	-1.52667	5.58656e-09	-2.37928e-10	-1.4959
6659437	chr12:6659437:G:T	2.06317e-08	-2.37928e-10	-1.46306	8.92291e-08	-2.37928e-10	-1.48405	6.24627e-09	-2.37928e-10	-1.38428
6659608	chr12:6659608:T:C	1.93578e-08	-2.37928e-10	-1.5268	8.57155e-08	-2.37928e-10	-1.52422	5.51913e-09	-2.37928e-10	-1.50804
6659791	chr12:6659791:C:T	1.98917e-08	-1.49959	-5.0546e-10	7.74932e-08	-1.62506	-5.0546e-10	4.73187e-09	-1.66194	-5.0546e-10
6660233	chr12:6660233:G:A	1.93701e-08	-2.37928e-10	-1.52616	8.55137e-08	-2.37928e-10	-1.52658	5.53319e-09	-2.37928e-10	-1.50549
6660315	chr12:6660315:T:TA	1.06804e-07	-2.37928e-10	0.181103	5.15385e-07	-2.37928e-10	0.26966	2.49867e-08	-2.37928e-10	0.00208521
6660478	chr12:6660478:G:A	1.81957e-08	-1.58871	-5.0546e-10	9.06915e-08	-1.46779	-5.0546e-10	5.56472e-09	-1.49981	-5.0546e-10
6660513	chr12:6660513:C:A	1.2014e-07	-2.37928e-10	0.298769	5.81122e-07	-2.37928e-10	0.389707	2.79367e-08	-2.37928e-10	0.113682
6660621	chr12:6660621:C:G	3.35285e-08	-2.37928e-10	-0.977496	1.34984e-07	-2.37928e-10	-1.0701	9.69146e-09	-2.37928e-10	-0.945014
6660921	chr12:6660921:T:C	2.10946e-08	-2.37928e-10	-1.44087	9.4964e-08	-2.37928e-10	-1.42176	5.75832e-09	-2.37928e-10	-1.46561
6661032	chr12:6661032:G:A	5.59118e-08	-2.37928e-10	-0.466115	2.49311e-07	-2.37928e-10	-0.456552	1.75139e-08	-2.37928e-10	-0.353266
6662321	chr12:6662321:T:A	3.03201e-08	-2.37928e-10	-1.07808	1.30861e-07	-2.37928e-10	-1.10112	8.58439e-09	-2.37928e-10	-1.06631
6662332	chr12:6662332:T:C	1.93577e-08	-2.37928e-10	-1.5268	8.58214e-08	-2.37928e-10	-1.52299	5.50175e-09	-2.37928e-10	-1.51119
6663743	chr12:6663743:AT:A	2.17501e-08	-2.37928e-10	-1.41027	9.45935e-08	-2.37928e-10	-1.42567	6.20904e-09	-2.37928e-10	-1.39025
6663746	chr12:6663746:AAG:A	2.17014e-08	-2.37928e-10	-1.41252	9.43981e-08	-2.37928e-10	-1.42773	6.19412e-09	-2.37928e-10	-1.39266
6663748	chr12:6663748:G:A	1.96434e-08	-2.37928e-10	-1.51215	8.81078e-08	-2.37928e-10	-1.49669	5.41705e-09	-2.37928e-10	-1.52671
6664435	chr12:6664435:T:C	5.17289e-09	-1.92087	-0.925593	2.57563e-08	-1.82571	-0.900868	1.64173e-09	-1.84341	-0.877099
6664541	chr12:6664541:A:G	2.94919e-06	3.4994	-5.0546e-10	4.4306e-06	2.42104	-5.0546e-10	5.35778e-07	3.06746	-5.0546e-10
6665008	chr12:6665008:G:T	2.80257e-08	-2.37928e-10	-1.15677	1.26772e-07	-2.37928e-10	-1.13286	7.54437e-09	-2.37928e-10	-1.19546
6665706	chr12:6665706:G:A	5.35238e-08	-2.37928e-10	-0.509765	2.25443e-07	-2.37928e-10	-0.557189	1.48459e-08	-2.37928e-10	-0.518533
6665807	chr12:6665807:G:A	5.40915e-08	-2.37928e-10	-0.499214	2.28957e-07	-2.37928e-10	-0.541721	1.49454e-08	-2.37928e-10	-0.511856
6665854	chr12:6665854:G:A	2.03017e-08	-2.37928e-10	-1.47918	8.91577e-08	-2.37928e-10	-1.48485	5.76716e-09	-2.37928e-10	-1.46408
6666142	chr12:6666142:G:A	7.07971e-08	-2.37928e-10	-0.230074	3.13346e-07	-2.37928e-10	-0.227946	2.19984e-08	-2.37928e-10	-0.12529
6666337	chr12:6666337:T:C	1.76245e-08	-1.6206	-5.0546e-10	6.60926e-08	-1.7842	-5.0546e-10	4.41349e-09	-1.73159	-5.0546e-10
6666889	chr12:6666889:C:A	1.93825e-08	-2.37928e-10	-1.52552	8.54954e-08	-2.37928e-10	-1.52679	5.54499e-09	-2.37928e-10	-1.50337
6668986	chr12:6668986:C:T	2.43888e-08	-2.37928e-10	-1.29577	1.06561e-07	-2.37928e-10	-1.30653	7.01489e-09	-2.37928e-10	-1.26822
6669514	chr12:6669514:C:T	1.95565e-08	-2.37928e-10	-1.51658	8.75647e-08	-2.37928e-10	-1.50288	5.42013e-09	-2.37928e-10	-1.52614
6669787	chr12:6669787:C:T	4.12969e-09	-1.6019	-1.46979	3.45378e-08	-0.962591	-1.47061	1.51369e-09	-1.31199	-1.48972
6669855	chr12:6669855:G:C	2.79218e-08	-2.37928e-10	-1.16048	1.26182e-07	-2.37928e-10	-1.13753	7.52005e-09	-2.37928e-10	-1.19869
6669944	chr12:6669944:A:G	3.27808e-09	-1.85913	-1.4435	1.9876e-08	-1.48724	-1.4985	1.10067e-09	-1.8495	-1.27084
6670167	chr12:6670167:C:T	3.52316e-08	-2.37928e-10	-0.927947	1.56729e-07	-2.37928e-10	-0.920737	9.42208e-09	-2.37928e-10	-0.973203
6670376	chr12:6670376:CATG:C	1.93787e-08	-2.37928e-10	-1.52572	8.59694e-08	-2.37928e-10	-1.52126	5.4524e-09	-2.37928e-10	-1.5202
6670713	chr12:6670713:C:T	5.42347e-08	-2.37928e-10	-0.49657	2.28123e-07	-2.37928e-10	-0.545367	1.50462e-08	-2.37928e-10	-0.505131
6670718	chr12:6670718:T:A	3.30848e-08	-2.37928e-10	-0.990817	1.39889e-07	-2.37928e-10	-1.03441	9.86168e-09	-2.37928e-10	-0.927603
6670857	chr12:6670857:A:G	3.29504e-08	-2.37928e-10	-0.994889	1.39348e-07	-2.37928e-10	-1.03828	9.82009e-09	-2.37928e-10	-0.931829
6671400	chr12:6671400:T:C	4.76657e-08	-2.37928e-10	-0.625679	2.01207e-07	-2.37928e-10	-0.670922	1.32817e-08	-2.37928e-10	-0.629872
6671726	chr12:6671726:T:C	1.97781e-08	-2.37928e-10	-1.50532	8.64231e-08	-2.37928e-10	-1.516	5.69615e-09	-2.37928e-10	-1.47647
6671767	chr12:6671767:G:A	2.81905e-08	-2.37928e-10	-1.15091	1.27485e-07	-2.37928e-10	-1.12726	7.59377e-09	-2.37928e-10	-1.18893
6672082	chr12:6672082:T:C	3.79464e-08	-2.37928e-10	-0.853717	1.57969e-07	-2.37928e-10	-0.912857	1.14052e-08	-2.37928e-10	-0.782194
6672136	chr12:6672136:C:T	2.38368e-08	-2.37928e-10	-1.31866	1.03008e-07	-2.37928e-10	-1.34044	6.87166e-09	-2.37928e-10	-1.28885
6672808	chr12:6672808:C:T	1.94355e-08	-2.37928e-10	-1.52279	8.55335e-08	-2.37928e-10	-1.52635	5.52567e-09	-2.37928e-10	-1.50685
6673147	chr12:6673147:G:A	1.93627e-08	-2.37928e-10	-1.52654	8.54961e-08	-2.37928e-10	-1.52678	5.42824e-09	-2.37928e-10	-1.52464
6673434	chr12:6673434:C:T	2.05583e-08	-2.37928e-10	-1.46663	9.02256e-08	-2.37928e-10	-1.47294	5.76825e-09	-2.37928e-10	-1.46389
6673600	chr12:6673600:C:T	8.9553e-08	-2.37928e-10	0.00493953	4.00386e-07	-2.37928e-10	0.017175	2.8684e-08	-2.37928e-10	0.140079
6674166	chr12:6674166:A:T	3.48823e-08	-2.37928e-10	-0.937913	1.46885e-07	-2.37928e-10	-0.985603	1.04286e-08	-2.37928e-10	-0.871703
6674644	chr12:6674644:T:G	3.25375e-08	-2.37928e-10	-1.0075	1.38426e-07	-2.37928e-10	-1.04492	9.98795e-09	-2.37928e-10	-0.91488
6674933	chr12:6674933:C:A	5.17338e-09	-1.82374	-1.02263	2.66849e-08	-1.53923	-1.15193	1.89296e-09	-1.82536	-0.752758
6675050	chr12:6675050:G:A	3.58815e-08	-2.37928e-10	-0.909671	1.50923e-07	-2.37928e-10	-0.958484	1.07427e-08	-2.37928e-10	-0.842035
6675332	chr12:6675332:T:C	3.58334e-08	-2.37928e-10	-0.91101	1.50725e-07	-2.37928e-10	-0.959799	1.07286e-08	-2.37928e-10	-0.843345
6675639	chr12:6675639:G:A	1.93573e-08	-2.37928e-10	-1.52682	8.55121e-08	-2.37928e-10	-1.5266	5.42549e-09	-2.37928e-10	-1.52515
6676012	chr12:6676012:T:G	3.57436e-08	-2.37928e-10	-0.913519	1.5036e-07	-2.37928e-10	-0.962219	1.07005e-08	-2.37928e-10	-0.845964
6676066	chr12:6676066:G:A	1.43203e-08	-1.82822	-5.0546e-10	5.7996e-08	-1.91488	-5.0546e-10	3.6636e-09	-1.91781	-5.0546e-10
6676161	chr12:6676161:G:A	6.89048e-07	-2.37928e-10	2.04542	3.28775e-06	-2.37928e-10	2.1227	1.61572e-07	-2.37928e-10	1.86869
6676177	chr12:6676177:A:G	5.07456e-09	-1.8506	-1.01505	2.61878e-08	-1.54951	-1.16045	1.94379e-09	-1.8437	-0.707924
6676296	chr12:6676296:G:A	2.38301e-08	-2.37928e-10	-1.31894	1.03004e-07	-2.37928e-10	-1.34049	6.85965e-09	-2.37928e-10	-1.2906
6676381	chr12:6676381:C:T	1.95611e-08	-2.37928e-10	-1.51635	8.6059e-08	-2.37928e-10	-1.52022	5.51609e-09	-2.37928e-10	-1.50859
6676428	chr12:6676428:C:A	1.94044e-08	-2.37928e-10	-1.52439	8.54963e-08	-2.37928e-10	-1.52678	5.5683e-09	-2.37928e-10	-1.49917
6676450	chr12:6676450:T:A	2.02881e-08	-2.37928e-10	-1.47986	8.91966e-08	-2.37928e-10	-1.48441	5.7316e-09	-2.37928e-10	-1.47026
6676779	chr12:6676779:T:C	1.67365e-08	-1.6723	-5.0546e-10	6.10074e-08	-1.86426	-5.0546e-10	4.53757e-09	-1.70387	-5.0546e-10
6677802	chr12:6677802:G:C	1.94602e-08	-2.37928e-10	-1.52152	8.55771e-08	-2.37928e-10	-1.52584	5.60996e-09	-2.37928e-10	-1.49172
6679442	chr12:6679442:C:T	5.6477e-08	-2.37928e-10	-0.456058	2.3779e-07	-2.37928e-10	-0.503868	1.57307e-08	-2.37928e-10	-0.460642
6679916	chr12:6679916:C:A	4.69461e-08	-2.37928e-10	-0.640892	2.14162e-07	-2.37928e-10	-0.608521	1.22465e-08	-2.37928e-10	-0.711016
6679983	chr12:6679983:G:T	3.64206e-08	-2.37928e-10	-0.894757	1.52844e-07	-2.37928e-10	-0.945834	1.10165e-08	-2.37928e-10	-0.816864
6680217	chr12:6680217:A:G	3.26985e-08	-2.37928e-10	-1.00256	1.37864e-07	-2.37928e-10	-1.04899	9.82325e-09	-2.37928e-10	-0.931507
6680635	chr12:6680635:A:G	3.68587e-08	-2.37928e-10	-0.882801	1.54604e-07	-2.37928e-10	-0.934389	1.1156e-08	-2.37928e-10	-0.804284
6681065	chr12:6681065:G:A	3.61639e-08	-2.37928e-10	-0.90183	1.51816e-07	-2.37928e-10	-0.952583	1.09337e-08	-2.37928e-10	-0.824406
6681111	chr12:6681111:T:C	4.1193e-08	-2.37928e-10	-0.771622	1.72138e-07	-2.37928e-10	-0.82696	1.25487e-08	-2.37928e-10	-0.686644
6681312	chr12:6681312:C:T	3.86604e-08	-2.37928e-10	-0.835075	1.72018e-07	-2.37928e-10	-0.827654	1.02626e-08	-2.37928e-10	-0.887753
6681606	chr12:6681606:G:A	2.05415e-08	-2.37928e-10	-1.46744	9.01559e-08	-2.37928e-10	-1.47371	5.76344e-09	-2.37928e-10	-1.46472
6681621	chr12:6681621:G:A	1.93628e-08	-2.37928e-10	-1.52654	8.55444e-08	-2.37928e-10	-1.52622	5.51302e-09	-2.37928e-10	-1.50915
6681911	chr12:6681911:A:G	3.02835e-09	-1.85725	-1.52462	1.25456e-08	-1.92223	-1.52365	7.96606e-10	-1.92682	-1.51684
6682182	chr12:6682182:C:T	3.72824e-09	-1.78447	-1.38948	2.27838e-08	-1.38771	-1.46149	1.29568e-09	-1.76783	-1.18939
6682493	chr12:6682493:C:T	3.68084e-08	-2.37928e-10	-0.884164	1.54397e-07	-2.37928e-10	-0.935725	1.11409e-08	-2.37928e-10	-0.805634
6682712	chr12:6682712:T:C	3.69943e-08	-2.37928e-10	-0.879129	1.64568e-07	-2.37928e-10	-0.871929	9.83691e-09	-2.37928e-10	-0.930117
6682773	chr12:6682773:T:C	3.64503e-08	-2.37928e-10	-0.893941	1.52967e-07	-2.37928e-10	-0.945031	1.1025e-08	-2.37928e-10	-0.816096
6683240	chr12:6683240:G:A	6.03943e-08	-2.37928e-10	-0.388996	2.6942e-07	-2.37928e-10	-0.378982	1.9054e-08	-2.37928e-10	-0.268984
6683258	chr12:6683258:T:C	2.85553e-08	-2.37928e-10	-1.13805	1.2919e-07	-2.37928e-10	-1.11397	7.67467e-09	-2.37928e-10	-1.17833
6683658	chr12:6683658:T:C	1.59878e-08	-1.71806	-5.0546e-10	5.87679e-08	-1.90166	-5.0546e-10	3.89767e-09	-1.85588	-5.0546e-10
6683736	chr12:6683736:A:C	1.98956e-08	-2.37928e-10	-1.49939	8.7289e-08	-2.37928e-10	-1.50603	5.71815e-09	-2.37928e-10	-1.47261
6683832	chr12:6683832:G:A	3.552e-08	-2.37928e-10	-0.919795	1.44335e-07	-2.37928e-10	-1.00311	9.9789e-09	-2.37928e-10	-0.915787
6683925	chr12:6683925:G:A	6.87895e-07	-2.37928e-10	2.04375	3.28221e-06	-2.37928e-10	2.12102	1.61279e-07	-2.37928e-10	1.86687
6684079	chr12:6684079:A:C	3.58453e-08	-2.37928e-10	-0.910679	1.50771e-07	-2.37928e-10	-0.95949	1.07313e-08	-2.37928e-10	-0.843097
6684129	chr12:6684129:G:A	2.96724e-08	-2.37928e-10	-1.09967	1.34393e-07	-2.37928e-10	-1.07448	7.95919e-09	-2.37928e-10	-1.14193
6684355	chr12:6684355:C:CTATGT	3.39605e-09	-1.78604	-1.48124	2.20481e-08	-1.36343	-1.51859	1.10967e-09	-1.76295	-1.34925
6684381	chr12:6684381:T:C	6.8662e-07	-2.37928e-10	2.04189	3.27592e-06	-2.37928e-10	2.1191	1.61e-07	-2.37928e-10	1.86514
6684404	chr12:6684404:A:G	2.11703e-08	-2.37928e-10	-1.43729	9.22405e-08	-2.37928e-10	-1.45085	6.0445e-09	-2.37928e-10	-1.41711
6684513	chr12:6684513:G:A	1.94697e-08	-2.37928e-10	-1.52103	8.67003e-08	-2.37928e-10	-1.5128	5.42141e-09	-2.37928e-10	-1.5259
6684617	chr12:6684617:A:G	2.11759e-08	-2.37928e-10	-1.43703	9.2263e-08	-2.37928e-10	-1.45061	6.04618e-09	-2.37928e-10	-1.41683
6684655	chr12:6684655:A:G	3.69917e-08	-2.37928e-10	-0.879197	1.6456e-07	-2.37928e-10	-0.871978	9.83671e-09	-2.37928e-10	-0.930138
6684823	chr12:6684823:A:G	1.93787e-08	-2.37928e-10	-1.52572	8.54992e-08	-2.37928e-10	-1.52675	5.54307e-09	-2.37928e-10	-1.50371
6685123	chr12:6685123:G:C	3.58334e-08	-2.37928e-10	-0.91101	1.50725e-07	-2.37928e-10	-0.959799	1.07286e-08	-2.37928e-10	-0.843345
6685327	chr12:6685327:A:AGAAAAAAG	3.59907e-08	-2.37928e-10	-0.906631	1.5136e-07	-2.37928e-10	-0.955595	1.07807e-08	-2.37928e-10	-0.838506
6686110	chr12:6686110:T:A	9.07629e-08	-2.37928e-10	0.0183596	4.56456e-07	-2.37928e-10	0.148237	1.84413e-08	-2.37928e-10	-0.301667
6686155	chr12:6686155:C:G	4.73268e-08	-2.37928e-10	-0.632814	1.99155e-07	-2.37928e-10	-0.68117	1.31775e-08	-2.37928e-10	-0.637747
6686246	chr12:6686246:T:C	3.17054e-08	-1.0334	-5.0546e-10	7.79173e-08	-1.61961	-5.0546e-10	5.40777e-09	-1.52842	-5.0546e-10
6686270	chr12:6686270:A:T	3.62412e-08	-2.37928e-10	-0.899694	1.5237e-07	-2.37928e-10	-0.948943	1.08622e-08	-2.37928e-10	-0.830971
6686442	chr12:6686442:C:T	3.41046e-08	-2.37928e-10	-0.96046	1.43873e-07	-2.37928e-10	-1.00632	1.01766e-08	-2.37928e-10	-0.896171
6686594	chr12:6686594:T:A	1.20788e-08	-0.473829	-1.52461	2.4302e-08	-1.25788	-1.52682	2.22821e-09	-0.938818	-1.47624
6686714	chr12:6686714:G:A	5.46907e-08	-2.37928e-10	-0.488197	2.42008e-07	-2.37928e-10	-0.486282	1.68285e-08	-2.37928e-10	-0.393184
6687128	chr12:6687128:T:C	6.92692e-07	-2.37928e-10	2.05069	3.30532e-06	-2.37928e-10	2.12804	1.62368e-07	-2.37928e-10	1.87361
6687139	chr12:6687139:G:A	6.87399e-07	-2.37928e-10	2.04302	3.28002e-06	-2.37928e-10	2.12035	1.61168e-07	-2.37928e-10	1.86619
6687599	chr12:6687599:C:T	2.38205e-08	-2.37928e-10	-1.31934	1.02968e-07	-2.37928e-10	-1.34083	6.85646e-09	-2.37928e-10	-1.29107
6688306	chr12:6688306:T:G	1.3724e-08	-1.87075	-5.0546e-10	6.03389e-08	-1.87528	-5.0546e-10	3.86897e-09	-1.86327	-5.0546e-10
6688473	chr12:6688473:T:C	8.27659e-06	4.5313	-5.0546e-10	1.12996e-05	3.35727	-5.0546e-10	1.49537e-06	4.09387	-5.0546e-10
6688548	chr12:6688548:G:A	1.93641e-08	-2.37928e-10	-1.52647	8.55394e-08	-2.37928e-10	-1.52628	5.48807e-09	-2.37928e-10	-1.51368
6688560	chr12:6688560:G:C	5.41818e-08	-2.37928e-10	-0.497545	2.25653e-07	-2.37928e-10	-0.556257	1.66919e-08	-2.37928e-10	-0.401334
6689188	chr12:6689188:G:A	7.36565e-08	-2.37928e-10	-0.190479	2.96552e-07	-2.37928e-10	-0.283032	2.28527e-08	-2.37928e-10	-0.0871898
6689749	chr12:6689749:A:G	6.25443e-08	-2.37928e-10	-0.354016	2.53341e-07	-2.37928e-10	-0.440516	1.94408e-08	-2.37928e-10	-0.248887
6689986	chr12:6689986:G:T	7.11e-08	-2.37928e-10	-0.225804	2.8776e-07	-2.37928e-10	-0.313127	2.20637e-08	-2.37928e-10	-0.122324
6690947	chr12:6690947:A:G	7.08558e-08	-2.37928e-10	-0.229244	2.86802e-07	-2.37928e-10	-0.316463	2.19829e-08	-2.37928e-10	-0.125994
6691343	chr12:6691343:G:C	3.60298e-08	-0.905544	-5.0546e-10	9.12675e-08	-1.46146	-5.0546e-10	6.0165e-09	-1.42175	-5.0546e-10
6691406	chr12:6691406:T:A	7.10114e-08	-2.37928e-10	-0.227051	2.87412e-07	-2.37928e-10	-0.314338	2.20308e-08	-2.37928e-10	-0.123816
6691751	chr12:6691751:G:A	3.11018e-08	-2.37928e-10	-1.05262	1.38143e-07	-2.37928e-10	-1.04696	8.38115e-09	-2.37928e-10	-1.09027
6691835	chr12:6691835:T:C	1.57913e-08	-1.73043	-5.0546e-10	5.85958e-08	-1.90459	-5.0546e-10	3.8712e-09	-1.86269	-5.0546e-10
6691930	chr12:6691930:G:A	3.11018e-08	-2.37928e-10	-1.05262	1.38143e-07	-2.37928e-10	-1.04696	8.38115e-09	-2.37928e-10	-1.09027
6691963	chr12:6691963:A:T	3.65883e-08	-2.37928e-10	-0.890161	1.60735e-07	-2.37928e-10	-0.895496	1.14516e-08	-2.37928e-10	-0.778127
6692044	chr12:6692044:C:T	4.33245e-08	-2.37928e-10	-0.721174	1.93831e-07	-2.37928e-10	-0.708268	1.13703e-08	-2.37928e-10	-0.785257
6692085	chr12:6692085:G:A	2.03104e-08	-2.37928e-10	-1.47876	9.14892e-08	-2.37928e-10	-1.45903	5.47331e-09	-2.37928e-10	-1.51638
6692223	chr12:6692223:T:G	3.17328e-08	-2.37928e-10	-1.03254	1.40963e-07	-2.37928e-10	-1.02676	8.54421e-09	-2.37928e-10	-1.07101
6692737	chr12:6692737:C:T	1.49619e-07	-2.37928e-10	0.518201	7.03353e-07	-2.37928e-10	0.580604	3.76533e-08	-2.37928e-10	0.412161
6692828	chr12:6692828:C:T	3.67794e-08	-2.37928e-10	-0.884953	1.61181e-07	-2.37928e-10	-0.892729	1.1495e-08	-2.37928e-10	-0.77435
6692934	chr12:6692934:A:G	7.6086e-08	-2.37928e-10	-0.158027	3.07191e-07	-2.37928e-10	-0.247786	2.36534e-08	-2.37928e-10	-0.0527528
6693262	chr12:6693262:C:T	1.59697e-08	-1.78951	0.0703115	1.66083e-07	-0.714601	-0.148164	9.75357e-09	-1.52663	0.588008
6693371	chr12:6693371:G:A	2.36788e-08	-2.37928e-10	-1.32531	1.05389e-07	-2.37928e-10	-1.3176	6.42543e-09	-2.37928e-10	-1.356
6693607	chr12:6693607:G:A	4.64725e-08	-1.88259	1.23156	1.89679e-07	-1.93288	1.20296	1.73067e-08	-1.93404	1.56888
6693611	chr12:6693611:G:A	1.40773e-08	-1.84533	-5.0546e-10	5.95297e-08	-1.88878	-5.0546e-10	3.69336e-09	-1.90972	-5.0546e-10
6693747	chr12:6693747:C:T	2.94256e-08	-2.37928e-10	-1.10803	1.33339e-07	-2.37928e-10	-1.08236	7.88803e-09	-2.37928e-10	-1.15091
6694084	chr12:6694084:C:T	1.30275e-08	-1.92283	-5.0546e-10	5.70083e-08	-1.93206	-5.0546e-10	3.6009e-09	-1.93508	-5.0546e-10
6694515	chr12:6694515:C:T	4.10846e-08	-2.37928e-10	-0.774258	1.86952e-07	-2.37928e-10	-0.744402	1.07882e-08	-2.37928e-10	-0.837804
6694631	chr12:6694631:C:T	2.01432e-08	-2.37928e-10	-1.48702	9.06475e-08	-2.37928e-10	-1.46828	5.50503e-09	-2.37928e-10	-1.5106
6694730	chr12:6694730:G:A	3.60801e-08	-2.37928e-10	-0.90415	1.5823e-07	-2.37928e-10	-0.911205	1.12619e-08	-2.37928e-10	-0.794831
6695249	chr12:6695249:A:G	2.14921e-08	-2.37928e-10	-1.42221	9.36619e-08	-2.37928e-10	-1.43556	6.47029e-09	-2.37928e-10	-1.34904
6695667	chr12:6695667:A:G	2.0074e-08	-2.37928e-10	-1.49047	8.72695e-08	-2.37928e-10	-1.50625	5.81685e-09	-2.37928e-10	-1.4555
6695686	chr12:6695686:A:G	2.02526e-08	-2.37928e-10	-1.48161	8.78155e-08	-2.37928e-10	-1.50002	5.87761e-09	-2.37928e-10	-1.44511
6695759	chr12:6695759:T:C	1.72083e-08	-1.6445	-5.0546e-10	7.11951e-08	-1.70983	-5.0546e-10	4.36705e-09	-1.74217	-5.0546e-10
6695837	chr12:6695837:C:T	4.10399e-08	-2.37928e-10	-0.775347	1.79752e-07	-2.37928e-10	-0.783674	1.23346e-08	-2.37928e-10	-0.703851
6696040	chr12:6696040:C:G	3.22226e-08	-0.566915	-0.450307	2.58057e-07	0.151579	-0.573652	1.36759e-08	-0.307131	-0.293494
6696107	chr12:6696107:T:C	1.65748e-08	-1.68201	-5.0546e-10	8.74832e-08	-1.50381	-5.0546e-10	4.49916e-09	-1.71237	-5.0546e-10
6696631	chr12:6696631:G:A	5.10984e-08	-2.37928e-10	-0.556138	2.38121e-07	-2.37928e-10	-0.502475	1.37833e-08	-2.37928e-10	-0.592802
6698370	chr12:6698370:T:G	2.19029e-08	-1.40327	-5.0546e-10	6.63631e-08	-1.78011	-5.0546e-10	4.31766e-09	-1.75355	-5.0546e-10
6698732	chr12:6698732:C:G	7.9644e-08	-2.37928e-10	-0.112325	3.26006e-07	-2.37928e-10	-0.18834	2.43678e-08	-2.37928e-10	-0.0229974
6700023	chr12:6700023:C:T	2.03285e-08	-2.37928e-10	-1.47787	8.94551e-08	-2.37928e-10	-1.48152	5.71241e-09	-2.37928e-10	-1.47362
6700310	chr12:6700310:C:T	3.53718e-09	-1.72789	-1.49867	1.46507e-08	-1.78646	-1.50431	8.40575e-10	-1.87374	-1.51619
6700374	chr12:6700374:G:A	6.20034e-08	-2.37928e-10	-0.362702	2.82882e-07	-2.37928e-10	-0.330226	1.62654e-08	-2.37928e-10	-0.427217
6700730	chr12:6700730:G:C	2.84789e-09	-1.92654	-1.51677	2.2224e-08	-1.34814	-1.52594	1.23377e-09	-1.67484	-1.33135
6700965	chr12:6700965:A:G	3.98079e-09	-1.77138	-1.33703	1.7968e-08	-1.77636	-1.3103	1.01849e-09	-1.87334	-1.3246
6701334	chr12:6701334:A:G	2.21452e-08	-2.37928e-10	-1.39227	9.67214e-08	-2.37928e-10	-1.40342	6.18268e-09	-2.37928e-10	-1.39451
6702165	chr12:6702165:T:C	1.82237e-08	-1.58717	-5.0546e-10	7.48174e-08	-1.6602	-5.0546e-10	4.4735e-09	-1.71809	-5.0546e-10
6702267	chr12:6702267:C:T	2.60007e-08	-1.23177	-5.0546e-10	1.24028e-07	-1.15475	-5.0546e-10	7.00617e-09	-1.26947	-5.0546e-10
6702427	chr12:6702427:T:C	1.96615e-08	-2.37928e-10	-1.51123	8.77419e-08	-2.37928e-10	-1.50085	5.48785e-09	-2.37928e-10	-1.51372
6702445	chr12:6702445:T:G	4.90436e-09	-1.8283	-1.07147	2.24679e-08	-1.83419	-1.02898	1.29327e-09	-1.90768	-1.0514
6702552	chr12:6702552:C:G	1.93902e-08	-2.37928e-10	-1.52512	8.55214e-08	-2.37928e-10	-1.52649	5.44133e-09	-2.37928e-10	-1.52224
6702916	chr12:6702916:A:C	3.97632e-08	-2.37928e-10	-0.80695	1.77004e-07	-2.37928e-10	-0.799083	1.05788e-08	-2.37928e-10	-0.85741
6703136	chr12:6703136:G:A	4.28945e-09	-1.79395	-1.23978	1.94129e-08	-1.80159	-1.20772	1.10473e-09	-1.88902	-1.22764
6704355	chr12:6704355:TTTTTTG:T	2.30394e-08	-2.37928e-10	-1.35269	1.04908e-07	-2.37928e-10	-1.32217	6.2018e-09	-2.37928e-10	-1.39142
6704358	chr12:6704358:TTTG:T	7.2257e-08	-2.37928e-10	-0.209662	3.3402e-07	-2.37928e-10	-0.164052	1.876e-08	-2.37928e-10	-0.284532
6704828	chr12:6704828:C:T	2.07186e-08	-2.37928e-10	-1.45886	9.11149e-08	-2.37928e-10	-1.46313	5.82583e-09	-2.37928e-10	-1.45396
6705130	chr12:6705130:C:T	4.03986e-09	-1.8394	-1.25428	1.83092e-08	-1.84403	-1.22382	1.06177e-09	-1.91301	-1.24331
6705231	chr12:6705231:G:A	2.14311e-08	-2.37928e-10	-1.42505	9.6171e-08	-2.37928e-10	-1.40913	5.89391e-09	-2.37928e-10	-1.44234
6705302	chr12:6705302:C:T	1.94051e-08	-2.37928e-10	-1.52435	8.54923e-08	-2.37928e-10	-1.52683	5.511e-09	-2.37928e-10	-1.50951
6705423	chr12:6705423:C:T	5.59172e-08	-2.37928e-10	-0.46602	2.61106e-07	-2.37928e-10	-0.410329	1.50904e-08	-2.37928e-10	-0.5022
6705662	chr12:6705662:C:G	5.44549e-08	-2.37928e-10	-0.492518	2.54395e-07	-2.37928e-10	-0.436367	1.47044e-08	-2.37928e-10	-0.528115
6705883	chr12:6705883:G:A	3.55035e-09	-1.85513	-1.36771	1.58697e-08	-1.86609	-1.34475	9.45568e-10	-1.92264	-1.34959
6706017	chr12:6706017:A:T	3.29341e-08	-2.37928e-10	-0.995383	1.5269e-07	-2.37928e-10	-0.946841	8.66352e-09	-2.37928e-10	-1.05714
6706922	chr12:6706922:C:T	1.36335e-08	-1.87736	-5.0546e-10	6.4464e-08	-1.80915	-5.0546e-10	4.06667e-09	-1.81344	-5.0546e-10
6707305	chr12:6707305:G:A	1.99429e-08	-2.37928e-10	-1.49702	8.89802e-08	-2.37928e-10	-1.48684	5.5202e-09	-2.37928e-10	-1.50785
6707388	chr12:6707388:AT:A	1.93839e-08	-2.37928e-10	-1.52545	8.58076e-08	-2.37928e-10	-1.52315	5.41641e-09	-2.37928e-10	-1.52683
6707518	chr12:6707518:G:A	3.38282e-09	-1.75325	-1.51793	1.54451e-08	-1.72313	-1.51483	9.9436e-10	-1.70396	-1.51795
6708098	chr12:6708098:G:A	7.43942e-09	-1.70855	-0.774547	3.14186e-08	-1.77455	-0.7533	1.94009e-09	-1.84299	-0.710531
6708182	chr12:6708182:TG:T	2.90846e-09	-1.93041	-1.49186	1.2932e-08	-1.93051	-1.48504	8.09043e-10	-1.92306	-1.50511
6708513	chr12:6708513:T:C	3.44464e-08	-0.950486	-5.0546e-10	1.55147e-07	-0.93088	-5.0546e-10	1.09286e-08	-0.824875	-5.0546e-10
6709042	chr12:6709042:A:G	2.97019e-07	-2.37928e-10	1.2039	1.20046e-06	-2.37928e-10	1.11521	8.79336e-08	-2.37928e-10	1.26032
6709086	chr12:6709086:C:T	4.25482e-09	-1.54732	-1.49451	2.61681e-08	-1.24246	-1.46826	1.42679e-09	-1.33401	-1.52682
6709349	chr12:6709349:A:T	3.80108e-07	-2.37928e-10	1.45056	1.53143e-06	-2.37928e-10	1.3587	1.12841e-07	-2.37928e-10	1.50972
6709534	chr12:6709534:T:C	1.06042e-08	-1.93553	-0.193114	4.85933e-08	-1.90597	-0.185794	3.38179e-09	-1.93372	-0.0641386
6709785	chr12:6709785:A:C	1.93577e-08	-2.37928e-10	-1.5268	8.55309e-08	-2.37928e-10	-1.52638	5.45181e-09	-2.37928e-10	-1.52031
6709827	chr12:6709827:T:C	3.21764e-09	-1.84957	-1.47167	1.44935e-08	-1.88191	-1.41965	8.09708e-10	-1.91484	-1.5125
6710039	chr12:6710039:G:A	5.11384e-09	-1.35755	-1.50039	1.86624e-08	-1.58419	-1.46455	1.13204e-09	-1.57171	-1.52052
6710076	chr12:6710076:T:C	1.95801e-08	-2.37928e-10	-1.51538	8.73811e-08	-2.37928e-10	-1.50498	5.41646e-09	-2.37928e-10	-1.52682
6710106	chr12:6710106:C:G	1.95592e-08	-1.51645	-5.0546e-10	6.35958e-08	-1.82271	-5.0546e-10	4.11265e-09	-1.80219	-5.0546e-10
6710247	chr12:6710247:A:G	2.12406e-08	-2.37928e-10	-1.43398	9.27242e-08	-2.37928e-10	-1.44562	5.92919e-09	-2.37928e-10	-1.43637
6711004	chr12:6711004:T:G	2.79955e-09	-1.93553	-1.5249	1.23512e-08	-1.93508	-1.52642	8.04541e-10	-1.9198	-1.51394
6711185	chr12:6711185:G:A	2.66715e-07	-2.37928e-10	1.09629	1.08295e-06	-2.37928e-10	1.01219	7.86168e-08	-2.37928e-10	1.14833
6711301	chr12:6711301:G:A	3.38326e-07	-2.37928e-10	1.33412	1.36915e-06	-2.37928e-10	1.24669	9.98632e-08	-2.37928e-10	1.38754
6711898	chr12:6711898:C:T	4.25406e-08	-0.739433	-5.0546e-10	1.84996e-07	-0.754918	-5.0546e-10	1.3537e-08	-0.61083	-5.0546e-10
6711957	chr12:6711957:G:A	2.16005e-08	-2.37928e-10	-1.41717	9.71991e-08	-2.37928e-10	-1.39849	5.88415e-09	-2.37928e-10	-1.444
6712145	chr12:6712145:C:T	1.98824e-08	-2.37928e-10	-1.50006	8.76236e-08	-2.37928e-10	-1.5022	5.57452e-09	-2.37928e-10	-1.49805
6712324	chr12:6712324:A:C	2.29237e-08	-2.37928e-10	-1.35772	1.03649e-07	-2.37928e-10	-1.33425	6.19484e-09	-2.37928e-10	-1.39254
6712619	chr12:6712619:G:A	2.25102e-08	-2.37928e-10	-1.37592	9.79304e-08	-2.37928e-10	-1.391	6.28411e-09	-2.37928e-10	-1.37824
6712929	chr12:6712929:G:A	3.60959e-09	-1.92031	-1.28599	1.70639e-08	-1.83626	-1.30203	1.06137e-09	-1.92784	-1.22887
6712945	chr12:6712945:C:T	2.83822e-08	-2.37928e-10	-1.14413	1.26539e-07	-2.37928e-10	-1.1347	7.74675e-09	-2.37928e-10	-1.16899
6713109	chr12:6713109:G:A	3.08016e-09	-1.8439	-1.521	1.38333e-08	-1.83035	-1.51782	8.80234e-10	-1.82254	-1.52129
6713147	chr12:6713147:A:G	3.91343e-09	-1.72306	-1.40242	1.42997e-08	-1.89256	-1.42245	1.105e-09	-1.77626	-1.34015
6713241	chr12:6713241:C:A	9.38499e-08	0.0518054	-5.0546e-10	1.39181e-06	1.26311	-5.0546e-10	6.83161e-08	1.00789	-5.0546e-10
6713378	chr12:6713378:G:A	1.00664e-08	-1.93315	-0.247533	4.70681e-08	-1.92277	-0.200888	2.95591e-09	-1.90558	-0.226878
6713492	chr12:6713492:T:C	2.00033e-08	-2.37928e-10	-1.494	8.76773e-08	-2.37928e-10	-1.50159	5.7379e-09	-2.37928e-10	-1.46917
6713517	chr12:6713517:A:G	1.99633e-08	-2.37928e-10	-1.496	8.75778e-08	-2.37928e-10	-1.50273	5.7047e-09	-2.37928e-10	-1.47497
6713624	chr12:6713624:A:G	1.99023e-08	-2.37928e-10	-1.49906	8.92677e-08	-2.37928e-10	-1.48361	5.43312e-09	-2.37928e-10	-1.52375
6713681	chr12:6713681:G:A	5.44911e-09	-1.88753	-0.906912	2.34946e-08	-1.93317	-0.885311	1.54672e-09	-1.93552	-0.844601
6713917	chr12:6713917:T:A	5.82546e-09	-1.9338	-0.793857	2.66813e-08	-1.8999	-0.791396	2.04558e-09	-1.88971	-0.610865
6714036	chr12:6714036:T:C	3.62002e-09	-1.82513	-1.37828	1.62414e-08	-1.83612	-1.35157	9.14451e-10	-1.91739	-1.3883
6714045	chr12:6714045:G:A	3.14797e-08	-1.04055	-5.0546e-10	1.08934e-07	-1.28451	-5.0546e-10	6.89552e-09	-1.28539	-5.0546e-10
6714107	chr12:6714107:T:C	1.97152e-08	-2.37928e-10	-1.5085	8.82059e-08	-2.37928e-10	-1.49558	5.4195e-09	-2.37928e-10	-1.52626
6714301	chr12:6714301:T:G	2.09981e-08	-2.37928e-10	-1.44546	9.22565e-08	-2.37928e-10	-1.45068	6.00827e-09	-2.37928e-10	-1.42312
6714610	chr12:6714610:C:T	1.96797e-08	-2.37928e-10	-1.5103	8.79964e-08	-2.37928e-10	-1.49796	5.41799e-09	-2.37928e-10	-1.52653
6715016	chr12:6715016:G:A	1.97207e-08	-2.37928e-10	-1.50822	8.77875e-08	-2.37928e-10	-1.50033	5.4693e-09	-2.37928e-10	-1.51711
6715540	chr12:6715540:T:C	4.4138e-09	-1.84573	-1.15942	2.00352e-08	-1.88075	-1.09701	1.08011e-09	-1.92102	-1.21818
6715762	chr12:6715762:G:A	1.307e-07	-2.37928e-10	0.383011	5.37642e-07	-2.37928e-10	0.311938	4.30738e-08	-2.37928e-10	0.546656
6716085	chr12:6716085:C:G	1.97656e-08	-2.37928e-10	-1.50595	8.84929e-08	-2.37928e-10	-1.49233	5.42241e-09	-2.37928e-10	-1.52572
6716087	chr12:6716087:G:A	2.0766e-08	-2.37928e-10	-1.45658	9.32148e-08	-2.37928e-10	-1.44035	5.55931e-09	-2.37928e-10	-1.50079
6716191	chr12:6716191:C:T	1.76804e-08	-1.61743	-5.0546e-10	5.81679e-08	-1.91192	-5.0546e-10	3.82836e-09	-1.87382	-5.0546e-10
6716299	chr12:6716299:C:T	1.39232e-07	-2.37928e-10	0.446247	6.17022e-07	-2.37928e-10	0.44965	4.47886e-08	-2.37928e-10	0.585693
6716333	chr12:6716333:T:A	3.25086e-08	-1.00839	-5.0546e-10	1.39197e-07	-1.03937	-5.0546e-10	8.7771e-09	-1.04411	-5.0546e-10
6716449	chr12:6716449:C:T	4.15923e-09	-1.53958	-1.52499	2.49998e-08	-1.23831	-1.51807	1.40771e-09	-1.35486	-1.51944
6716551	chr12:6716551:T:C	6.86523e-08	-2.37928e-10	-0.260836	2.79691e-07	-2.37928e-10	-0.341569	2.22138e-08	-2.37928e-10	-0.115548
6716613	chr12:6716613:T:TC	1.96868e-08	-1.48244	-0.0275033	5.00805e-08	-1.93502	-0.126606	7.21956e-09	-1.90047	0.661004
6716979	chr12:6716979:G:A	2.8071e-09	-1.93492	-1.52283	1.25716e-08	-1.93347	-1.51034	8.13173e-10	-1.89696	-1.52611
6717098	chr12:6717098:C:T	3.11411e-09	-1.9026	-1.45135	1.48476e-08	-1.8228	-1.45462	8.82614e-10	-1.92035	-1.42078
6717101	chr12:6717101:TCC:T	2.5704e-08	-1.28618	0.0429385	5.47805e-08	-1.91358	-0.0583389	8.33071e-09	-1.83588	0.739571
6717170	chr12:6717170:A:G	2.22936e-08	-1.38559	-5.0546e-10	2.03586e-07	-0.659166	-5.0546e-10	1.12716e-08	-0.793977	-5.0546e-10
6717524	chr12:6717524:C:T	1.96398e-08	-2.37928e-10	-1.51233	8.77727e-08	-2.37928e-10	-1.5005	5.41694e-09	-2.37928e-10	-1.52673
6717619	chr12:6717619:C:T	3.68956e-08	-2.37928e-10	-0.881799	1.66392e-07	-2.37928e-10	-0.860907	9.75863e-09	-2.37928e-10	-0.938107
6718064	chr12:6718064:A:G	2.87087e-09	-1.92663	-1.50864	1.29014e-08	-1.93166	-1.48626	7.87774e-10	-1.93014	-1.52467
6718080	chr12:6718080:T:C	2.11451e-08	-2.37928e-10	-1.43848	9.06356e-08	-2.37928e-10	-1.46841	6.55525e-09	-2.37928e-10	-1.33599
6718838	chr12:6718838:C:T	2.06062e-08	-2.37928e-10	-1.4643	8.87883e-08	-2.37928e-10	-1.489	6.33997e-09	-2.37928e-10	-1.36939
6719415	chr12:6719415:TATG:T	2.79258e-08	-2.37928e-10	-1.16034	1.27667e-07	-2.37928e-10	-1.12583	7.41062e-09	-2.37928e-10	-1.21334
6719539	chr12:6719539:C:T	2.01363e-08	-2.37928e-10	-1.48737	8.81261e-08	-2.37928e-10	-1.49649	5.69019e-09	-2.37928e-10	-1.47752
6719569	chr12:6719569:C:T	2.64643e-08	-2.37928e-10	-1.2141	1.12636e-07	-2.37928e-10	-1.25109	8.11994e-09	-2.37928e-10	-1.12194
6719573	chr12:6719573:G:T	5.78653e-09	-1.20761	-1.52674	1.36928e-08	-1.83164	-1.52675	9.13754e-10	-1.78998	-1.51647
6719809	chr12:6719809:A:G	2.80768e-09	-1.93241	-1.52512	1.25486e-08	-1.91897	-1.52668	8.29208e-10	-1.87989	-1.52366
6719828	chr12:6719828:A:ATCCAGC	2.99842e-08	-2.37928e-10	-1.08922	1.36924e-07	-2.37928e-10	-1.05583	7.9093e-09	-2.37928e-10	-1.14822
6720306	chr12:6720306:C:T	8.03982e-09	-0.90433	-1.50115	3.85815e-08	-0.818596	-1.50389	2.18455e-09	-0.929619	-1.50523
6720435	chr12:6720435:A:AATAG	3.56337e-08	0.606274	-1.52287	3.90836e-07	1.50695	-1.51391	2.6685e-08	1.59454	-1.5267
6720743	chr12:6720743:T:A	2.13191e-08	-2.37928e-10	-1.43029	9.19789e-08	-2.37928e-10	-1.4537	6.46546e-09	-2.37928e-10	-1.34979
6720748	chr12:6720748:T:C	2.07078e-08	-2.37928e-10	-1.45938	8.93208e-08	-2.37928e-10	-1.48302	6.31175e-09	-2.37928e-10	-1.37385
6720761	chr12:6720761:A:G	1.73445e-07	-2.37928e-10	0.665968	8.18402e-07	-2.37928e-10	0.7321	4.39566e-08	-2.37928e-10	0.566943
6720803	chr12:6720803:C:CT	2.98801e-09	-1.91057	-1.48471	1.61327e-08	-1.68904	-1.50537	1.07192e-09	-1.7393	-1.4075
6721281	chr12:6721281:T:C	3.3109e-09	-1.92839	-1.36428	1.49425e-08	-1.88095	-1.39009	1.05376e-09	-1.86627	-1.29762
6721621	chr12:6721621:C:T	1.97526e-08	-2.37928e-10	-1.50661	8.78062e-08	-2.37928e-10	-1.50012	5.45809e-09	-2.37928e-10	-1.51916
6721719	chr12:6721719:G:A	6.19943e-09	-1.90255	-0.762884	3.44456e-08	-1.74749	-0.688387	1.69505e-09	-1.77137	-0.917169
6721756	chr12:6721756:C:G	1.98007e-08	-2.37928e-10	-1.50417	8.784e-08	-2.37928e-10	-1.49974	5.48263e-09	-2.37928e-10	-1.51467
6721859	chr12:6721859:A:C	1.95537e-08	-2.37928e-10	-1.51673	8.66389e-08	-2.37928e-10	-1.51351	5.43565e-09	-2.37928e-10	-1.52328
6721911	chr12:6721911:G:A	1.9523e-08	-2.37928e-10	-1.5183	8.6528e-08	-2.37928e-10	-1.51479	5.43294e-09	-2.37928e-10	-1.52378
6721920	chr12:6721920:G:A	5.27353e-09	-1.84888	-0.978311	3.01781e-08	-1.64522	-0.922921	1.57791e-09	-1.67483	-1.08532
6721939	chr12:6721939:A:T	1.9588e-08	-2.37928e-10	-1.51497	8.68642e-08	-2.37928e-10	-1.51091	5.4442e-09	-2.37928e-10	-1.52171
6722301	chr12:6722301:A:T	1.98345e-08	-2.37928e-10	-1.50247	8.81604e-08	-2.37928e-10	-1.4961	5.48726e-09	-2.37928e-10	-1.51383
6722306	chr12:6722306:A:T	1.99647e-08	-2.37928e-10	-1.49593	8.89169e-08	-2.37928e-10	-1.48755	5.52577e-09	-2.37928e-10	-1.50684
6722437	chr12:6722437:A:G	1.94131e-08	-2.37928e-10	-1.52394	8.58769e-08	-2.37928e-10	-1.52234	5.41757e-09	-2.37928e-10	-1.52661
6722442	chr12:6722442:T:C	1.96138e-08	-2.37928e-10	-1.51366	8.69067e-08	-2.37928e-10	-1.51042	5.44872e-09	-2.37928e-10	-1.52088
6722444	chr12:6722444:T:C	1.94817e-08	-2.37928e-10	-1.52042	8.62413e-08	-2.37928e-10	-1.51811	5.42609e-09	-2.37928e-10	-1.52504
6722535	chr12:6722535:C:T	5.29584e-09	-1.38408	-1.43889	4.20356e-08	-0.839594	-1.39714	1.67801e-09	-1.19661	-1.50204
6722584	chr12:6722584:G:A	1.93885e-08	-2.37928e-10	-1.52521	8.57446e-08	-2.37928e-10	-1.52388	5.41639e-09	-2.37928e-10	-1.52683
6722640	chr12:6722640:A:G	5.34815e-09	-1.34902	-1.46412	4.34955e-08	-0.775187	-1.42741	1.74608e-09	-1.14354	-1.51534
6722810	chr12:6722810:C:T	5.28013e-09	-1.40718	-1.41876	3.29353e-08	-1.02641	-1.4543	2.62641e-09	-0.91536	-1.33528
6722930	chr12:6722930:C:T	6.41507e-09	-1.52589	-1.10535	2.15888e-08	-1.68836	-1.21472	1.92651e-09	-1.68584	-0.874707
6723013	chr12:6723013:TTC:T	2.63273e-08	-2.37928e-10	-1.21929	1.11336e-07	-2.37928e-10	-1.2627	8.11272e-09	-2.37928e-10	-1.12283
6723492	chr12:6723492:C:G	1.95825e-08	-1.51526	-5.0546e-10	1.22113e-07	-1.17031	-5.0546e-10	7.87006e-09	-1.15319	-5.0546e-10
6724297	chr12:6724297:G:A	6.21746e-08	0.214429	-0.574373	7.54741e-07	1.21968	-0.568558	4.26697e-08	1.01377	-0.476542
6724490	chr12:6724490:G:A	2.09994e-08	-2.37928e-10	-1.4454	9.07812e-08	-2.37928e-10	-1.4668	6.32387e-09	-2.37928e-10	-1.37193
6724836	chr12:6724836:A:G	1.9503e-08	-2.37928e-10	-1.51932	8.63948e-08	-2.37928e-10	-1.51633	5.42784e-09	-2.37928e-10	-1.52472
6725047	chr12:6725047:C:G	1.13306e-07	1.11112	-0.870923	1.15181e-06	1.99629	-0.922456	6.63266e-08	1.79057	-0.812237
6725347	chr12:6725347:T:C	1.70402e-08	-1.65432	-5.0546e-10	1.14191e-07	-1.23738	-5.0546e-10	5.94571e-09	-1.43359	-5.0546e-10
6725351	chr12:6725351:A:G	3.38985e-09	-1.74774	-1.52137	2.31562e-08	-1.31197	-1.52102	1.16988e-09	-1.55561	-1.50376
6725482	chr12:6725482:A:G	4.59995e-08	-2.37928e-10	-0.661261	2.15707e-07	-2.37928e-10	-0.601333	1.17441e-08	-2.37928e-10	-0.752908
6725915	chr12:6725915:G:A	4.00005e-09	-1.5963	-1.50729	2.34862e-08	-1.30298	-1.51586	1.52938e-09	-1.30127	-1.49013
6726096	chr12:6726096:T:C	7.80272e-08	-2.37928e-10	-0.132834	3.44559e-07	-2.37928e-10	-0.132989	2.34272e-08	-2.37928e-10	-0.0623604
6726170	chr12:6726170:C:T	2.11024e-08	-2.37928e-10	-1.4405	9.09764e-08	-2.37928e-10	-1.46465	6.24081e-09	-2.37928e-10	-1.38515
6726370	chr12:6726370:G:A	1.30331e-07	1.48001	-1.09983	1.17383e-06	2.24576	-1.15298	7.12637e-08	2.07692	-1.02679
6726885	chr12:6726885:G:T	4.94485e-09	-1.67991	-1.21164	2.79331e-08	-1.42558	-1.21986	1.84358e-09	-1.42721	-1.17734
6726939	chr12:6726939:C:T	3.21063e-09	-1.8268	-1.49663	1.43755e-08	-1.82724	-1.48249	9.47699e-10	-1.76005	-1.50993
6727376	chr12:6727376:A:G	4.41707e-09	-1.67287	-1.33155	2.50772e-08	-1.41497	-1.33833	1.64023e-09	-1.41604	-1.30539
6727428	chr12:6727428:T:C	2.58008e-08	-2.37928e-10	-1.23949	1.15818e-07	-2.37928e-10	-1.22324	7.0077e-09	-2.37928e-10	-1.26925
6727671	chr12:6727671:G:T	2.91147e-09	-1.92658	-1.49465	1.31036e-08	-1.9078	-1.49456	8.21057e-10	-1.92631	-1.48711
6727686	chr12:6727686:A:G	5.0781e-09	-1.33816	-1.5268	1.94815e-08	-1.47985	-1.52594	1.18752e-09	-1.51819	-1.5262
6727747	chr12:6727747:G:T	4.92347e-09	-1.6848	-1.21108	2.76801e-08	-1.43453	-1.22001	1.83564e-09	-1.43158	-1.17729
6727813	chr12:6727813:A:T	3.20223e-09	-1.82007	-1.50598	1.42994e-08	-1.821	-1.49404	9.4964e-10	-1.75142	-1.51651
6728432	chr12:6728432:C:T	2.71774e-08	-2.37928e-10	-1.18751	1.22062e-07	-2.37928e-10	-1.17073	7.35067e-09	-2.37928e-10	-1.22147
6728584	chr12:6728584:C:A	2.09704e-08	-2.37928e-10	-1.44678	9.03195e-08	-2.37928e-10	-1.4719	6.26108e-09	-2.37928e-10	-1.38191
6728839	chr12:6728839:G:T	3.34066e-08	-2.37928e-10	-0.981138	1.52279e-07	-2.37928e-10	-0.94954	9.50205e-09	-2.37928e-10	-0.964751
6728888	chr12:6728888:C:T	1.46764e-07	1.00289	-0.503954	1.87436e-06	2.06492	-0.504155	7.35107e-08	1.69417	-0.613
6728990	chr12:6728990:T:C	4.9227e-09	-1.69358	-1.20245	2.75816e-08	-1.44677	-1.21134	1.82365e-09	-1.44738	-1.16804
6728994	chr12:6728994:G:C	3.53265e-08	-2.37928e-10	-0.925257	1.64689e-07	-2.37928e-10	-0.871194	9.24661e-09	-2.37928e-10	-0.992003
6729112	chr12:6729112:C:T	6.82921e-08	-2.37928e-10	-0.266097	3.14124e-07	-2.37928e-10	-0.225466	2.15333e-08	-2.37928e-10	-0.146659
6729630	chr12:6729630:C:T	1.32385e-08	-1.90676	-5.0546e-10	6.72635e-08	-1.76664	-5.0546e-10	4.11262e-09	-1.8022	-5.0546e-10
6729670	chr12:6729670:A:G	1.94785e-08	-2.37928e-10	-1.52058	8.5609e-08	-2.37928e-10	-1.52546	5.61832e-09	-2.37928e-10	-1.49023
6729712	chr12:6729712:C:T	4.00836e-09	-1.8625	-1.23901	1.54151e-08	-1.9321	-1.30781	1.27789e-09	-1.90882	-1.06223
6729737	chr12:6729737:T:C	4.00247e-09	-1.79122	-1.31176	1.59563e-08	-1.84964	-1.35576	1.11659e-09	-1.87329	-1.23269
6730222	chr12:6730222:G:A	9.09556e-08	1.25614	-1.23566	1.43913e-06	2.48553	-1.18899	4.78846e-08	2.01931	-1.36677
6730234	chr12:6730234:C:T	5.31941e-08	-2.37928e-10	-0.515944	2.34801e-07	-2.37928e-10	-0.516517	1.59085e-08	-2.37928e-10	-0.449407
6730287	chr12:6730287:G:A	3.7417e-09	-1.67656	-1.49379	2.17254e-08	-1.4097	-1.48707	1.29525e-09	-1.45252	-1.50503
6730747	chr12:6730747:C:T	5.66927e-08	0.742865	-1.19511	3.91086e-07	1.25588	-1.26221	2.89967e-08	1.20739	-1.05647
6730891	chr12:6730891:C:T	2.07065e-08	-0.824607	-0.634838	1.48345e-07	-0.327949	-0.647767	1.19899e-08	-0.205506	-0.526692
6730955	chr12:6730955:C:T	7.0291e-09	-1.02	-1.51983	4.01837e-08	-0.785034	-1.49676	2.45692e-09	-0.79055	-1.5268
6731205	chr12:6731205:G:T	3.81505e-09	-1.66373	-1.48721	2.16561e-08	-1.39986	-1.5001	1.42692e-09	-1.39714	-1.4636
6731308	chr12:6731308:C:T	2.06585e-08	-2.37928e-10	-1.46176	8.95773e-08	-2.37928e-10	-1.48015	5.99125e-09	-2.37928e-10	-1.42596
6731367	chr12:6731367:G:A	1.98275e-08	-2.37928e-10	-1.50282	8.79641e-08	-2.37928e-10	-1.49833	5.48861e-09	-2.37928e-10	-1.51358
6731485	chr12:6731485:C:T	2.19343e-08	-2.37928e-10	-1.40184	9.37977e-08	-2.37928e-10	-1.43411	6.62749e-09	-2.37928e-10	-1.32503
6731522	chr12:6731522:C:T	4.1947e-08	0.272498	-1.02598	2.51837e-07	0.665557	-1.11203	2.09916e-08	0.672417	-0.844554
6731780	chr12:6731780:A:G	2.14629e-08	-2.37928e-10	-1.42357	9.27486e-08	-2.37928e-10	-1.44536	6.10949e-09	-2.37928e-10	-1.40642
6732009	chr12:6732009:T:C	1.73548e-08	-1.63602	-5.0546e-10	6.90105e-08	-1.741	-5.0546e-10	4.33825e-09	-1.74879	-5.0546e-10
6732389	chr12:6732389:G:A	3.34825e-07	0.850681	0.473037	4.37025e-06	1.91834	0.488979	1.55156e-07	1.53303	0.295143
6732598	chr12:6732598:A:G	1.17676e-07	0.278041	-5.0546e-10	1.47156e-06	1.31882	-5.0546e-10	7.54876e-08	1.10771	-5.0546e-10
6732599	chr12:6732599:T:C	1.18397e-07	0.284155	-5.0546e-10	1.48489e-06	1.32784	-5.0546e-10	7.61311e-08	1.1162	-5.0546e-10
6732613	chr12:6732613:T:G	1.94602e-08	-2.37928e-10	-1.52152	8.61575e-08	-2.37928e-10	-1.51908	5.42254e-09	-2.37928e-10	-1.5257
6732647	chr12:6732647:A:G	4.95251e-08	0.146706	-0.734118	2.61327e-07	0.433269	-0.842751	2.34904e-08	0.45726	-0.516925
6732716	chr12:6732716:CTA:C	7.48207e-08	0.573025	-0.747822	4.18535e-07	0.915393	-0.853886	3.71938e-08	0.936907	-0.537025
6733184	chr12:6733184:T:C	8.35237e-09	-1.7913	-0.576046	2.91381e-08	-1.92814	-0.675061	2.71443e-09	-1.90175	-0.315925
6733503	chr12:6733503:A:G	3.2081e-09	-1.79754	-1.52668	2.0171e-08	-1.44428	-1.52673	1.14464e-09	-1.55592	-1.52524
6733705	chr12:6733705:C:T	2.35079e-08	-2.37928e-10	-1.33256	1.05225e-07	-2.37928e-10	-1.31915	6.40432e-09	-2.37928e-10	-1.35929
6733952	chr12:6733952:C:T	2.02205e-08	-2.37928e-10	-1.4832	8.78871e-08	-2.37928e-10	-1.4992	6.00996e-09	-2.37928e-10	-1.42284
6734113	chr12:6734113:C:T	2.15944e-08	-2.37928e-10	-1.41746	9.68026e-08	-2.37928e-10	-1.40258	5.87358e-09	-2.37928e-10	-1.4458
6734681	chr12:6734681:A:G	4.83336e-09	-1.39989	-1.51446	4.24978e-08	-0.713178	-1.51262	2.12531e-09	-0.938141	-1.5242
6734712	chr12:6734712:C:T	2.01896e-08	-2.37928e-10	-1.48472	8.77799e-08	-2.37928e-10	-1.50042	5.99673e-09	-2.37928e-10	-1.42504
6735466	chr12:6735466:A:G	2.13761e-08	-2.37928e-10	-1.42762	9.20212e-08	-2.37928e-10	-1.45324	6.51832e-09	-2.37928e-10	-1.34164
6735655	chr12:6735655:C:T	2.10071e-08	-2.37928e-10	-1.44503	9.08359e-08	-2.37928e-10	-1.4662	6.32014e-09	-2.37928e-10	-1.37252
6736128	chr12:6736128:C:T	1.0451e-07	1.13125	-0.971856	6.92829e-07	1.62658	-1.06105	6.09005e-08	1.73449	-0.841511
6736153	chr12:6736153:G:T	2.15273e-08	-2.37928e-10	-1.42057	9.25928e-08	-2.37928e-10	-1.44704	6.58247e-09	-2.37928e-10	-1.33185
6736192	chr12:6736192:G:A	2.02066e-08	-2.37928e-10	-1.48388	8.93944e-08	-2.37928e-10	-1.4822	5.66051e-09	-2.37928e-10	-1.48275
6736728	chr12:6736728:A:G	2.46719e-08	-2.37928e-10	-1.28423	1.04743e-07	-2.37928e-10	-1.32375	7.77539e-09	-2.37928e-10	-1.1653
6736735	chr12:6736735:C:T	2.0047e-08	-2.37928e-10	-1.49181	8.73713e-08	-2.37928e-10	-1.50509	5.77577e-09	-2.37928e-10	-1.46259
6736879	chr12:6736879:C:T	5.47321e-08	0.370185	-0.857625	4.08669e-07	0.962608	-0.924955	2.75267e-08	0.869654	-0.770757
6736974	chr12:6736974:C:T	2.4219e-08	-2.37928e-10	-1.30275	1.03004e-07	-2.37928e-10	-1.34049	7.59462e-09	-2.37928e-10	-1.18882
6737142	chr12:6737142:A:AAAAT	2.07733e-08	-2.37928e-10	-1.45622	8.97731e-08	-2.37928e-10	-1.47797	6.25092e-09	-2.37928e-10	-1.38353
6737311	chr12:6737311:T:TCTC	7.85344e-08	0.734799	-0.861153	4.55941e-07	1.10729	-0.960184	4.01984e-08	1.13498	-0.657415
6737936	chr12:6737936:A:G	6.58455e-09	-1.77794	-0.82722	2.22729e-08	-1.92843	-0.943455	2.25417e-09	-1.89642	-0.507053
6738031	chr12:6738031:T:G	1.95112e-08	-2.37928e-10	-1.5189	8.63964e-08	-2.37928e-10	-1.51631	5.42972e-09	-2.37928e-10	-1.52437
6738139	chr12:6738139:G:A	1.98163e-08	-2.37928e-10	-1.50338	8.66002e-08	-2.37928e-10	-1.51395	5.67546e-09	-2.37928e-10	-1.48011
6738231	chr12:6738231:C:T	3.1039e-09	-1.83539	-1.52184	1.77002e-08	-1.57613	-1.52555	9.88023e-10	-1.71178	-1.51653
6738252	chr12:6738252:G:A	7.71608e-08	0.53717	-0.681169	3.99828e-07	0.837567	-0.821787	4.52141e-08	1.00757	-0.412418
6738515	chr12:6738515:G:A	9.06594e-08	0.687934	-0.670715	4.71113e-07	0.992339	-0.812496	5.36904e-08	1.16889	-0.401918
6738643	chr12:6738643:A:G	5.50344e-08	-2.37928e-10	-0.481932	2.08834e-07	-2.37928e-10	-0.633716	2.04893e-08	-2.37928e-10	-0.196354
6738666	chr12:6738666:CA:C	2.70468e-08	-2.37928e-10	-1.19232	1.25998e-07	-2.37928e-10	-1.13899	7.17663e-09	-2.37928e-10	-1.24543
6738729	chr12:6738729:A:G	4.5294e-08	-2.37928e-10	-0.676718	1.74568e-07	-2.37928e-10	-0.812938	1.64326e-08	-2.37928e-10	-0.416991
6739046	chr12:6739046:G:A	5.24346e-08	-2.37928e-10	-0.530324	2.01163e-07	-2.37928e-10	-0.671137	1.94803e-08	-2.37928e-10	-0.246857
6739584	chr12:6739584:G:A	1.08221e-07	0.194288	-5.0546e-10	1.31439e-06	1.20587	-5.0546e-10	6.74292e-08	0.994819	-5.0546e-10
6739726	chr12:6739726:G:A	1.21663e-08	-0.687094	-1.30413	8.64566e-08	-0.209419	-1.30619	6.56683e-09	-0.067454	-1.26677
6739781	chr12:6739781:T:C	4.49824e-09	-1.46861	-1.5176	2.13249e-08	-1.39542	-1.51996	1.42716e-09	-1.3439	-1.51667
6739790	chr12:6739790:G:A	7.89138e-09	-0.898172	-1.52595	8.72046e-08	0.0146049	-1.5216	5.21433e-09	-0.0382655	-1.52658
6739933	chr12:6739933:G:A	6.08602e-08	-2.37928e-10	-0.381312	2.62655e-07	-2.37928e-10	-0.404411	1.82491e-08	-2.37928e-10	-0.312146
6740189	chr12:6740189:C:T	6.08702e-08	0.296489	-0.677637	3.08901e-07	0.574788	-0.817021	3.52824e-08	0.756599	-0.409473
6740262	chr12:6740262:G:A	6.43495e-08	0.395892	-0.721454	4.65894e-07	0.961316	-0.792611	3.21746e-08	0.881221	-0.626303
6740477	chr12:6740477:G:A	5.04992e-08	0.0379314	-0.605865	2.38209e-07	0.245704	-0.747809	2.63671e-08	0.375067	-0.319208
6740545	chr12:6740545:C:G	8.94947e-08	0.691585	-0.687298	4.64505e-07	0.991714	-0.825996	5.3986e-08	1.19257	-0.420103
6740713	chr12:6740713:A:G	1.05799e-07	0.642263	-0.470614	5.3689e-07	0.939079	-0.628541	6.53067e-08	1.13857	-0.175737
6740878	chr12:6740878:C:T	2.28946e-08	-2.37928e-10	-1.35899	1.03037e-07	-2.37928e-10	-1.34016	6.19883e-09	-2.37928e-10	-1.3919
6740883	chr12:6740883:C:T	1.94126e-08	-2.37928e-10	-1.52397	8.58782e-08	-2.37928e-10	-1.52232	5.41731e-09	-2.37928e-10	-1.52666
6740935	chr12:6740935:A:G	3.82296e-09	-1.62715	-1.52172	1.81734e-08	-1.55176	-1.52354	1.21668e-09	-1.4988	-1.52133
6741071	chr12:6741071:C:T	2.03104e-08	-2.37928e-10	-1.47876	8.82892e-08	-2.37928e-10	-1.49464	5.86596e-09	-2.37928e-10	-1.44709
6741190	chr12:6741190:A:G	3.97412e-09	-1.59612	-1.51396	1.89576e-08	-1.51609	-1.51696	1.27467e-09	-1.46021	-1.51336
6741293	chr12:6741293:T:G	4.20303e-09	-1.54728	-1.5068	1.97418e-08	-1.48225	-1.51026	1.31944e-09	-1.43336	-1.50569
6741472	chr12:6741472:G:T	2.89652e-08	-2.37928e-10	-1.1238	1.33865e-07	-2.37928e-10	-1.07842	7.77355e-09	-2.37928e-10	-1.16553
6741539	chr12:6741539:C:T	4.4388e-09	-1.49505	-1.50446	2.09432e-08	-1.42531	-1.50813	1.40495e-09	-1.37295	-1.50331
6741547	chr12:6741547:T:C	8.38351e-08	0.48548	-0.54652	4.34374e-07	0.795448	-0.696797	5.25647e-08	1.0004	-0.254614
6741559	chr12:6741559:A:C	1.03883e-07	0.533032	-0.379657	5.40377e-07	0.859972	-0.542959	6.71821e-08	1.05936	-0.0682157
6741745	chr12:6741745:G:A	3.74339e-08	-0.17079	-0.696524	1.75316e-07	0.0221285	-0.830791	1.90592e-08	0.153897	-0.422608
6741750	chr12:6741750:T:C	6.8555e-08	0.393994	-0.656249	3.5632e-07	0.69998	-0.799406	4.18347e-08	0.902489	-0.385023
6741917	chr12:6741917:C:A	1.55772e-08	-1.74408	-5.0546e-10	6.31011e-08	-1.83052	-5.0546e-10	3.97676e-09	-1.83579	-5.0546e-10
6742022	chr12:6742022:A:AGGCT	1.96203e-08	-2.37928e-10	-1.51333	8.73085e-08	-2.37928e-10	-1.50581	5.57333e-09	-2.37928e-10	-1.49827
6742262	chr12:6742262:C:T	4.24603e-09	-1.83517	-1.20873	1.87737e-08	-1.81488	-1.22792	1.29278e-09	-1.76453	-1.19493
6742396	chr12:6742396:T:C	5.20297e-08	-0.207817	-0.330259	2.35195e-07	-0.0209834	-0.493855	2.86985e-08	0.151389	-0.0108043
6742421	chr12:6742421:G:A	1.94122e-08	-2.37928e-10	-1.52399	8.55011e-08	-2.37928e-10	-1.52672	5.5611e-09	-2.37928e-10	-1.50046
6742463	chr12:6742463:T:C	2.24294e-08	-2.37928e-10	-1.37952	1.0146e-07	-2.37928e-10	-1.35559	6.34899e-09	-2.37928e-10	-1.36796
6742472	chr12:6742472:G:A	2.73625e-08	-0.53217	-0.648546	1.20309e-07	-0.403387	-0.7818	1.26353e-08	-0.31531	-0.364457
6742483	chr12:6742483:A:G	5.5101e-08	-0.16358	-0.317144	2.49241e-07	0.024411	-0.481245	3.05349e-08	0.198357	0.00425457
6742570	chr12:6742570:G:A	3.3046e-08	-0.309272	-0.682718	2.08349e-07	0.112889	-0.748928	1.42648e-08	0.021831	-0.580293
6742592	chr12:6742592:G:A	2.63976e-08	-0.514679	-0.70194	1.16467e-07	-0.385664	-0.83198	1.21082e-08	-0.297156	-0.425217
6742647	chr12:6742647:G:A	2.40918e-08	-0.642922	-0.665099	1.05736e-07	-0.517068	-0.797239	1.09931e-08	-0.435911	-0.383078
6742675	chr12:6742675:G:A	4.45325e-09	-1.85469	-1.14157	1.77959e-08	-1.91364	-1.18265	1.41644e-09	-1.93252	-0.935589
6742738	chr12:6742738:T:C	9.72245e-09	-0.689074	-1.52638	1.08325e-07	0.235932	-1.52605	6.77975e-09	0.217502	-1.51982
6742746	chr12:6742746:G:A	9.92656e-08	0.20895	-0.101042	6.13078e-07	0.65975	-0.216512	5.41454e-08	0.672292	0.103123
6742881	chr12:6742881:A:G	2.04042e-08	-2.37928e-10	-1.47415	8.86992e-08	-2.37928e-10	-1.49	5.91383e-09	-2.37928e-10	-1.43897
6743179	chr12:6743179:G:A	2.35977e-08	-0.260751	-1.06799	1.31222e-07	0.0471935	-1.14555	1.10594e-08	0.105556	-0.918531
6743281	chr12:6743281:C:T	3.34117e-08	-0.115243	-0.865741	2.08751e-07	0.311505	-0.945618	1.55528e-08	0.236391	-0.708411
6743376	chr12:6743376:T:C	3.21524e-09	-1.79592	-1.52607	1.38213e-08	-1.82222	-1.52682	9.25036e-10	-1.76829	-1.52589
6743408	chr12:6743408:C:T	1.87819e-08	-0.230045	-1.32695	1.27719e-07	0.219743	-1.34516	7.51669e-09	0.0902184	-1.28935
6743430	chr12:6743430:A:C	2.3128e-08	-2.37928e-10	-1.34885	1.06123e-07	-2.37928e-10	-1.31066	6.14196e-09	-2.37928e-10	-1.40111
6743550	chr12:6743550:A:C	1.38915e-08	-0.991534	-0.867078	6.57369e-08	-0.776023	-1.01357	6.51974e-09	-0.596387	-0.745038
6743738	chr12:6743738:TC:T	2.11277e-08	-2.37928e-10	-1.43931	9.09231e-08	-2.37928e-10	-1.46524	6.42859e-09	-2.37928e-10	-1.3555
6743765	chr12:6743765:C:G	2.80977e-09	-1.9328	-1.52399	1.25301e-08	-1.92773	-1.51939	8.00072e-10	-1.91303	-1.52628
6743818	chr12:6743818:C:G	7.39922e-08	-2.37928e-10	-0.185932	3.18708e-07	-2.37928e-10	-0.210979	2.11524e-08	-2.37928e-10	-0.164505
6743897	chr12:6743897:ATT:A	6.96284e-07	3.58265	-1.52679	2.17849e-05	5.53947	-1.52575	9.83532e-07	5.1891	-1.51421
6743898	chr12:6743898:T:TG	2.69073e-08	-2.37928e-10	-1.1975	1.22921e-07	-2.37928e-10	-1.16371	7.26186e-09	-2.37928e-10	-1.23362
6743926	chr12:6743926:G:A	1.94658e-08	-2.37928e-10	-1.52123	8.6905e-08	-2.37928e-10	-1.51044	5.42584e-09	-2.37928e-10	-1.52509
6743941	chr12:6743941:G:A	3.66612e-09	-1.88841	-1.30234	1.60652e-08	-1.84139	-1.35721	1.15441e-09	-1.909	-1.16367
6744175	chr12:6744175:C:T	4.10452e-08	-2.37928e-10	-0.775218	1.67146e-07	-2.37928e-10	-0.856389	1.34419e-08	-2.37928e-10	-0.617883
6744308	chr12:6744308:A:G	2.4771e-08	0.181766	-1.46198	3.51556e-07	1.37525	-1.48813	2.12865e-08	1.26418	-1.42236
6744449	chr12:6744449:C:T	6.8808e-09	-1.93103	-0.630128	3.04329e-08	-1.79933	-0.760396	2.69776e-09	-1.88306	-0.340779
6744577	chr12:6744577:A:G	2.54178e-08	-2.37928e-10	-1.25444	1.1167e-07	-2.37928e-10	-1.25971	6.89814e-09	-2.37928e-10	-1.28501
6744600	chr12:6744600:G:A	7.4029e-07	3.18838	-1.07123	1.92317e-05	4.95386	-1.0648	8.521e-07	4.66837	-1.13693
6744610	chr12:6744610:G:A	8.85203e-08	-2.37928e-10	-0.00665962	3.78462e-07	-2.37928e-10	-0.0391396	2.55044e-08	-2.37928e-10	0.0225925
6745046	chr12:6745046:AC:A	3.11014e-08	-2.37928e-10	-1.05264	1.33755e-07	-2.37928e-10	-1.07925	9.51214e-09	-2.37928e-10	-0.96369
6745204	chr12:6745204:C:G	4.19067e-08	0.702147	-1.45659	8.2858e-07	2.20191	-1.45745	3.90178e-08	1.89062	-1.44287
6745231	chr12:6745231:T:G	1.97707e-08	-2.37928e-10	-1.50569	8.76881e-08	-2.37928e-10	-1.50147	5.48092e-09	-2.37928e-10	-1.51499
6745359	chr12:6745359:G:C	1.94507e-08	-2.37928e-10	-1.52201	8.60913e-08	-2.37928e-10	-1.51985	5.42201e-09	-2.37928e-10	-1.52579
6745677	chr12:6745677:A:G	6.84955e-08	0.675559	-0.938683	1.29917e-06	2.13036	-0.936135	6.22814e-08	1.83715	-0.921745
6746069	chr12:6746069:A:G	1.84701e-08	-1.92924	0.355497	7.40687e-08	-1.79856	0.128302	8.29122e-09	-1.86653	0.765472
6746074	chr12:6746074:T:C	7.34279e-07	3.29054	-1.18154	1.37316e-05	4.76145	-1.20925	7.92513e-07	4.67015	-1.2112
6746394	chr12:6746394:C:T	2.10189e-08	-2.37928e-10	-1.44447	9.05984e-08	-2.37928e-10	-1.46882	6.41588e-09	-2.37928e-10	-1.35748
6746666	chr12:6746666:G:T	1.9477e-08	-2.37928e-10	-1.52066	8.55178e-08	-2.37928e-10	-1.52653	5.46925e-09	-2.37928e-10	-1.51712
6746883	chr12:6746883:A:G	6.87223e-08	-0.259818	-5.0546e-10	3.12163e-07	-0.231729	-5.0546e-10	3.3712e-08	0.301595	-5.0546e-10
6747038	chr12:6747038:G:A	2.69357e-08	-2.37928e-10	-1.19644	1.15684e-07	-2.37928e-10	-1.22439	8.05575e-09	-2.37928e-10	-1.12987
6747179	chr12:6747179:CCTGGTTGTTGAGCTCAACTTCATCTCT:C	1.96329e-08	-2.37928e-10	-1.51269	8.69648e-08	-2.37928e-10	-1.50975	5.49899e-09	-2.37928e-10	-1.5117
6747467	chr12:6747467:G:A	2.03448e-08	-2.37928e-10	-1.47707	8.83799e-08	-2.37928e-10	-1.49361	6.04511e-09	-2.37928e-10	-1.41701
6747530	chr12:6747530:G:T	2.01678e-08	-2.37928e-10	-1.4858	8.77591e-08	-2.37928e-10	-1.50066	5.96594e-09	-2.37928e-10	-1.43019
6747629	chr12:6747629:T:C	3.1619e-08	-2.37928e-10	-1.03613	1.38851e-07	-2.37928e-10	-1.04185	8.92237e-09	-2.37928e-10	-1.0277
6747834	chr12:6747834:G:C	7.9962e-08	1.37058	-1.47892	9.44764e-07	2.37668	-1.501	7.46317e-08	2.53417	-1.43786
6748215	chr12:6748215:G:A	2.27122e-08	-2.37928e-10	-1.36699	1.02522e-07	-2.37928e-10	-1.34518	6.41139e-09	-2.37928e-10	-1.35818
6748358	chr12:6748358:G:A	7.4399e-08	1.20437	-1.38482	1.00202e-07	0.0414116	-1.40947	1.26294e-08	0.611241	-1.29148
6748491	chr12:6748491:G:A	1.38877e-07	-2.37928e-10	0.443697	6.4352e-07	-2.37928e-10	0.491699	3.4108e-08	-2.37928e-10	0.313272
6748708	chr12:6748708:C:A	2.57875e-08	-2.37928e-10	-1.24	1.15361e-07	-2.37928e-10	-1.22718	6.80412e-09	-2.37928e-10	-1.29873
6748732	chr12:6748732:C:A	5.06372e-09	-1.84677	-1.02102	2.58155e-08	-1.58643	-1.13785	2.02687e-09	-1.70098	-0.808786
6748870	chr12:6748870:C:T	2.03274e-08	-2.37928e-10	-1.47792	8.81461e-08	-2.37928e-10	-1.49626	5.91414e-09	-2.37928e-10	-1.43891
6748960	chr12:6748960:G:A	6.17677e-07	3.27417	-1.33809	1.78473e-05	5.13019	-1.31584	7.35372e-07	4.79893	-1.41481
6749073	chr12:6749073:G:A	1.98131e-08	-2.37928e-10	-1.50355	8.65834e-08	-2.37928e-10	-1.51415	5.79139e-09	-2.37928e-10	-1.45989
6749199	chr12:6749199:G:A	5.55566e-07	2.99188	-1.16178	1.01387e-05	4.43964	-1.19078	5.86297e-07	4.35593	-1.19836
6749302	chr12:6749302:TGGA:T	6.03313e-07	3.06796	-1.15542	1.11031e-05	4.52435	-1.18462	6.41281e-07	4.43988	-1.19267
6749392	chr12:6749392:G:A	1.63079e-07	-2.37928e-10	0.604345	7.53986e-07	-2.37928e-10	0.65012	3.99556e-08	-2.37928e-10	0.471511
6749661	chr12:6749661:G:C	1.77295e-08	-1.61466	-5.0546e-10	6.62354e-08	-1.78204	-5.0546e-10	4.18028e-09	-1.78588	-5.0546e-10
6749670	chr12:6749670:G:A	2.0722e-08	-2.37928e-10	-1.45869	9.29053e-08	-2.37928e-10	-1.44367	5.67486e-09	-2.37928e-10	-1.48021
6749805	chr12:6749805:C:T	3.63385e-07	2.58144	-1.17587	4.64356e-06	3.69647	-1.22849	3.37072e-07	3.72745	-1.12341
6750025	chr12:6750025:G:A	4.29135e-07	2.71117	-1.1393	5.5337e-06	3.8382	-1.19485	4.04163e-07	3.86927	-1.08371
6750133	chr12:6750133:G:A	2.06602e-08	-2.37928e-10	-1.46168	8.94255e-08	-2.37928e-10	-1.48185	6.17823e-09	-2.37928e-10	-1.39523
6750142	chr12:6750142:T:C	2.86691e-08	0.328551	-1.46262	4.58082e-07	1.59054	-1.43874	2.54941e-08	1.51522	-1.49303
6750563	chr12:6750563:G:A	3.90481e-07	2.63972	-1.16224	5.01971e-06	3.76174	-1.21587	3.64834e-07	3.79214	-1.10896
6750631	chr12:6750631:T:C	2.7435e-08	0.291533	-1.4696	4.32934e-07	1.54226	-1.44693	2.42821e-08	1.47164	-1.49816
6750864	chr12:6750864:C:T	4.5088e-07	2.81089	-1.18958	8.15499e-06	4.24815	-1.21702	4.66924e-07	4.15009	-1.22019
6751073	chr12:6751073:G:A	2.23985e-08	-2.37928e-10	-1.3809	9.58694e-08	-2.37928e-10	-1.41227	6.56112e-09	-2.37928e-10	-1.3351
6751175	chr12:6751175:T:C	2.01673e-08	-2.37928e-10	-1.48583	8.77103e-08	-2.37928e-10	-1.50121	5.96105e-09	-2.37928e-10	-1.43101
6751255	chr12:6751255:T:C	3.53117e-09	-1.79541	-1.43285	1.46376e-08	-1.85363	-1.43803	9.04499e-10	-1.88335	-1.43328
6751349	chr12:6751349:A:G	4.50004e-07	2.8026	-1.18323	8.12194e-06	4.23747	-1.2104	4.65639e-07	4.13979	-1.21263
6751396	chr12:6751396:T:C	1.96063e-07	0.788547	-5.0546e-10	2.57435e-06	1.8781	-5.0546e-10	1.3362e-07	1.67874	-5.0546e-10
6751480	chr12:6751480:G:A	7.06962e-08	-2.37928e-10	-0.2315	3.17936e-07	-2.37928e-10	-0.213404	1.90291e-08	-2.37928e-10	-0.27029
6751599	chr12:6751599:A:T	1.63079e-07	-2.37928e-10	0.604345	7.53986e-07	-2.37928e-10	0.65012	3.99556e-08	-2.37928e-10	0.471511
6751824	chr12:6751824:C:T	3.59062e-08	-2.37928e-10	-0.908982	1.5471e-07	-2.37928e-10	-0.9337	1.11622e-08	-2.37928e-10	-0.803725
6752081	chr12:6752081:G:A	2.03089e-08	-2.37928e-10	-1.47883	8.83018e-08	-2.37928e-10	-1.49449	5.98404e-09	-2.37928e-10	-1.42716
6752180	chr12:6752180:G:T	2.00332e-08	-2.37928e-10	-1.4925	8.73344e-08	-2.37928e-10	-1.50551	5.86421e-09	-2.37928e-10	-1.44739
6752573	chr12:6752573:C:G	2.61022e-08	-2.37928e-10	-1.22787	1.20218e-07	-2.37928e-10	-1.18595	6.85926e-09	-2.37928e-10	-1.29066
6752762	chr12:6752762:G:T	4.63165e-09	-1.56442	-1.39256	1.97898e-08	-1.61756	-1.37252	1.33982e-09	-1.51061	-1.41312
6753035	chr12:6753035:G:A	2.02704e-08	-2.37928e-10	-1.48073	8.79589e-08	-2.37928e-10	-1.49838	5.88982e-09	-2.37928e-10	-1.44303
6753126	chr12:6753126:A:G	4.92164e-09	-1.78818	-1.10807	2.09758e-08	-1.79148	-1.1404	1.56874e-09	-1.75839	-1.00759
6753493	chr12:6753493:C:A	5.83866e-08	-0.422804	-5.0546e-10	1.89857e-07	-0.728983	-5.0546e-10	1.30249e-08	-0.649393	-5.0546e-10
6753512	chr12:6753512:G:T	1.1315e-07	1.16259	-0.923768	6.54203e-07	1.5234	-1.01523	6.23344e-08	1.66556	-0.749305
6753709	chr12:6753709:C:T	1.94322e-08	-2.37928e-10	-1.52296	8.58823e-08	-2.37928e-10	-1.52228	5.44665e-09	-2.37928e-10	-1.52126
6753870	chr12:6753870:T:A	7.53265e-08	-2.37928e-10	-0.168059	3.39251e-07	-2.37928e-10	-0.148514	2.03282e-08	-2.37928e-10	-0.204249
6754168	chr12:6754168:T:C	2.15973e-08	-2.37928e-10	-1.41732	9.20924e-08	-2.37928e-10	-1.45246	6.59713e-09	-2.37928e-10	-1.32962
6754966	chr12:6754966:C:T	2.11017e-08	-2.37928e-10	-1.44054	9.04109e-08	-2.37928e-10	-1.47089	6.39175e-09	-2.37928e-10	-1.36125
6755204	chr12:6755204:G:A	2.143e-08	-2.37928e-10	-1.4251	9.15658e-08	-2.37928e-10	-1.4582	6.51675e-09	-2.37928e-10	-1.34188
6755273	chr12:6755273:T:C	2.19481e-08	-2.37928e-10	-1.40121	9.39854e-08	-2.37928e-10	-1.43211	6.49596e-09	-2.37928e-10	-1.34508
6755290	chr12:6755290:A:G	4.6615e-08	-2.37928e-10	-0.647969	2.01236e-07	-2.37928e-10	-0.670777	1.31681e-08	-2.37928e-10	-0.638463
6755456	chr12:6755456:A:C	3.41089e-08	-2.37928e-10	-0.960334	1.49281e-07	-2.37928e-10	-0.969426	9.5411e-09	-2.37928e-10	-0.960651
6755574	chr12:6755574:T:G	2.07286e-08	-2.37928e-10	-1.45838	8.96758e-08	-2.37928e-10	-1.47905	6.20614e-09	-2.37928e-10	-1.39072
6755724	chr12:6755724:A:G	1.15569e-08	-0.522425	-1.52019	1.18006e-07	0.317019	-1.52154	6.33094e-09	0.145191	-1.516
6756050	chr12:6756050:T:C	1.42357e-07	-2.37928e-10	0.468447	6.53304e-07	-2.37928e-10	0.506789	3.56428e-08	-2.37928e-10	0.357288
6756392	chr12:6756392:C:G	2.03738e-08	-2.37928e-10	-1.47564	8.79633e-08	-2.37928e-10	-1.49833	6.07116e-09	-2.37928e-10	-1.41271
6756532	chr12:6756532:A:G	1.10599e-07	-2.37928e-10	0.216016	5.06181e-07	-2.37928e-10	0.251641	2.79629e-08	-2.37928e-10	0.114619
6756620	chr12:6756620:G:A	2.66325e-08	-2.37928e-10	-1.20776	1.14812e-07	-2.37928e-10	-1.23196	8.00385e-09	-2.37928e-10	-1.13634
6756702	chr12:6756702:C:T	2.18677e-08	-2.37928e-10	-1.40488	9.8908e-08	-2.37928e-10	-1.38106	6.03797e-09	-2.37928e-10	-1.41819
6756703	chr12:6756703:G:A	2.67977e-08	-2.37928e-10	-1.20158	1.12594e-07	-2.37928e-10	-1.25146	8.4846e-09	-2.37928e-10	-1.07801
6756947	chr12:6756947:A:G	9.91419e-09	-0.83307	-1.36285	1.05716e-07	0.0510659	-1.36557	6.01197e-09	-0.0906976	-1.33181
6757094	chr12:6757094:G:A	3.63653e-07	2.49311	-1.0868	5.34181e-06	3.65135	-1.04328	2.17317e-07	3.36334	-1.19824
6757189	chr12:6757189:C:T	2.5831e-07	2.06571	-1.00144	2.59117e-06	2.91382	-1.02921	1.57583e-07	2.79812	-0.954423
6757305	chr12:6757305:G:C	1.40524e-07	-2.37928e-10	0.45549	6.44657e-07	-2.37928e-10	0.493464	3.52101e-08	-2.37928e-10	0.345073
6757661	chr12:6757661:T:G	1.31634e-08	-0.718261	-1.19419	1.39066e-07	0.157645	-1.19795	8.13554e-09	0.0348295	-1.15485
6757986	chr12:6757986:G:A	4.87249e-09	-1.84234	-1.06395	2.25227e-08	-1.79346	-1.06727	1.23893e-09	-1.84781	-1.1542
6759184	chr12:6759184:G:A	2.94193e-08	-2.37928e-10	-1.10824	1.31985e-07	-2.37928e-10	-1.09257	7.65729e-09	-2.37928e-10	-1.1806
6759316	chr12:6759316:T:C	4.94867e-08	-0.552344	-0.0358427	1.55748e-07	-0.574622	-0.35239	3.1983e-08	-0.351191	0.600134
6759334	chr12:6759334:T:C	4.22277e-08	-0.347424	-0.399391	1.47251e-07	-0.342233	-0.640884	2.39349e-08	-0.125239	0.0843176
6759416	chr12:6759416:GGC:G	2.91775e-09	-1.90772	-1.51136	1.24295e-08	-1.9284	-1.52679	8.57653e-10	-1.9337	-1.43612
6759424	chr12:6759424:C:G	9.38546e-08	-0.775229	0.827085	2.90238e-07	-0.745244	0.440693	6.69547e-08	-0.552186	1.53994
6760323	chr12:6760323:T:C	2.51222e-08	-2.37928e-10	-1.26614	1.05553e-07	-2.37928e-10	-1.31604	7.90368e-09	-2.37928e-10	-1.14893
6760337	chr12:6760337:C:T	2.03447e-08	-1.8929	0.415832	9.14133e-08	-1.4256	-0.0342643	1.6556e-08	-1.7651	1.35559
6760809	chr12:6760809:T:C	2.47328e-08	-2.37928e-10	-1.28176	1.10308e-07	-2.37928e-10	-1.27197	6.55698e-09	-2.37928e-10	-1.33573
6760946	chr12:6760946:T:C	2.83792e-08	-2.37928e-10	-1.14423	1.21854e-07	-2.37928e-10	-1.17243	8.66509e-09	-2.37928e-10	-1.05696
6760986	chr12:6760986:G:A	1.81895e-08	-0.971704	-0.617341	6.02205e-08	-1.00564	-0.871602	9.67173e-09	-0.812601	-0.134451
6760993	chr12:6760993:TA:T	2.79715e-08	-2.37928e-10	-1.15871	1.30285e-07	-2.37928e-10	-1.10553	7.53371e-09	-2.37928e-10	-1.19687
6761118	chr12:6761118:A:G	3.10452e-09	-1.88811	-1.46892	1.491e-08	-1.77606	-1.49716	1.00812e-09	-1.82647	-1.3817
6761276	chr12:6761276:T:C	4.94132e-08	-0.477074	-0.112599	1.51771e-07	-0.521709	-0.431172	3.17036e-08	-0.273192	0.513362
6761383	chr12:6761383:A:G	2.52568e-08	-1.89048	0.629679	1.13522e-07	-1.39398	0.150717	2.1727e-08	-1.75691	1.61921
6761432	chr12:6761432:C:A	8.93079e-09	-1.51331	-0.787075	5.41492e-08	-1.10648	-0.877035	3.33925e-09	-1.41084	-0.599676
6761668	chr12:6761668:A:G	4.0369e-08	-0.591489	-0.200341	1.26142e-07	-0.628133	-0.50971	2.46117e-08	-0.394111	0.381073
6761704	chr12:6761704:G:T	3.04554e-08	-2.37928e-10	-1.07363	1.42565e-07	-2.37928e-10	-1.01545	8.16108e-09	-2.37928e-10	-1.11688
6761711	chr12:6761711:A:G	3.90338e-08	-0.632445	-0.193019	1.21909e-07	-0.668685	-0.503297	2.37645e-08	-0.437921	0.389853
6761714	chr12:6761714:C:A	2.51168e-08	-2.37928e-10	-1.26635	1.09446e-07	-2.37928e-10	-1.27982	7.01268e-09	-2.37928e-10	-1.26854
6761988	chr12:6761988:C:T	2.74156e-08	-2.37928e-10	-1.17878	1.26617e-07	-2.37928e-10	-1.13409	7.37587e-09	-2.37928e-10	-1.21805
6762231	chr12:6762231:T:TC	3.89874e-09	-1.83574	-1.2935	1.50688e-08	-1.92235	-1.34027	1.13536e-09	-1.9125	-1.17681
6762333	chr12:6762333:A:G	1.63533e-08	-1.40983	-0.285632	5.66045e-08	-1.40602	-0.533149	7.80352e-09	-1.3443	0.182619
6762543	chr12:6762543:G:A	9.25786e-09	-0.790962	-1.47346	1.07341e-07	0.20414	-1.50338	4.91392e-09	-0.260012	-1.36418
6762715	chr12:6762715:G:A	2.68321e-08	-2.37928e-10	-1.20029	1.233e-07	-2.37928e-10	-1.16063	7.16458e-09	-2.37928e-10	-1.24711
6762720	chr12:6762720:C:T	2.15294e-08	-1.42047	-5.0546e-10	1.19736e-07	-1.18996	-5.0546e-10	7.20008e-09	-1.24217	-5.0546e-10
6762725	chr12:6762725:C:T	2.98486e-08	-0.848473	-0.245278	1.04771e-07	-0.797685	-0.525793	1.72098e-08	-0.618119	0.247336
6762933	chr12:6762933:G:A	3.71307e-08	-0.666141	-0.209306	1.24628e-07	-0.652884	-0.497036	2.11724e-08	-0.457857	0.294296
6764595	chr12:6764595:G:T	2.90191e-08	-2.37928e-10	-1.12194	1.3377e-07	-2.37928e-10	-1.07913	7.67984e-09	-2.37928e-10	-1.17766
6765512	chr12:6765512:G:C	9.22734e-09	-1.14694	-1.12078	5.80004e-08	-0.73738	-1.17742	3.64063e-09	-0.914098	-1.01
6765558	chr12:6765558:T:C	2.23322e-08	-2.37928e-10	-1.38386	1.00956e-07	-2.37928e-10	-1.36057	6.1926e-09	-2.37928e-10	-1.3929
6765745	chr12:6765745:G:C	1.96673e-08	-2.37928e-10	-1.51094	8.81461e-08	-2.37928e-10	-1.49626	5.45896e-09	-2.37928e-10	-1.519
6766033	chr12:6766033:GC:G	1.41859e-08	-1.83764	-5.0546e-10	6.19047e-08	-1.84966	-5.0546e-10	3.9014e-09	-1.85492	-5.0546e-10
6766182	chr12:6766182:TC:T	3.91532e-09	-1.91599	-1.209	1.61091e-08	-1.93457	-1.2613	1.22518e-09	-1.93554	-1.07762
6767322	chr12:6767322:C:G	4.4293e-08	-2.37928e-10	-0.699064	1.79008e-07	-2.37928e-10	-0.787825	1.47648e-08	-2.37928e-10	-0.524014
6768041	chr12:6768041:T:C	2.44351e-08	-2.37928e-10	-1.29387	1.12223e-07	-2.37928e-10	-1.25477	6.69428e-09	-2.37928e-10	-1.31501
6768275	chr12:6768275:C:G	3.4206e-08	-2.37928e-10	-0.957489	1.56801e-07	-2.37928e-10	-0.920276	9.18476e-09	-2.37928e-10	-0.998714
6768355	chr12:6768355:G:A	3.48148e-08	-2.37928e-10	-0.93985	1.56546e-07	-2.37928e-10	-0.921906	8.90518e-09	-2.37928e-10	-1.02963
6768555	chr12:6768555:C:T	6.3406e-08	1.01084	-1.35117	1.14724e-06	2.49582	-1.42596	6.53717e-08	2.02813	-1.0643
6768692	chr12:6768692:A:G	2.71353e-08	-1.49852	0.309465	8.88074e-08	-1.50342	0.0146339	1.4195e-08	-1.42612	0.862743
6769024	chr12:6769024:G:A	6.82472e-09	-1.7709	-0.798436	3.20176e-08	-1.57051	-0.938455	2.91142e-09	-1.64992	-0.497701
6769091	chr12:6769091:G:C	4.87695e-09	-1.91183	-0.993543	1.96706e-08	-1.93414	-1.06199	1.584e-09	-1.93556	-0.820748
6770036	chr12:6770036:T:C	1.53694e-08	-1.52649	-0.231019	4.70791e-08	-1.63552	-0.4879	7.2571e-09	-1.5511	0.316819
6770112	chr12:6770112:C:T	2.01646e-08	-2.37928e-10	-1.48596	8.873e-08	-2.37928e-10	-1.48966	5.83678e-09	-2.37928e-10	-1.45208
6770113	chr12:6770113:A:G	2.00253e-08	-1.62593	0.13303	6.38871e-08	-1.66339	-0.15475	1.04146e-08	-1.58841	0.715362
6771308	chr12:6771308:T:G	1.33291e-08	-1.89994	-5.0546e-10	5.80473e-08	-1.914	-5.0546e-10	3.65821e-09	-1.91929	-5.0546e-10
6771327	chr12:6771327:G:A	1.98112e-08	-2.37928e-10	-1.50364	8.7295e-08	-2.37928e-10	-1.50596	5.6924e-09	-2.37928e-10	-1.47713
6771493	chr12:6771493:C:T	1.91438e-08	-1.53791	-5.0546e-10	8.27273e-08	-1.5597	-5.0546e-10	4.93413e-09	-1.62008	-5.0546e-10
6771830	chr12:6771830:G:A	1.95583e-07	0.786096	-5.0546e-10	1.52382e-06	1.35372	-5.0546e-10	8.80684e-08	1.26185	-5.0546e-10
6772573	chr12:6772573:C:G	2.76089e-08	-2.37928e-10	-1.17175	1.24441e-07	-2.37928e-10	-1.15142	7.34045e-09	-2.37928e-10	-1.22286
6772669	chr12:6772669:G:A	2.82746e-08	-2.37928e-10	-1.14793	1.16134e-07	-2.37928e-10	-1.22051	9.42843e-09	-2.37928e-10	-0.97253
6772954	chr12:6772954:AG:A	2.84355e-09	-1.91802	-1.52682	1.27564e-08	-1.91434	-1.51488	7.99121e-10	-1.93355	-1.50695
6774098	chr12:6774098:A:G	2.70287e-08	-2.37928e-10	-1.19299	1.13271e-07	-2.37928e-10	-1.24547	8.20868e-09	-2.37928e-10	-1.11107
6774179	chr12:6774179:G:GT	2.38825e-08	-0.81368	-0.503064	6.01844e-08	-1.37597	-0.501875	6.15156e-09	-1.11867	-0.28088
6774336	chr12:6774336:A:G	2.26639e-08	-2.37928e-10	-1.36912	1.01246e-07	-2.37928e-10	-1.3577	6.07574e-09	-2.37928e-10	-1.41196
6774354	chr12:6774354:G:A	2.48233e-08	-2.37928e-10	-1.27811	1.08696e-07	-2.37928e-10	-1.2867	7.10857e-09	-2.37928e-10	-1.25496
6774398	chr12:6774398:T:C	3.97667e-08	-2.37928e-10	-0.806861	1.9478e-07	-2.37928e-10	-0.703384	8.93089e-09	-2.37928e-10	-1.02674
6774504	chr12:6774504:G:C	2.89569e-09	-1.92454	-1.50213	1.48526e-08	-1.7695	-1.50758	9.15676e-10	-1.83564	-1.46871
6774524	chr12:6774524:G:A	2.67361e-08	-1.35386	0.149985	2.37364e-07	-0.490065	-0.0155953	1.3312e-08	-0.975789	0.348195
6774534	chr12:6774534:C:T	3.34274e-09	-1.83923	-1.44387	1.49975e-08	-1.84134	-1.42603	9.35127e-10	-1.79788	-1.48546
6775072	chr12:6775072:A:G	2.49599e-08	-2.37928e-10	-1.27262	1.11076e-07	-2.37928e-10	-1.26504	6.78297e-09	-2.37928e-10	-1.30184
6775078	chr12:6775078:G:A	3.79488e-09	-1.63763	-1.51861	1.78986e-08	-1.56942	-1.52112	1.15653e-09	-1.56126	-1.50958
6775106	chr12:6775106:A:G	2.0374e-08	-2.37928e-10	-1.47563	8.98767e-08	-2.37928e-10	-1.47682	5.76969e-09	-2.37928e-10	-1.46364
6775238	chr12:6775238:C:T	2.79583e-08	-2.37928e-10	-1.15918	1.19732e-07	-2.37928e-10	-1.19	7.93642e-09	-2.37928e-10	-1.1448
6775622	chr12:6775622:A:G	2.09532e-08	-2.37928e-10	-1.4476	9.46782e-08	-2.37928e-10	-1.42477	5.70241e-09	-2.37928e-10	-1.47537
6775688	chr12:6775688:G:A	7.49678e-08	-0.172833	-5.0546e-10	3.4981e-07	-0.117863	-5.0546e-10	1.98595e-08	-0.227578	-5.0546e-10
6776244	chr12:6776244:G:A	1.33724e-08	-1.07579	-0.820916	1.7541e-07	-0.137637	-0.670489	4.67204e-09	-0.595759	-1.0789
6776361	chr12:6776361:C:T	2.17413e-07	-2.37928e-10	0.891908	9.6523e-07	-2.37928e-10	0.897113	6.95113e-08	-2.37928e-10	1.02523
6776843	chr12:6776843:A:G	2.56443e-08	-2.37928e-10	-1.24557	1.15164e-07	-2.37928e-10	-1.2289	6.90563e-09	-2.37928e-10	-1.28392
6777193	chr12:6777193:T:G	4.65553e-08	-2.37928e-10	-0.64925	1.89879e-07	-2.37928e-10	-0.728865	1.37659e-08	-2.37928e-10	-0.594068
6777714	chr12:6777714:A:G	2.16649e-08	-2.37928e-10	-1.4142	9.206e-08	-2.37928e-10	-1.45281	6.57681e-09	-2.37928e-10	-1.33271
6777811	chr12:6777811:G:A	4.59657e-08	-2.37928e-10	-0.661996	1.88787e-07	-2.37928e-10	-0.734636	1.36565e-08	-2.37928e-10	-0.60204
6777854	chr12:6777854:T:C	3.98663e-09	-1.89552	-1.21143	2.07564e-08	-1.74174	-1.20066	1.13205e-09	-1.81977	-1.27246
6777945	chr12:6777945:C:T	1.97119e-08	-2.37928e-10	-1.50867	8.81037e-08	-2.37928e-10	-1.49674	5.44377e-09	-2.37928e-10	-1.52179
6777952	chr12:6777952:C:A	2.45453e-08	-2.37928e-10	-1.28937	1.06449e-07	-2.37928e-10	-1.30759	7.03341e-09	-2.37928e-10	-1.26559
6778020	chr12:6778020:G:A	2.97499e-08	-2.37928e-10	-1.09707	1.28698e-07	-2.37928e-10	-1.11779	8.88344e-09	-2.37928e-10	-1.03207
6780329	chr12:6780329:G:A	1.29023e-08	-1.93249	-5.0546e-10	5.73134e-08	-1.92672	-5.0546e-10	3.61252e-09	-1.93185	-5.0546e-10
6780390	chr12:6780390:C:G	1.96474e-08	-2.37928e-10	-1.51195	8.60502e-08	-2.37928e-10	-1.52032	5.49864e-09	-2.37928e-10	-1.51176
6780504	chr12:6780504:A:G	7.60977e-09	-1.8455	-0.614961	3.16663e-08	-1.92911	-0.590893	1.9016e-09	-1.90518	-0.668383
6781276	chr12:6781276:A:G	2.69801e-08	-2.37928e-10	-1.19479	1.16364e-07	-2.37928e-10	-1.21853	7.84314e-09	-2.37928e-10	-1.15662
6781356	chr12:6781356:G:A	5.10981e-09	-1.90311	-0.95562	2.20621e-08	-1.87084	-1.01056	1.55054e-09	-1.88234	-0.895319
6782029	chr12:6782029:G:A	5.45637e-09	-1.61699	-1.17612	2.08241e-08	-1.78897	-1.15017	1.40633e-09	-1.67609	-1.19919
6782061	chr12:6782061:T:G	3.41558e-08	-2.37928e-10	-0.958958	1.41793e-07	-2.37928e-10	-1.02089	9.86318e-09	-2.37928e-10	-0.927451
6782577	chr12:6782577:C:T	4.45335e-08	-2.37928e-10	-0.693649	1.9317e-07	-2.37928e-10	-0.711683	1.27483e-08	-2.37928e-10	-0.670863
6782685	chr12:6782685:T:C	2.57165e-08	-2.37928e-10	-1.24276	1.17268e-07	-2.37928e-10	-1.21079	6.56976e-09	-2.37928e-10	-1.33378
6783016	chr12:6783016:G:A	1.29791e-08	-1.92655	-5.0546e-10	5.68111e-08	-1.93552	-5.0546e-10	3.60181e-09	-1.93482	-5.0546e-10
6783882	chr12:6783882:G:A	1.96046e-08	-2.37928e-10	-1.51413	8.57645e-08	-2.37928e-10	-1.52365	5.80307e-09	-2.37928e-10	-1.45787
6784313	chr12:6784313:C:T	7.03683e-09	-1.03152	-1.50722	3.42778e-08	-0.931934	-1.50882	2.1612e-09	-0.952379	-1.49321
6784416	chr12:6784416:C:T	1.80474e-07	-2.37928e-10	0.705697	7.92508e-07	-2.37928e-10	0.699948	5.42949e-08	-2.37928e-10	0.778171
6784998	chr12:6784998:C:G	1.4384e-08	-1.77792	-0.0458554	5.24619e-08	-1.76826	-0.246903	6.02762e-09	-1.74795	0.328048
6785283	chr12:6785283:T:C	8.35196e-09	-1.11293	-1.25447	3.38245e-08	-1.22416	-1.22991	2.176e-09	-1.12134	-1.31743
6785346	chr12:6785346:G:A	3.12575e-08	-2.37928e-10	-1.04763	1.30758e-07	-2.37928e-10	-1.10191	9.06009e-09	-2.37928e-10	-1.01238
6785620	chr12:6785620:G:A	3.39379e-08	-2.37928e-10	-0.965359	1.41273e-07	-2.37928e-10	-1.02456	9.8698e-09	-2.37928e-10	-0.92678
6785668	chr12:6785668:A:T	4.91336e-08	-2.37928e-10	-0.595348	1.99615e-07	-2.37928e-10	-0.678864	1.44948e-08	-2.37928e-10	-0.542469
6785940	chr12:6785940:G:A	2.97706e-08	-0.474768	-0.621602	1.48507e-07	-0.277826	-0.696792	1.1218e-08	-0.366261	-0.432479
6786026	chr12:6786026:C:T	1.93762e-08	-1.52584	-5.0546e-10	6.78519e-08	-1.75793	-5.0546e-10	4.91384e-09	-1.6242	-5.0546e-10
6786395	chr12:6786395:G:C	4.87276e-09	-1.65093	-1.2553	1.90435e-08	-1.73104	-1.29748	1.46851e-09	-1.65885	-1.17316
6786889	chr12:6786889:C:A	3.3607e-09	-1.75697	-1.52077	1.50427e-08	-1.74198	-1.52238	9.564e-10	-1.74056	-1.52027
6787152	chr12:6787152:T:C	2.96117e-09	-1.90698	-1.49732	1.27306e-08	-1.93475	-1.4965	8.03296e-10	-1.93263	-1.50266
6787392	chr12:6787392:C:A	1.93802e-08	-2.37928e-10	-1.52564	8.54974e-08	-2.37928e-10	-1.52677	5.46829e-09	-2.37928e-10	-1.51729
6787826	chr12:6787826:G:A	1.06874e-08	-1.18441	-0.936414	6.31213e-08	-0.956102	-0.874094	2.36291e-09	-1.22344	-1.13293
6788073	chr12:6788073:A:G	4.90609e-09	-1.4113	-1.48811	1.97979e-08	-1.47406	-1.51562	1.26334e-09	-1.55909	-1.42341
6788486	chr12:6788486:C:T	6.03938e-09	-1.7406	-0.950992	2.34284e-08	-1.79386	-1.02744	1.87846e-09	-1.74613	-0.839676
6788918	chr12:6788918:T:C	1.93608e-08	-2.37928e-10	-1.52664	8.55426e-08	-2.37928e-10	-1.52624	5.4979e-09	-2.37928e-10	-1.51189
6789051	chr12:6789051:C:T	2.00125e-08	-2.37928e-10	-1.49353	8.7607e-08	-2.37928e-10	-1.50239	5.75797e-09	-2.37928e-10	-1.46567
6789226	chr12:6789226:A:G	3.01261e-09	-1.9292	-1.45789	1.34308e-08	-1.9208	-1.4569	8.31276e-10	-1.9339	-1.46716
6789294	chr12:6789294:G:A	1.00563e-08	-1.73301	-0.44868	4.0192e-08	-1.66727	-0.614315	4.0457e-09	-1.65302	-0.165581
6789862	chr12:6789862:C:T	2.01842e-08	-2.37928e-10	-1.48499	8.82751e-08	-2.37928e-10	-1.4948	5.86174e-09	-2.37928e-10	-1.44781
6789890	chr12:6789890:A:G	1.97874e-08	-2.37928e-10	-1.50485	8.94593e-08	-2.37928e-10	-1.48147	5.44552e-09	-2.37928e-10	-1.52147
6790015	chr12:6790015:T:G	9.13722e-09	-1.74599	-0.531543	3.61808e-08	-1.69754	-0.689183	3.62855e-09	-1.67222	-0.255209
6790342	chr12:6790342:G:A	5.39251e-09	-1.66996	-1.13492	2.3072e-08	-1.6829	-1.15373	1.50289e-09	-1.65894	-1.14993
6790362	chr12:6790362:T:C	5.57264e-09	-1.66453	-1.10749	2.38317e-08	-1.6775	-1.12674	1.55291e-09	-1.65333	-1.1228
6790416	chr12:6790416:T:C	2.81655e-09	-1.92757	-1.5268	1.24303e-08	-1.92832	-1.52679	7.82685e-10	-1.93509	-1.52619
6790524	chr12:6790524:A:C	1.80118e-08	-1.59887	-5.0546e-10	9.55683e-08	-1.41541	-5.0546e-10	5.46353e-09	-1.51816	-5.0546e-10
6790631	chr12:6790631:T:C	4.89575e-08	-2.37928e-10	-0.598939	2.01612e-07	-2.37928e-10	-0.668909	1.44903e-08	-2.37928e-10	-0.54278
6790721	chr12:6790721:C:T	1.98578e-08	-2.37928e-10	-1.5013	8.90799e-08	-2.37928e-10	-1.48572	5.55751e-09	-2.37928e-10	-1.50111
6791447	chr12:6791447:T:C	1.0379e-08	-1.526	-0.624107	4.77854e-08	-1.35017	-0.758366	3.8394e-09	-1.46173	-0.40921
6791450	chr12:6791450:A:G	5.16754e-09	-1.33195	-1.51554	2.42889e-08	-1.26773	-1.51751	1.50082e-09	-1.29639	-1.51386
6791629	chr12:6791629:C:T	4.73869e-08	-2.37928e-10	-0.631545	2.05239e-07	-2.37928e-10	-0.651078	1.34682e-08	-2.37928e-10	-0.615925
6791636	chr12:6791636:T:C	2.00584e-08	-2.37928e-10	-1.49124	8.80143e-08	-2.37928e-10	-1.49775	5.69521e-09	-2.37928e-10	-1.47663
6791722	chr12:6791722:C:T	2.94503e-08	-2.37928e-10	-1.10719	1.26808e-07	-2.37928e-10	-1.13258	9.02094e-09	-2.37928e-10	-1.01671
6791911	chr12:6791911:A:G	5.14093e-09	-1.42056	-1.43209	2.51201e-08	-1.36931	-1.38228	1.459e-09	-1.34052	-1.49799
6791968	chr12:6791968:C:T	9.57731e-09	-1.64697	-0.583525	4.29347e-08	-1.49568	-0.719891	3.53845e-09	-1.59304	-0.359527
6792236	chr12:6792236:G:A	3.67381e-08	-2.37928e-10	-0.886078	1.52765e-07	-2.37928e-10	-0.946355	1.17615e-08	-2.37928e-10	-0.751424
6792508	chr12:6792508:A:G	1.93651e-08	-2.37928e-10	-1.52642	8.56296e-08	-2.37928e-10	-1.52522	5.46495e-09	-2.37928e-10	-1.5179
6792876	chr12:6792876:AG:A	1.50258e-08	-1.78012	-5.0546e-10	6.05159e-08	-1.87235	-5.0546e-10	3.87237e-09	-1.86239	-5.0546e-10
6793758	chr12:6793758:G:A	3.1734e-08	-2.37928e-10	-1.0325	1.44299e-07	-2.37928e-10	-1.00336	8.15894e-09	-2.37928e-10	-1.11715
6793798	chr12:6793798:C:T	2.06029e-08	-2.37928e-10	-1.46446	8.99095e-08	-2.37928e-10	-1.47645	5.96984e-09	-2.37928e-10	-1.42954
6794030	chr12:6794030:ATCTG:A	4.0133e-09	-1.90449	-1.19579	2.9919e-08	-1.2895	-1.28726	1.46006e-09	-1.80087	-1.03691
6794088	chr12:6794088:T:TG	3.1764e-08	-2.37928e-10	-1.03156	1.42802e-07	-2.37928e-10	-1.01379	8.76466e-09	-2.37928e-10	-1.04553
6794165	chr12:6794165:C:T	3.2367e-08	-2.37928e-10	-1.01275	1.45562e-07	-2.37928e-10	-0.994652	8.94293e-09	-2.37928e-10	-1.0254
6794465	chr12:6794465:G:A	3.50095e-09	-1.86251	-1.37435	1.56657e-08	-1.87198	-1.3518	9.3695e-10	-1.86956	-1.41183
6794468	chr12:6794468:T:G	2.46617e-08	-2.37928e-10	-1.28464	1.07337e-07	-2.37928e-10	-1.29928	7.23927e-09	-2.37928e-10	-1.23674
6794980	chr12:6794980:T:G	7.82147e-09	-1.76643	-0.666589	3.5862e-08	-1.80703	-0.588548	1.84895e-09	-1.7901	-0.811542
6795316	chr12:6795316:A:T	3.75221e-08	-2.37928e-10	-0.86496	1.55898e-07	-2.37928e-10	-0.92605	1.09959e-08	-2.37928e-10	-0.818733
6795624	chr12:6795624:C:T	3.65422e-09	-1.79423	-1.39978	1.40141e-08	-1.86193	-1.47326	1.2829e-09	-1.82447	-1.14267
6795962	chr12:6795962:C:T	6.49431e-08	-2.37928e-10	-0.31638	3.09272e-07	-2.37928e-10	-0.241031	1.58756e-08	-2.37928e-10	-0.451479
6796015	chr12:6796015:T:C	8.94837e-09	-1.29116	-1.00726	3.82771e-08	-1.30991	-1.02049	2.46474e-09	-1.27144	-1.04273
6796098	chr12:6796098:C:T	7.35336e-09	-1.34117	-1.15357	3.267e-08	-1.32159	-1.16721	2.01095e-09	-1.30925	-1.2084
6796118	chr12:6796118:A:G	2.00408e-08	-2.37928e-10	-1.49212	8.79611e-08	-2.37928e-10	-1.49836	5.64717e-09	-2.37928e-10	-1.4851
6796251	chr12:6796251:T:C	5.59046e-09	-1.61451	-1.15432	3.05199e-08	-1.38876	-1.16812	1.76873e-09	-1.46175	-1.18424
6796384	chr12:6796384:C:G	8.98013e-09	-1.26196	-1.03292	3.85039e-08	-1.2812	-1.0433	2.48047e-09	-1.24079	-1.06702
6796442	chr12:6796442:A:C	6.65521e-09	-1.22209	-1.3724	2.73615e-08	-1.27875	-1.38737	1.86519e-09	-1.21701	-1.37589
6796524	chr12:6796524:T:A	1.97871e-08	-2.37928e-10	-1.50486	8.75054e-08	-2.37928e-10	-1.50355	5.63721e-09	-2.37928e-10	-1.48687
6796549	chr12:6796549:T:C	6.93545e-09	-1.17255	-1.3807	2.84416e-08	-1.23188	-1.39552	1.947e-09	-1.1656	-1.38437
6796945	chr12:6796945:C:T	1.93609e-08	-2.37928e-10	-1.52663	8.55179e-08	-2.37928e-10	-1.52653	5.4282e-09	-2.37928e-10	-1.52465
6797133	chr12:6797133:A:G	1.93692e-08	-2.37928e-10	-1.52621	8.57478e-08	-2.37928e-10	-1.52384	5.44101e-09	-2.37928e-10	-1.5223
6797502	chr12:6797502:A:G	2.08991e-08	-2.37928e-10	-1.45019	9.23877e-08	-2.37928e-10	-1.44926	5.70078e-09	-2.37928e-10	-1.47566
6797527	chr12:6797527:C:T	2.26799e-08	-2.37928e-10	-1.36841	1.01086e-07	-2.37928e-10	-1.35928	6.42494e-09	-2.37928e-10	-1.35607
6797643	chr12:6797643:G:C	2.36799e-08	-2.37928e-10	-1.32526	1.05611e-07	-2.37928e-10	-1.31549	6.72191e-09	-2.37928e-10	-1.31089
6797668	chr12:6797668:C:T	3.64699e-09	-1.67267	-1.52332	1.29814e-08	-1.88573	-1.52601	8.98813e-10	-1.81002	-1.51292
6797769	chr12:6797769:A:G	3.65639e-08	-2.37928e-10	-0.890829	1.67349e-07	-2.37928e-10	-0.855174	8.96082e-09	-2.37928e-10	-1.0234
6797838	chr12:6797838:G:A	1.99779e-08	-2.37928e-10	-1.49526	8.76557e-08	-2.37928e-10	-1.50184	5.7231e-09	-2.37928e-10	-1.47175
6798098	chr12:6798098:T:C	5.76883e-09	-1.21547	-1.52195	2.56873e-08	-1.20823	-1.52103	1.58381e-09	-1.23102	-1.5254
6798123	chr12:6798123:C:T	4.96786e-09	-1.43105	-1.45585	1.83369e-08	-1.62527	-1.44107	1.16078e-09	-1.58098	-1.48619
6798480	chr12:6798480:C:T	1.93629e-08	-2.37928e-10	-1.52653	8.55102e-08	-2.37928e-10	-1.52662	5.42812e-09	-2.37928e-10	-1.52467
6798805	chr12:6798805:C:G	1.83084e-08	-1.58253	-5.0546e-10	8.42127e-08	-1.54191	-5.0546e-10	4.99965e-09	-1.60689	-5.0546e-10
6798951	chr12:6798951:A:G	1.93596e-08	-2.37928e-10	-1.5267	8.55632e-08	-2.37928e-10	-1.526	5.42394e-09	-2.37928e-10	-1.52544
6798980	chr12:6798980:G:A	2.39962e-08	-2.37928e-10	-1.312	1.07666e-07	-2.37928e-10	-1.29622	6.39026e-09	-2.37928e-10	-1.36148
6799049	chr12:6799049:T:G	2.01993e-08	-2.37928e-10	-1.48424	8.95978e-08	-2.37928e-10	-1.47992	5.69681e-09	-2.37928e-10	-1.47635
6799059	chr12:6799059:A:G	2.59659e-08	-2.37928e-10	-1.23311	1.19546e-07	-2.37928e-10	-1.19155	6.7253e-09	-2.37928e-10	-1.31038
6799357	chr12:6799357:G:A	4.0532e-09	-1.58346	-1.50692	1.89563e-08	-1.51548	-1.51764	1.21615e-09	-1.54599	-1.47458
6799626	chr12:6799626:G:A	1.74146e-08	-1.40575	-0.22683	5.594e-08	-1.57342	-0.377552	6.27344e-09	-1.44812	0.0681823
6799641	chr12:6799641:C:T	3.94728e-08	-2.37928e-10	-0.81428	1.80735e-07	-2.37928e-10	-0.778223	1.01001e-08	-2.37928e-10	-0.903714
6799713	chr12:6799713:G:A	1.33693e-08	-1.89693	-5.0546e-10	6.04691e-08	-1.87312	-5.0546e-10	3.73103e-09	-1.89958	-5.0546e-10
6799770	chr12:6799770:C:T	5.01813e-09	-1.35296	-1.52388	2.10286e-08	-1.40805	-1.52132	1.40728e-09	-1.35205	-1.52255
6800214	chr12:6800214:TG:T	1.64036e-08	-1.17297	-0.519419	5.32064e-08	-1.35873	-0.642346	5.30402e-09	-1.20736	-0.340431
6800222	chr12:6800222:A:G	6.05643e-09	-1.47115	-1.21762	2.73963e-08	-1.38251	-1.28234	2.5407e-09	-1.28089	-1.00293
6800269	chr12:6800269:G:A	2.27212e-08	-2.37928e-10	-1.36659	9.90877e-08	-2.37928e-10	-1.37925	6.50705e-09	-2.37928e-10	-1.34337
6800276	chr12:6800276:T:C	6.14761e-09	-1.16996	-1.50387	2.53405e-08	-1.23224	-1.51061	1.73061e-09	-1.16342	-1.50437
6800605	chr12:6800605:T:C	4.42616e-08	-2.37928e-10	-0.699774	2.07721e-07	-2.37928e-10	-0.63906	1.11302e-08	-2.37928e-10	-0.8066
6800763	chr12:6800763:AC:A	1.93897e-08	-2.37928e-10	-1.52515	8.59646e-08	-2.37928e-10	-1.52132	5.41719e-09	-2.37928e-10	-1.52668
6800778	chr12:6800778:A:G	2.48539e-08	-2.37928e-10	-1.27688	1.07403e-07	-2.37928e-10	-1.29867	7.29011e-09	-2.37928e-10	-1.22974
6800807	chr12:6800807:C:T	1.82882e-08	-1.58363	-5.0546e-10	7.35283e-08	-1.67758	-5.0546e-10	4.75579e-09	-1.6569	-5.0546e-10
6800812	chr12:6800812:A:G	2.38733e-08	-2.37928e-10	-1.31713	1.06658e-07	-2.37928e-10	-1.30563	6.48832e-09	-2.37928e-10	-1.34626
6800904	chr12:6800904:AT:A	2.99415e-08	-2.37928e-10	-1.09065	1.30626e-07	-2.37928e-10	-1.10292	8.72452e-09	-2.37928e-10	-1.05012
6800905	chr12:6800905:T:A	1.0184e-08	-0.647346	-1.52173	4.48151e-08	-0.653404	-1.5193	3.05011e-09	-0.586342	-1.51474
6800916	chr12:6800916:T:A	1.4386e-08	-1.82364	-5.0546e-10	8.45846e-08	-1.5375	-5.0546e-10	4.42244e-09	-1.72957	-5.0546e-10
6800974	chr12:6800974:C:T	2.27176e-08	-2.37928e-10	-1.36675	1.01301e-07	-2.37928e-10	-1.35716	6.47551e-09	-2.37928e-10	-1.34823
6801228	chr12:6801228:A:G	1.97242e-08	-2.37928e-10	-1.50804	8.79374e-08	-2.37928e-10	-1.49863	5.47798e-09	-2.37928e-10	-1.51552
6801264	chr12:6801264:T:C	2.59241e-08	-2.37928e-10	-1.23472	1.17246e-07	-2.37928e-10	-1.21098	6.80665e-09	-2.37928e-10	-1.29836
6801300	chr12:6801300:G:A	1.9047e-08	-0.613972	-0.92901	1.44895e-07	-0.16407	-0.835176	4.10399e-09	-0.651298	-1.153
6801382	chr12:6801382:G:T	5.21951e-09	-1.89098	-0.94651	2.11878e-08	-1.89322	-1.02861	1.68257e-09	-1.90119	-0.794746
6801399	chr12:6801399:T:C	3.0037e-09	-1.86392	-1.52613	1.2915e-08	-1.89107	-1.52579	8.62239e-10	-1.83901	-1.52547
6801605	chr12:6801605:G:C	2.58533e-07	-2.37928e-10	1.06513	1.10422e-06	-2.37928e-10	1.03164	8.59167e-08	-2.37928e-10	1.23712
6801616	chr12:6801616:G:A	1.01137e-08	-0.779227	-1.39678	4.63133e-08	-0.791413	-1.34841	1.99068e-09	-1.07226	-1.45552
6801753	chr12:6801753:A:G	2.01693e-08	-2.37928e-10	-1.48573	8.78055e-08	-2.37928e-10	-1.50013	5.81417e-09	-2.37928e-10	-1.45596
6801778	chr12:6801778:T:C	3.29317e-08	-2.37928e-10	-0.995457	1.50631e-07	-2.37928e-10	-0.960423	9.16246e-09	-2.37928e-10	-1.00114
6801817	chr12:6801817:C:G	1.86057e-07	-2.37928e-10	0.736162	8.02728e-07	-2.37928e-10	0.712762	5.41367e-08	-2.37928e-10	0.775254
6802271	chr12:6802271:T:C	5.07435e-09	-1.47287	-1.39282	4.80717e-08	-0.763064	-1.3395	1.74309e-09	-1.20125	-1.45935
6802541	chr12:6802541:C:T	1.33208e-08	-1.90893	0.00836776	6.75515e-08	-1.88131	0.118942	3.32506e-09	-1.90227	-0.112496
6803016	chr12:6803016:A:G	2.95657e-09	-1.88064	-1.52522	1.77994e-08	-1.56974	-1.52635	8.80732e-10	-1.82545	-1.51781
6803391	chr12:6803391:T:C	7.90371e-09	-1.83264	-0.589922	3.52174e-08	-1.72507	-0.688643	2.99656e-09	-1.79129	-0.327504
6803396	chr12:6803396:A:C	1.97688e-08	-2.37928e-10	-1.50579	8.74893e-08	-2.37928e-10	-1.50374	5.46869e-09	-2.37928e-10	-1.51722
6803507	chr12:6803507:G:A	1.95904e-08	-2.37928e-10	-1.51485	8.71718e-08	-2.37928e-10	-1.50737	5.43399e-09	-2.37928e-10	-1.52359
6803601	chr12:6803601:G:A	8.13377e-09	-1.56183	-0.832033	2.96539e-08	-1.74902	-0.836638	2.00375e-09	-1.71628	-0.804958
6803647	chr12:6803647:T:G	2.00318e-08	-2.37928e-10	-1.49257	8.76847e-08	-2.37928e-10	-1.50151	5.66404e-09	-2.37928e-10	-1.48212
6803783	chr12:6803783:A:T	5.88176e-08	-2.37928e-10	-0.41545	2.74223e-07	-2.37928e-10	-0.361314	1.50639e-08	-2.37928e-10	-0.50396
6803858	chr12:6803858:T:A	7.35298e-09	-1.93555	-0.559236	3.57708e-08	-1.93082	-0.467306	1.87964e-09	-1.93539	-0.649786
6803885	chr12:6803885:A:G	6.18695e-09	-1.14217	-1.52528	5.51736e-08	-0.438403	-1.52637	2.20397e-09	-0.919746	-1.50625
6803945	chr12:6803945:A:C	4.04053e-08	-2.37928e-10	-0.790931	1.74156e-07	-2.37928e-10	-0.815304	1.23407e-08	-2.37928e-10	-0.703355
6804127	chr12:6804127:T:C	3.18329e-08	-2.37928e-10	-1.02939	1.44379e-07	-2.37928e-10	-1.00281	8.0882e-09	-2.37928e-10	-1.12585
6804380	chr12:6804380:A:G	5.58948e-09	-1.24225	-1.52676	5.59879e-08	-0.429772	-1.52035	2.06873e-09	-0.977551	-1.51177
6804437	chr12:6804437:A:G	2.19194e-08	-2.37928e-10	-1.40252	9.85119e-08	-2.37928e-10	-1.38508	6.01449e-09	-2.37928e-10	-1.42209
6804524	chr12:6804524:A:G	4.31628e-09	-1.50519	-1.5223	1.69814e-08	-1.63754	-1.50559	1.11272e-09	-1.58287	-1.52658
6804788	chr12:6804788:G:A	7.54819e-08	-2.37928e-10	-0.165998	3.54809e-07	-2.37928e-10	-0.103676	1.92029e-08	-2.37928e-10	-0.261201
6804792	chr12:6804792:G:A	2.06611e-08	-2.37928e-10	-1.46164	9.23772e-08	-2.37928e-10	-1.44937	5.71417e-09	-2.37928e-10	-1.47331
6804948	chr12:6804948:G:A	7.03822e-08	-2.37928e-10	-0.235951	3.30348e-07	-2.37928e-10	-0.175106	1.79863e-08	-2.37928e-10	-0.326652
6805166	chr12:6805166:G:C	5.00822e-09	-1.36837	-1.51044	4.24893e-08	-0.731576	-1.49443	1.6995e-09	-1.1595	-1.52642
6805285	chr12:6805285:A:G	2.96537e-08	-1.10031	-5.0546e-10	1.9821e-07	-0.685928	-5.0546e-10	1.00865e-08	-0.905065	-5.0546e-10
6805994	chr12:6805994:T:A	5.07938e-09	-1.33822	-1.52648	4.87052e-08	-0.570756	-1.51871	1.83668e-09	-1.09419	-1.51411
6805996	chr12:6805996:C:T	2.21598e-08	-2.37928e-10	-1.39161	9.96565e-08	-2.37928e-10	-1.37352	6.07505e-09	-2.37928e-10	-1.41207
6806072	chr12:6806072:G:C	5.13657e-09	-1.32699	-1.52651	4.44548e-08	-0.65682	-1.52396	1.8255e-09	-1.10536	-1.50905
6806242	chr12:6806242:T:C	2.07856e-08	-2.37928e-10	-1.45563	9.0629e-08	-2.37928e-10	-1.46848	5.87246e-09	-2.37928e-10	-1.44599
6806269	chr12:6806269:C:T	2.24983e-08	-2.37928e-10	-1.37645	9.4663e-08	-2.37928e-10	-1.42493	6.75375e-09	-2.37928e-10	-1.30616
6806286	chr12:6806286:A:C	5.1837e-09	-1.34308	-1.50129	5.00623e-08	-0.591436	-1.47055	1.81029e-09	-1.09656	-1.52621
6806420	chr12:6806420:G:T	2.17991e-08	-2.37928e-10	-1.40802	9.77822e-08	-2.37928e-10	-1.39251	5.90519e-09	-2.37928e-10	-1.44043
6806740	chr12:6806740:G:A	9.31105e-09	-1.74772	-0.510969	4.31029e-08	-1.60346	-0.608208	3.56505e-09	-1.6877	-0.257381
6806797	chr12:6806797:T:C	5.38908e-07	-0.223431	2.02309	3.53918e-06	-0.051522	2.24792	8.27919e-08	-0.329309	1.52938
6806820	chr12:6806820:G:A	2.11248e-08	-2.37928e-10	-1.43944	9.17539e-08	-2.37928e-10	-1.45614	5.97783e-09	-2.37928e-10	-1.4282
6806994	chr12:6806994:T:C	5.12036e-09	-1.38011	-1.47655	4.86278e-08	-0.654407	-1.43665	1.74499e-09	-1.14109	-1.51842
6807128	chr12:6807128:T:C	1.11134e-08	-1.53307	-0.548674	1.19776e-07	-0.813345	-0.376289	2.91481e-09	-1.31185	-0.834602
6807344	chr12:6807344:G:A	2.37242e-08	-2.37928e-10	-1.3234	1.03521e-07	-2.37928e-10	-1.33548	6.92003e-09	-2.37928e-10	-1.28184
6807345	chr12:6807345:T:G	1.20166e-08	-1.57551	-0.428091	1.25912e-07	-0.890662	-0.249006	3.06956e-09	-1.36846	-0.726263
6807412	chr12:6807412:C:A	3.54793e-08	-2.37928e-10	-0.92094	1.61381e-07	-2.37928e-10	-0.891483	9.94259e-09	-2.37928e-10	-0.919432
6807615	chr12:6807615:C:T	4.51498e-07	-2.37928e-10	1.62268	2.22355e-06	-2.37928e-10	1.73161	9.25173e-08	-2.37928e-10	1.31114
6807725	chr12:6807725:T:C	8.87598e-08	-2.37928e-10	-0.00395769	3.70099e-07	-2.37928e-10	-0.0614837	2.66674e-08	-2.37928e-10	0.0671823
6808167	chr12:6808167:A:C	2.07015e-08	-2.37928e-10	-1.45969	9.25447e-08	-2.37928e-10	-1.44756	5.70959e-09	-2.37928e-10	-1.47411
6808318	chr12:6808318:G:A	9.48258e-09	-1.05904	-1.1814	5.22149e-08	-0.858261	-1.16163	2.47314e-09	-1.01623	-1.29454
6808503	chr12:6808503:T:A	3.6774e-08	-2.37928e-10	-0.885099	1.46671e-07	-2.37928e-10	-0.98706	1.13752e-08	-2.37928e-10	-0.784827
6808666	chr12:6808666:G:A	9.82744e-09	-1.08112	-1.1236	5.82302e-08	-0.834177	-1.07667	2.48284e-09	-1.03948	-1.26737
6808955	chr12:6808955:C:T	1.67461e-06	-2.37928e-10	2.93345	8.17235e-06	-2.37928e-10	3.03326	3.50123e-07	-2.37928e-10	2.64203
6809030	chr12:6809030:A:G	4.96187e-09	-1.67993	-1.20818	4.41839e-08	-1.07358	-1.11332	1.43001e-09	-1.49878	-1.35979
6809449	chr12:6809449:T:C	2.04294e-08	-2.37928e-10	-1.47292	9.15233e-08	-2.37928e-10	-1.45866	5.67618e-09	-2.37928e-10	-1.47998
6809646	chr12:6809646:T:C	1.95619e-08	-2.37928e-10	-1.51631	8.59933e-08	-2.37928e-10	-1.52098	5.49336e-09	-2.37928e-10	-1.51272
6809666	chr12:6809666:C:T	2.18412e-06	-2.37928e-10	3.19908	1.06855e-05	-2.37928e-10	3.30139	4.53786e-07	-2.37928e-10	2.90137
6810034	chr12:6810034:C:T	1.29738e-08	-1.92696	-5.0546e-10	5.72044e-08	-1.92862	-5.0546e-10	3.59923e-09	-1.93554	-5.0546e-10
6810142	chr12:6810142:G:A	2.28964e-07	-2.37928e-10	0.943675	1.11377e-06	-2.37928e-10	1.04025	4.88005e-08	-2.37928e-10	0.67148
6810239	chr12:6810239:A:G	2.53931e-08	-2.37928e-10	-1.25541	1.14431e-07	-2.37928e-10	-1.23528	6.86532e-09	-2.37928e-10	-1.28978
6810403	chr12:6810403:A:G	6.84869e-09	-1.65283	-0.913003	6.38275e-08	-1.02914	-0.789928	1.87307e-09	-1.46225	-1.12643
6810510	chr12:6810510:G:T	2.61021e-08	-2.37928e-10	-1.22788	1.17779e-07	-2.37928e-10	-1.20644	6.8828e-09	-2.37928e-10	-1.28723
6810685	chr12:6810685:C:T	4.32422e-07	-2.37928e-10	1.57951	2.11921e-06	-2.37928e-10	1.68354	8.93451e-08	-2.37928e-10	1.27625
6811099	chr12:6811099:A:G	1.14802e-06	-2.37928e-10	2.55591	5.55831e-06	-2.37928e-10	2.6478	2.43318e-07	-2.37928e-10	2.27811
6811791	chr12:6811791:G:A	5.47807e-09	-1.52942	-1.25972	3.97157e-08	-0.968017	-1.32549	2.09378e-09	-1.34834	-1.12895
6812074	chr12:6812074:C:T	2.2778e-08	-2.37928e-10	-1.3641	1.01288e-07	-2.37928e-10	-1.35728	6.31966e-09	-2.37928e-10	-1.37259
6812229	chr12:6812229:T:C	5.39018e-09	-1.65075	-1.15457	3.59059e-08	-1.16116	-1.23319	2.03524e-09	-1.49861	-1.00704
6812620	chr12:6812620:G:A	3.48779e-08	-2.37928e-10	-0.938038	1.55458e-07	-2.37928e-10	-0.928876	8.92238e-09	-2.37928e-10	-1.0277
6812947	chr12:6812947:G:A	2.12563e-08	-2.37928e-10	-1.43324	9.50217e-08	-2.37928e-10	-1.42115	5.8542e-09	-2.37928e-10	-1.4491
6813224	chr12:6813224:T:A	2.01678e-07	-2.37928e-10	0.816781	9.75394e-07	-2.37928e-10	0.907587	4.31803e-08	-2.37928e-10	0.549126
6813328	chr12:6813328:A:T	2.83624e-09	-1.92215	-1.52526	1.35177e-08	-1.85649	-1.51477	8.2316e-10	-1.90098	-1.50988
6813536	chr12:6813536:G:T	3.32481e-09	-1.77747	-1.511	1.32895e-08	-1.90021	-1.48806	8.65578e-10	-1.83432	-1.5263
6813852	chr12:6813852:G:A	9.31025e-09	-1.22494	-1.03384	5.37486e-08	-1.00231	-0.988625	2.28876e-09	-1.1907	-1.19754
6813935	chr12:6813935:T:A	5.37444e-09	-1.60396	-1.20428	3.68869e-08	-1.09151	-1.27589	2.03511e-09	-1.44466	-1.06105
6814549	chr12:6814549:A:G	2.18244e-08	-2.37928e-10	-1.40686	9.70955e-08	-2.37928e-10	-1.39956	6.03982e-09	-2.37928e-10	-1.41788
6814665	chr12:6814665:C:T	3.61151e-09	-1.68514	-1.52062	2.67119e-08	-1.16332	-1.52682	1.21767e-09	-1.53423	-1.48509
6814943	chr12:6814943:C:T	1.06775e-07	-1.85738	2.03821	4.24869e-07	-1.89199	1.96851	3.41018e-08	-1.81978	2.13287
6814956	chr12:6814956:A:G	8.39367e-07	-2.37928e-10	2.24276	4.11162e-06	-2.37928e-10	2.34632	1.9e-07	-2.37928e-10	2.03076
6815131	chr12:6815131:C:T	4.14543e-09	-1.63486	-1.43302	1.88544e-08	-1.62722	-1.41129	1.10046e-09	-1.63677	-1.48376
6815320	chr12:6815320:C:T	1.91856e-08	-1.53573	-5.0546e-10	1.00537e-07	-1.36473	-5.0546e-10	6.02501e-09	-1.42034	-5.0546e-10
6815495	chr12:6815495:G:A	4.12961e-07	-2.37928e-10	1.53346	2.02302e-06	-2.37928e-10	1.63709	8.58681e-08	-2.37928e-10	1.23655
6815983	chr12:6815983:C:T	2.80816e-09	-1.93545	-1.52191	1.27343e-08	-1.90412	-1.52683	8.32957e-10	-1.9291	-1.46994
6816052	chr12:6816052:C:G	2.59051e-08	-2.37928e-10	-1.23545	1.19058e-07	-2.37928e-10	-1.19565	6.9003e-09	-2.37928e-10	-1.28469
6816241	chr12:6816241:C:T	3.43834e-08	-2.37928e-10	-0.952318	1.3604e-07	-2.37928e-10	-1.06231	1.11706e-08	-2.37928e-10	-0.80297
6817197	chr12:6817197:T:C	6.04601e-09	-1.89015	-0.800341	2.83172e-08	-1.93543	-0.696354	1.43275e-09	-1.91802	-0.938639
6817505	chr12:6817505:A:G	3.35914e-08	-1.9131	0.937478	1.762e-07	-1.82623	1.02259	7.19689e-09	-1.89406	0.651453
6817731	chr12:6817731:ACT:A	7.43745e-08	-0.180778	-5.0546e-10	2.6721e-07	-0.387219	-5.0546e-10	1.62768e-08	-0.426518	-5.0546e-10
6817778	chr12:6817778:ACT:A	4.37789e-08	-2.37928e-10	-0.710739	1.7115e-07	-2.37928e-10	-0.832716	1.45414e-08	-2.37928e-10	-0.539262
6817796	chr12:6817796:AC:A	6.04522e-09	-1.55175	-1.13887	3.18137e-08	-1.33853	-1.17683	1.71777e-09	-1.52163	-1.1536
6817824	chr12:6817824:C:T	2.68477e-08	-2.37928e-10	-1.19971	1.16898e-07	-2.37928e-10	-1.21396	7.94882e-09	-2.37928e-10	-1.14324
6817872	chr12:6817872:C:T	4.45035e-08	-2.37928e-10	-0.694322	1.74503e-07	-2.37928e-10	-0.813313	1.37649e-08	-2.37928e-10	-0.594136
6817980	chr12:6817980:A:G	3.22511e-08	-2.37928e-10	-1.01634	1.30135e-07	-2.37928e-10	-1.10668	1.01478e-08	-2.37928e-10	-0.899
6818110	chr12:6818110:A:G	2.13116e-08	-2.37928e-10	-1.43064	9.30322e-08	-2.37928e-10	-1.44231	6.13073e-09	-2.37928e-10	-1.40295
6818119	chr12:6818119:C:T	4.33485e-08	-2.37928e-10	-0.72062	1.86656e-07	-2.37928e-10	-0.745989	1.32654e-08	-2.37928e-10	-0.631097
6818304	chr12:6818304:C:T	3.27442e-09	-1.80985	-1.4939	1.54949e-08	-1.77307	-1.46167	8.93233e-10	-1.80315	-1.52601
6818374	chr12:6818374:G:A	2.03585e-08	-2.37928e-10	-1.47639	9.01878e-08	-2.37928e-10	-1.47336	5.79931e-09	-2.37928e-10	-1.45852
6818499	chr12:6818499:T:C	8.57978e-08	-2.37928e-10	-0.0378982	4.06506e-07	-2.37928e-10	0.0323439	2.20182e-08	-2.37928e-10	-0.124391
6818762	chr12:6818762:C:T	5.84539e-08	-2.37928e-10	-0.421654	2.73798e-07	-2.37928e-10	-0.362863	1.50559e-08	-2.37928e-10	-0.504488
6818909	chr12:6818909:T:C	2.92768e-09	-1.89158	-1.52411	1.25385e-08	-1.93553	-1.51092	7.96144e-10	-1.92016	-1.52408
6818964	chr12:6818964:G:T	1.94388e-08	-2.37928e-10	-1.52262	8.63041e-08	-2.37928e-10	-1.51738	5.41699e-09	-2.37928e-10	-1.52672
6819403	chr12:6819403:T:A	8.55598e-09	-1.93555	-0.407714	4.45032e-08	-1.87675	-0.302939	1.87375e-09	-1.92639	-0.661929
6819670	chr12:6819670:G:T	6.48183e-08	-2.37928e-10	-0.318303	3.04733e-07	-2.37928e-10	-0.255817	1.66304e-08	-2.37928e-10	-0.405028
6819747	chr12:6819747:A:G	7.09119e-09	-1.90397	-0.627064	2.82698e-08	-1.93065	-0.702811	2.04684e-09	-1.92969	-0.570275
6819852	chr12:6819852:A:G	7.76706e-09	-1.91321	-0.526786	3.44435e-08	-1.90278	-0.533153	2.17161e-09	-1.90889	-0.531895
6820060	chr12:6820060:G:A	1.98742e-08	-2.37928e-10	-1.50047	8.87156e-08	-2.37928e-10	-1.48982	5.48909e-09	-2.37928e-10	-1.5135
6820313	chr12:6820313:C:G	1.94737e-08	-2.37928e-10	-1.52083	8.6353e-08	-2.37928e-10	-1.51681	5.42837e-09	-2.37928e-10	-1.52462
6820471	chr12:6820471:T:C	1.24976e-08	-1.86607	-0.0982872	4.74399e-08	-1.93451	-0.181281	3.54047e-09	-1.90629	-0.045706
6820494	chr12:6820494:G:A	1.9723e-08	-2.37928e-10	-1.50811	8.77299e-08	-2.37928e-10	-1.50099	5.47825e-09	-2.37928e-10	-1.51547
6820746	chr12:6820746:G:A	1.93594e-08	-2.37928e-10	-1.52671	8.5628e-08	-2.37928e-10	-1.52524	5.41652e-09	-2.37928e-10	-1.52681
6820944	chr12:6820944:G:A	4.19551e-09	-1.59884	-1.45703	2.49436e-08	-1.29208	-1.46656	1.26744e-09	-1.54583	-1.43344
6821013	chr12:6821013:A:G	1.95878e-08	-2.37928e-10	-1.51499	8.60515e-08	-2.37928e-10	-1.52031	5.50214e-09	-2.37928e-10	-1.51112
6821103	chr12:6821103:A:G	1.56107e-08	-1.45138	-0.290561	5.66809e-08	-1.59063	-0.347183	3.92208e-09	-1.58846	-0.261176
6822257	chr12:6822257:G:A	2.32266e-08	-2.37928e-10	-1.34459	1.05055e-07	-2.37928e-10	-1.32077	6.47858e-09	-2.37928e-10	-1.34776
6822486	chr12:6822486:T:C	3.35729e-08	-1.26424	0.288067	7.10635e-08	-1.71947	0.00779439	1.34635e-08	-1.53047	0.914193
6822507	chr12:6822507:A:G	2.49658e-08	-0.691114	-0.581271	6.38101e-08	-1.12713	-0.692211	6.84012e-09	-0.826609	-0.466845
6822592	chr12:6822592:T:C	1.97519e-08	-2.37928e-10	-1.50664	8.70358e-08	-2.37928e-10	-1.50893	5.46946e-09	-2.37928e-10	-1.51708
6823081	chr12:6823081:T:C	2.37331e-08	-1.34017	0.0171531	1.86337e-07	-0.853542	0.105844	6.12211e-09	-1.24353	-0.160818
6823281	chr12:6823281:C:T	1.49336e-08	-1.93423	0.147956	6.98285e-08	-1.92018	0.190972	3.66957e-09	-1.92768	0.011494
6824057	chr12:6824057:C:T	2.54984e-07	-1.42544	2.47675	7.77913e-07	-1.63132	2.31268	6.64132e-08	-1.59848	2.57812
6824423	chr12:6824423:C:T	4.24047e-08	-0.742633	-5.0546e-10	1.61051e-07	-0.893532	-5.0546e-10	1.01255e-08	-0.901202	-5.0546e-10
6824621	chr12:6824621:A:G	4.09456e-09	-1.69856	-1.38168	1.71259e-08	-1.732	-1.40266	1.09165e-09	-1.74933	-1.37925
6824948	chr12:6824948:T:C	2.24393e-08	-2.37928e-10	-1.37908	1.01436e-07	-2.37928e-10	-1.35583	6.01678e-09	-2.37928e-10	-1.42171
6825297	chr12:6825297:C:T	1.29366e-08	-1.92983	-5.0546e-10	5.68799e-08	-1.93431	-5.0546e-10	3.59934e-09	-1.93551	-5.0546e-10
6825415	chr12:6825415:C:G	3.41337e-08	-2.37928e-10	-0.959607	1.59681e-07	-2.37928e-10	-0.902079	8.96937e-09	-2.37928e-10	-1.02244
6825824	chr12:6825824:C:T	4.21834e-09	-1.75078	-1.29967	2.1332e-08	-1.60494	-1.3101	1.22581e-09	-1.6715	-1.34116
6826284	chr12:6826284:C:T	3.68394e-08	-2.37928e-10	-0.883324	1.67277e-07	-2.37928e-10	-0.855602	1.00295e-08	-2.37928e-10	-0.910729
6826622	chr12:6826622:A:T	5.65296e-09	-1.58159	-1.17612	2.42282e-08	-1.58759	-1.20014	1.65368e-09	-1.55756	-1.1557
6826790	chr12:6826790:T:C	1.04646e-08	-1.20281	-0.939076	4.83083e-08	-1.02852	-1.06913	3.89487e-09	-1.16855	-0.688046
6826812	chr12:6826812:A:G	3.81548e-09	-1.93509	-1.21574	1.50271e-08	-1.91683	-1.34857	1.57145e-09	-1.93493	-0.829331
6827315	chr12:6827315:T:C	2.04774e-08	-2.37928e-10	-1.47057	8.85096e-08	-2.37928e-10	-1.49214	5.8902e-09	-2.37928e-10	-1.44297
6827772	chr12:6827772:T:C	7.15787e-08	-2.37928e-10	-0.219093	3.34202e-07	-2.37928e-10	-0.163508	1.81295e-08	-2.37928e-10	-0.31872
6829708	chr12:6829708:C:T	2.98234e-09	-1.90463	-1.49256	1.31229e-08	-1.87546	-1.52544	9.96456e-10	-1.93191	-1.2879
6830615	chr12:6830615:A:T	3.38161e-08	-2.37928e-10	-0.968954	1.55431e-07	-2.37928e-10	-0.929052	8.81224e-09	-2.37928e-10	-1.04012
6830686	chr12:6830686:A:G	4.65199e-09	-1.93213	-1.02047	1.89177e-08	-1.91494	-1.12022	1.56264e-09	-1.93552	-0.834361
6830776	chr12:6830776:T:C	4.2944e-08	-2.37928e-10	-0.729995	1.97565e-07	-2.37928e-10	-0.689185	1.11183e-08	-2.37928e-10	-0.807666
6831267	chr12:6831267:A:G	5.00645e-07	-2.37928e-10	1.72601	2.02001e-06	-2.37928e-10	1.6356	1.69759e-07	-2.37928e-10	1.91812
6831328	chr12:6831328:G:A	1.81332e-08	-1.59215	-5.0546e-10	1.00022e-07	-1.36987	-5.0546e-10	5.53917e-09	-1.50441	-5.0546e-10
6831857	chr12:6831857:G:A	3.42449e-09	-1.736	-1.52294	1.46788e-08	-1.76511	-1.52374	9.83941e-10	-1.71415	-1.51829
6832317	chr12:6832317:T:C	4.33483e-09	-1.61566	-1.40755	1.66432e-08	-1.73731	-1.42595	1.09064e-09	-1.7418	-1.38769
6832490	chr12:6832490:T:C	2.93931e-09	-1.89316	-1.51855	1.51454e-08	-1.75233	-1.50522	8.53797e-10	-1.84762	-1.5267
6832497	chr12:6832497:T:C	3.27842e-09	-1.92429	-1.37824	1.41392e-08	-1.93494	-1.39137	9.57914e-10	-1.93279	-1.32647
6832628	chr12:6832628:G:A	3.36458e-09	-1.92234	-1.35425	1.44587e-08	-1.93527	-1.36869	9.87345e-10	-1.93187	-1.29712
6833355	chr12:6833355:TGAATAAAGCTCTTA:T	2.35827e-08	-2.37928e-10	-1.32938	1.03703e-07	-2.37928e-10	-1.33372	6.91915e-09	-2.37928e-10	-1.28197
6833508	chr12:6833508:A:C	3.38915e-08	-1.91842	0.951688	1.30333e-07	-1.73749	0.632332	2.1094e-08	-1.85871	1.69144
6833659	chr12:6833659:A:G	3.34081e-08	-1.92322	0.942131	1.2683e-07	-1.75404	0.621633	2.057e-08	-1.86964	1.67722
6833849	chr12:6833849:C:T	1.28845e-08	-1.93387	-5.0546e-10	5.86543e-08	-1.90359	-5.0546e-10	3.65748e-09	-1.91949	-5.0546e-10
6834079	chr12:6834079:T:C	1.88502e-08	-1.55337	-5.0546e-10	9.45741e-08	-1.42587	-5.0546e-10	5.63946e-09	-1.48647	-5.0546e-10
6834206	chr12:6834206:G:A	2.51106e-08	-1.08087	-0.185731	1.34928e-07	-0.91949	-0.151022	6.77967e-09	-1.0011	-0.301231
6835020	chr12:6835020:T:A	7.90151e-08	-2.37928e-10	-0.120252	3.92333e-07	-2.37928e-10	-0.00314207	1.69754e-08	-2.37928e-10	-0.384492
6835105	chr12:6835105:G:C	1.61631e-08	-0.359947	-1.34721	1.03086e-07	-0.0044258	-1.33527	5.16488e-09	-0.191417	-1.38296
6835114	chr12:6835114:A:G	2.13665e-08	-2.37928e-10	-1.42807	9.69946e-08	-2.37928e-10	-1.4006	5.76775e-09	-2.37928e-10	-1.46398
6835498	chr12:6835498:C:T	1.98576e-08	-0.533489	-0.967818	1.43989e-07	-0.0876488	-0.917868	6.0052e-09	-0.332968	-1.09067
6835601	chr12:6835601:T:A	5.47694e-08	-0.48676	-5.0546e-10	2.71252e-07	-0.372206	-5.0546e-10	1.63627e-08	-0.421258	-5.0546e-10
6835682	chr12:6835682:A:G	2.82139e-08	-1.92451	0.774431	1.08273e-07	-1.75483	0.464229	1.7045e-08	-1.86969	1.48929
6835717	chr12:6835717:A:T	1.14253e-07	-2.37928e-10	0.248524	5.49406e-07	-2.37928e-10	0.333583	2.52302e-08	-2.37928e-10	0.0117831
6835867	chr12:6835867:G:A	8.4159e-08	-2.37928e-10	-0.0571829	3.56505e-07	-2.37928e-10	-0.0989046	2.55978e-08	-2.37928e-10	0.0262477
6835870	chr12:6835870:C:T	2.93648e-08	-2.37928e-10	-1.1101	1.34638e-07	-2.37928e-10	-1.07266	7.60344e-09	-2.37928e-10	-1.18766
6836616	chr12:6836616:C:T	1.96915e-08	-2.37928e-10	-1.5097	8.78418e-08	-2.37928e-10	-1.49972	5.47465e-09	-2.37928e-10	-1.51613
6836875	chr12:6836875:G:C	2.05171e-08	-2.37928e-10	-1.46863	9.23058e-08	-2.37928e-10	-1.45015	5.65459e-09	-2.37928e-10	-1.48379
6836972	chr12:6836972:C:T	2.08051e-08	-2.37928e-10	-1.45469	9.10708e-08	-2.37928e-10	-1.46362	6.08509e-09	-2.37928e-10	-1.41042
6837068	chr12:6837068:G:A	2.05909e-08	-2.37928e-10	-1.46504	9.02226e-08	-2.37928e-10	-1.47297	5.99985e-09	-2.37928e-10	-1.42453
6837153	chr12:6837153:G:A	2.46371e-08	-2.37928e-10	-1.28564	1.07662e-07	-2.37928e-10	-1.29625	7.35053e-09	-2.37928e-10	-1.22149
6837196	chr12:6837196:C:T	3.79112e-09	-1.78852	-1.3687	1.63645e-08	-1.80578	-1.37436	1.13069e-09	-1.75886	-1.33457
6837340	chr12:6837340:C:T	4.82852e-09	-1.3918	-1.52355	3.22121e-08	-0.987538	-1.51537	1.47871e-09	-1.2994	-1.52569
6837381	chr12:6837381:C:A	3.39412e-09	-1.92419	-1.34366	1.47996e-08	-1.93265	-1.348	9.47519e-10	-1.93484	-1.33532
6837554	chr12:6837554:G:A	1.2869e-08	-1.93507	-5.0546e-10	5.75385e-08	-1.9228	-5.0546e-10	3.61245e-09	-1.93187	-5.0546e-10
6838032	chr12:6838032:C:T	1.28837e-08	-1.93393	-5.0546e-10	5.68092e-08	-1.93556	-5.0546e-10	3.60741e-09	-1.93327	-5.0546e-10
6838475	chr12:6838475:A:G	2.88342e-08	-2.37928e-10	-1.12833	1.31524e-07	-2.37928e-10	-1.09606	8.12081e-09	-2.37928e-10	-1.12183
6838516	chr12:6838516:G:A	4.24442e-09	-1.53297	-1.51132	1.96191e-08	-1.49289	-1.50586	1.28389e-09	-1.44572	-1.52065
6838636	chr12:6838636:T:C	7.21095e-09	-1.86518	-0.649106	2.78788e-08	-1.93054	-0.716848	2.36114e-09	-1.90632	-0.450791
6839528	chr12:6839528:A:G	9.00723e-09	-1.69418	-0.597679	3.41027e-08	-1.79593	-0.64995	2.73538e-09	-1.73234	-0.477652
6839663	chr12:6839663:G:C	2.21913e-08	-2.37928e-10	-1.39019	9.50763e-08	-2.37928e-10	-1.42057	6.85505e-09	-2.37928e-10	-1.29127
6839718	chr12:6839718:A:C	4.05593e-09	-1.57601	-1.5137	1.73998e-08	-1.59408	-1.52472	1.07729e-09	-1.67753	-1.46427
6839735	chr12:6839735:A:G	1.43464e-08	-1.0561	-0.770292	4.87519e-08	-1.21183	-0.876676	4.86706e-09	-1.05148	-0.582292
6839847	chr12:6839847:A:C	2.14879e-08	-2.37928e-10	-1.4224	9.24314e-08	-2.37928e-10	-1.44879	6.56792e-09	-2.37928e-10	-1.33406
6840209	chr12:6840209:G:A	1.96172e-08	-2.37928e-10	-1.51348	8.62739e-08	-2.37928e-10	-1.51773	5.5221e-09	-2.37928e-10	-1.5075
6840251	chr12:6840251:C:G	2.25592e-08	-2.37928e-10	-1.37375	9.80357e-08	-2.37928e-10	-1.38992	6.54128e-09	-2.37928e-10	-1.33813
6840466	chr12:6840466:G:T	8.62867e-08	-2.37928e-10	-0.0322156	3.94949e-07	-2.37928e-10	0.00350297	2.29859e-08	-2.37928e-10	-0.0813803
6840944	chr12:6840944:A:G	2.86558e-08	-2.37928e-10	-1.13454	1.29256e-07	-2.37928e-10	-1.11346	7.84154e-09	-2.37928e-10	-1.15682
6841239	chr12:6841239:G:A	4.81579e-09	-1.40754	-1.51045	2.83448e-08	-1.10774	-1.52307	1.66339e-09	-1.25829	-1.44912
6841766	chr12:6841766:AT:A	2.98828e-08	-2.37928e-10	-1.09261	1.19223e-07	-2.37928e-10	-1.19426	1.01758e-08	-2.37928e-10	-0.896245
6841809	chr12:6841809:G:A	1.94135e-08	-2.37928e-10	-1.52392	8.55378e-08	-2.37928e-10	-1.5263	5.44054e-09	-2.37928e-10	-1.52238
6842149	chr12:6842149:C:A	3.06507e-07	-2.37928e-10	1.23535	1.26944e-06	-2.37928e-10	1.17107	9.01652e-08	-2.37928e-10	1.28538
6842370	chr12:6842370:G:A	3.91384e-08	-2.37928e-10	-0.822786	1.75107e-07	-2.37928e-10	-0.809856	1.03396e-08	-2.37928e-10	-0.880282
6842469	chr12:6842469:G:A	4.7069e-08	-2.37928e-10	-0.638276	2.10594e-07	-2.37928e-10	-0.625324	1.25665e-08	-2.37928e-10	-0.685223
6842650	chr12:6842650:C:T	1.03725e-08	-1.68172	-0.469015	3.08811e-08	-1.92342	-0.621686	3.08753e-09	-1.8716	-0.217287
6843117	chr12:6843117:G:A	1.50023e-08	-1.78169	-5.0546e-10	6.66341e-08	-1.77604	-5.0546e-10	4.59415e-09	-1.69148	-5.0546e-10
6844654	chr12:6844654:C:A	3.23932e-08	-2.37928e-10	-1.01194	1.35905e-07	-2.37928e-10	-1.0633	9.88041e-09	-2.37928e-10	-0.925705
6845388	chr12:6845388:G:A	2.02322e-08	-1.30324	-0.179376	2.04486e-07	-0.37503	-0.279724	1.21961e-08	-0.682606	-0.0325374
6845648	chr12:6845648:C:T	8.73341e-08	-0.0201507	-5.0546e-10	1.82677e-07	-0.767532	-5.0546e-10	1.68333e-08	-0.392903	-5.0546e-10
6845700	chr12:6845700:G:A	5.91494e-09	-1.91142	-0.800993	2.25615e-08	-1.93462	-0.924389	1.88352e-09	-1.91883	-0.664284
6845711	chr12:6845711:C:T	6.33324e-08	-1.68921	1.34772	2.63443e-07	-1.38157	0.980156	4.34044e-08	-1.56502	2.11932
6846024	chr12:6846024:T:G	1.31451e-08	-1.91384	-5.0546e-10	5.71133e-08	-1.93022	-5.0546e-10	3.7025e-09	-1.90725	-5.0546e-10
6847016	chr12:6847016:C:T	2.31152e-08	-2.37928e-10	-1.3494	9.7748e-08	-2.37928e-10	-1.39286	7.16112e-09	-2.37928e-10	-1.24759
6847298	chr12:6847298:C:T	3.34707e-09	-1.77572	-1.50609	1.49414e-08	-1.75852	-1.5126	9.54161e-10	-1.78491	-1.47827
6847353	chr12:6847353:T:A	2.97139e-08	-2.37928e-10	-1.09828	1.24854e-07	-2.37928e-10	-1.14811	9.01763e-09	-2.37928e-10	-1.01708
6847559	chr12:6847559:G:A	6.59807e-08	-2.37928e-10	-0.300528	2.8113e-07	-2.37928e-10	-0.336438	2.01195e-08	-2.37928e-10	-0.214569
6848940	chr12:6848940:C:CT	4.33897e-08	-2.37928e-10	-0.719668	1.88255e-07	-2.37928e-10	-0.737454	1.22794e-08	-2.37928e-10	-0.708339
6850008	chr12:6850008:T:C	4.04116e-08	-2.37928e-10	-0.790775	1.75649e-07	-2.37928e-10	-0.806767	1.14706e-08	-2.37928e-10	-0.776471
6850271	chr12:6850271:GC:G	1.01342e-07	-2.37928e-10	0.128607	4.99842e-07	-2.37928e-10	0.239038	2.38316e-08	-2.37928e-10	-0.045247
6850368	chr12:6850368:A:G	2.16368e-08	-2.37928e-10	-1.4155	9.50696e-08	-2.37928e-10	-1.42064	6.09924e-09	-2.37928e-10	-1.4081
6851517	chr12:6851517:TGAG:T	2.36246e-08	-2.37928e-10	-1.3276	1.00413e-07	-2.37928e-10	-1.36596	6.79086e-09	-2.37928e-10	-1.30068
6851832	chr12:6851832:A:G	8.41295e-08	-2.37928e-10	-0.0575334	3.6963e-07	-2.37928e-10	-0.0627523	2.12443e-08	-2.37928e-10	-0.16017
6851860	chr12:6851860:G:A	9.65197e-08	-2.37928e-10	0.0798557	4.72249e-07	-2.37928e-10	0.182253	2.22709e-08	-2.37928e-10	-0.11298
6852474	chr12:6852474:G:T	3.96193e-08	-2.37928e-10	-0.810574	1.7153e-07	-2.37928e-10	-0.830497	1.12559e-08	-2.37928e-10	-0.795364
6853136	chr12:6853136:G:C	2.10468e-08	-2.37928e-10	-1.44314	9.08808e-08	-2.37928e-10	-1.4657	6.2748e-09	-2.37928e-10	-1.37972
6853814	chr12:6853814:G:A	1.14292e-08	-1.13663	-0.917089	1.16077e-07	-0.2411	-0.979901	6.93801e-09	-0.45422	-0.825024
6853933	chr12:6853933:C:A	3.25175e-08	-2.37928e-10	-1.00811	1.44067e-07	-2.37928e-10	-1.00498	8.53794e-09	-2.37928e-10	-1.07174
6853980	chr12:6853980:G:A	2.18072e-08	-2.37928e-10	-1.40765	9.77438e-08	-2.37928e-10	-1.3929	5.87343e-09	-2.37928e-10	-1.44582
6854049	chr12:6854049:CTCCA:C	2.94157e-08	-2.37928e-10	-1.10836	1.36344e-07	-2.37928e-10	-1.06007	7.60111e-09	-2.37928e-10	-1.18796
6854960	chr12:6854960:G:A	2.19046e-08	-2.37928e-10	-1.4032	9.54274e-08	-2.37928e-10	-1.41689	6.08548e-09	-2.37928e-10	-1.41035
6855049	chr12:6855049:T:C	4.14507e-09	-1.87217	-1.1958	1.56545e-08	-1.93001	-1.29448	1.47779e-09	-1.91748	-0.908239
6855562	chr12:6855562:G:T	3.44994e-07	-2.37928e-10	1.35363	1.41372e-06	-2.37928e-10	1.27873	1.03525e-07	-2.37928e-10	1.42355
6855910	chr12:6855910:T:C	2.21575e-08	-2.37928e-10	-1.39172	9.66317e-08	-2.37928e-10	-1.40435	6.39659e-09	-2.37928e-10	-1.36049
6856030	chr12:6856030:A:G	5.98907e-09	-1.86954	-0.830412	2.81312e-08	-1.61401	-1.02437	2.97697e-09	-1.77004	-0.355312
6856268	chr12:6856268:G:A	2.14137e-08	-2.37928e-10	-1.42586	9.51715e-08	-2.37928e-10	-1.41957	5.83639e-09	-2.37928e-10	-1.45215
6856983	chr12:6856983:A:G	1.04283e-07	-2.37928e-10	0.157221	5.06863e-07	-2.37928e-10	0.252987	2.66409e-08	-2.37928e-10	0.066188
6857393	chr12:6857393:T:C	4.00061e-08	-2.37928e-10	-0.800859	1.63648e-07	-2.37928e-10	-0.877538	1.22943e-08	-2.37928e-10	-0.707121
6857467	chr12:6857467:G:A	2.22917e-08	-2.37928e-10	-1.38567	9.84398e-08	-2.37928e-10	-1.38581	6.3357e-09	-2.37928e-10	-1.37006
6857601	chr12:6857601:C:A	3.20206e-08	-2.37928e-10	-1.02351	1.36234e-07	-2.37928e-10	-1.06088	9.49774e-09	-2.37928e-10	-0.965206
6858346	chr12:6858346:C:T	1.938e-08	-2.37928e-10	-1.52565	8.54934e-08	-2.37928e-10	-1.52681	5.42793e-09	-2.37928e-10	-1.5247
6858737	chr12:6858737:G:A	4.08695e-08	-1.30625	0.526742	1.02389e-07	-1.77502	0.428545	1.00885e-08	-1.54115	0.63629
6859101	chr12:6859101:C:T	3.16542e-08	-2.37928e-10	-1.03502	1.31389e-07	-2.37928e-10	-1.09709	9.27496e-09	-2.37928e-10	-0.988941
6859221	chr12:6859221:A:G	2.31597e-08	-2.37928e-10	-1.34748	9.83309e-08	-2.37928e-10	-1.38692	6.78432e-09	-2.37928e-10	-1.30165
6859610	chr12:6859610:C:T	1.93708e-08	-2.37928e-10	-1.52612	8.54976e-08	-2.37928e-10	-1.52677	5.43908e-09	-2.37928e-10	-1.52265
6859677	chr12:6859677:G:A	3.15855e-08	-2.37928e-10	-1.03719	1.43611e-07	-2.37928e-10	-1.00815	8.95523e-09	-2.37928e-10	-1.02402
6859743	chr12:6859743:C:G	1.67477e-07	-2.37928e-10	0.630955	8.28814e-07	-2.37928e-10	0.744741	3.8168e-08	-2.37928e-10	0.425739
6859786	chr12:6859786:A:G	5.45243e-08	-2.37928e-10	-0.491245	2.51101e-07	-2.37928e-10	-0.449399	1.36196e-08	-2.37928e-10	-0.604749
6859789	chr12:6859789:A:G	1.49715e-07	-0.941273	1.46012	1.52156e-06	0.0626894	1.28955	7.46614e-08	-0.560331	1.65704
6859945	chr12:6859945:G:A	5.88406e-08	-2.37928e-10	-0.41506	2.6921e-07	-2.37928e-10	-0.379762	1.58453e-08	-2.37928e-10	-0.453385
6860079	chr12:6860079:A:G	1.24287e-07	-2.37928e-10	0.332704	4.7168e-07	-2.37928e-10	0.181046	3.76932e-08	-2.37928e-10	0.413221
6860158	chr12:6860158:C:T	2.63231e-08	-2.37928e-10	-1.21944	1.10776e-07	-2.37928e-10	-1.26775	7.61329e-09	-2.37928e-10	-1.18636
6860308	chr12:6860308:A:G	8.81371e-08	-0.653203	0.642205	1.67244e-07	-1.39379	0.537987	1.93879e-08	-1.00675	0.75514
6860824	chr12:6860824:T:C	3.74137e-08	-0.133462	-0.734392	7.96581e-08	-0.888797	-0.708713	7.20941e-09	-0.513106	-0.727766
6862254	chr12:6862254:T:C	2.00366e-08	-2.37928e-10	-1.49233	8.86988e-08	-2.37928e-10	-1.49001	5.74279e-09	-2.37928e-10	-1.46831
6862653	chr12:6862653:G:C	3.89553e-08	-2.37928e-10	-0.827475	1.77166e-07	-2.37928e-10	-0.798169	9.88241e-09	-2.37928e-10	-0.925503
6863250	chr12:6863250:C:T	2.63047e-08	-2.37928e-10	-1.22014	1.10564e-07	-2.37928e-10	-1.26966	7.59396e-09	-2.37928e-10	-1.18891
6863439	chr12:6863439:A:G	7.16841e-08	-2.37928e-10	-0.217622	3.32153e-07	-2.37928e-10	-0.169657	1.78992e-08	-2.37928e-10	-0.331505
6863800	chr12:6863800:C:T	3.90996e-08	-2.37928e-10	-0.823779	1.69721e-07	-2.37928e-10	-0.841101	1.1086e-08	-2.37928e-10	-0.810573
6863924	chr12:6863924:C:T	1.89368e-08	-1.54879	-5.0546e-10	1.15679e-07	-1.22443	-5.0546e-10	6.38819e-09	-1.36181	-5.0546e-10
6864487	chr12:6864487:A:G	2.69277e-08	-2.37928e-10	-1.19674	1.13801e-07	-2.37928e-10	-1.2408	8.01962e-09	-2.37928e-10	-1.13437
6864557	chr12:6864557:T:C	4.96373e-08	-2.37928e-10	-0.585148	2.02678e-07	-2.37928e-10	-0.663638	1.47551e-08	-2.37928e-10	-0.524669
6864602	chr12:6864602:A:T	7.58885e-07	-2.37928e-10	2.14196	2.57499e-06	-2.37928e-10	1.87835	3.1863e-07	-2.37928e-10	2.54777
6865441	chr12:6865441:T:A	1.94507e-08	-2.37928e-10	-1.52201	8.58514e-08	-2.37928e-10	-1.52264	5.45412e-09	-2.37928e-10	-1.51989
6865809	chr12:6865809:C:T	2.5576e-08	-2.37928e-10	-1.24824	1.07952e-07	-2.37928e-10	-1.29357	7.38169e-09	-2.37928e-10	-1.21726
6866337	chr12:6866337:G:A	4.1798e-09	-1.7596	-1.30003	1.56656e-08	-1.92243	-1.30136	1.08299e-09	-1.84626	-1.29027
6866342	chr12:6866342:C:T	3.27472e-09	-1.92767	-1.37598	1.4321e-08	-1.93552	-1.378	8.96188e-10	-1.93555	-1.39031
6866420	chr12:6866420:G:C	3.61758e-08	-2.37928e-10	-0.901501	1.57781e-07	-2.37928e-10	-0.914046	1.02667e-08	-2.37928e-10	-0.887358
6866740	chr12:6866740:T:C	2.75431e-08	-2.37928e-10	-1.17414	1.15075e-07	-2.37928e-10	-1.22967	8.00647e-09	-2.37928e-10	-1.13601
6866863	chr12:6866863:T:G	2.04584e-08	-2.37928e-10	-1.4715	8.93927e-08	-2.37928e-10	-1.48222	5.95555e-09	-2.37928e-10	-1.43194
6866919	chr12:6866919:C:G	2.33532e-08	-2.37928e-10	-1.33916	9.954e-08	-2.37928e-10	-1.37469	6.94016e-09	-2.37928e-10	-1.27893
6867132	chr12:6867132:C:T	4.239e-09	-1.53108	-1.51448	1.8665e-08	-1.53877	-1.50983	1.14658e-09	-1.55475	-1.52472
6867524	chr12:6867524:A:G	5.0786e-08	-2.37928e-10	-0.56227	1.96919e-07	-2.37928e-10	-0.692464	1.80877e-08	-2.37928e-10	-0.321026
6867833	chr12:6867833:A:G	3.67569e-08	-2.37928e-10	-0.885564	1.56333e-07	-2.37928e-10	-0.923269	1.07204e-08	-2.37928e-10	-0.844115
6867946	chr12:6867946:G:A	2.28122e-08	-2.37928e-10	-1.36259	1.02167e-07	-2.37928e-10	-1.34865	6.05152e-09	-2.37928e-10	-1.41595
6867981	chr12:6867981:C:T	2.02822e-08	-2.37928e-10	-1.48015	8.92828e-08	-2.37928e-10	-1.48345	5.70769e-09	-2.37928e-10	-1.47445
6868081	chr12:6868081:G:A	2.11031e-08	-2.37928e-10	-1.44047	9.27675e-08	-2.37928e-10	-1.44516	6.09731e-09	-2.37928e-10	-1.40841
6868195	chr12:6868195:A:G	4.68626e-08	-1.6236	0.980932	2.27069e-07	-1.22865	0.678647	2.97842e-08	-1.45389	1.63161
6868468	chr12:6868468:C:T	1.96335e-08	-2.37928e-10	-1.51265	8.72139e-08	-2.37928e-10	-1.50689	5.47902e-09	-2.37928e-10	-1.51533
6868531	chr12:6868531:A:G	2.83911e-08	-2.37928e-10	-1.14382	1.27911e-07	-2.37928e-10	-1.12392	7.34702e-09	-2.37928e-10	-1.22196
6869539	chr12:6869539:G:C	4.1281e-07	-2.37928e-10	1.5331	1.41384e-06	-2.37928e-10	1.27881	1.63938e-07	-2.37928e-10	1.88323
6869846	chr12:6869846:G:A	4.62835e-09	-1.44107	-1.51663	2.08044e-08	-1.41975	-1.52034	1.31384e-09	-1.44272	-1.50058
6869970	chr12:6869970:C:G	1.37672e-08	-1.8676	-5.0546e-10	5.86574e-08	-1.90354	-5.0546e-10	3.81702e-09	-1.87679	-5.0546e-10
6870035	chr12:6870035:G:A	2.09918e-08	-0.225762	-1.22	4.56272e-08	-0.953723	-1.20103	4.0718e-09	-0.594438	-1.21774
6870039	chr12:6870039:C:G	1.46983e-07	-2.37928e-10	0.500425	5.702e-07	-2.37928e-10	0.370734	4.75385e-08	-2.37928e-10	0.645281
6870105	chr12:6870105:G:A	1.30782e-07	-2.37928e-10	0.38364	5.82106e-07	-2.37928e-10	0.391399	3.57675e-08	-2.37928e-10	0.36078
6870149	chr12:6870149:G:A	2.36113e-08	-2.37928e-10	-1.32816	1.0028e-07	-2.37928e-10	-1.36729	6.77576e-09	-2.37928e-10	-1.30291
6870803	chr12:6870803:T:C	2.98244e-07	-2.37928e-10	1.20802	1.03934e-06	-2.37928e-10	0.971084	1.17646e-07	-2.37928e-10	1.55142
6871073	chr12:6871073:G:T	8.14646e-08	-2.37928e-10	-0.0897225	3.48246e-07	-2.37928e-10	-0.122345	2.18437e-08	-2.37928e-10	-0.132349
6871085	chr12:6871085:C:T	1.36638e-08	-1.87514	-5.0546e-10	6.93331e-08	-1.73633	-5.0546e-10	4.17286e-09	-1.78766	-5.0546e-10
6871318	chr12:6871318:C:T	2.06338e-08	-0.200807	-1.26215	4.45232e-08	-0.934455	-1.24479	3.99958e-09	-0.571098	-1.25897
6871328	chr12:6871328:GAGA:G	1.76986e-07	-2.37928e-10	0.686178	6.95426e-07	-2.37928e-10	0.569271	5.78825e-08	-2.37928e-10	0.842156
6871787	chr12:6871787:A:T	1.02289e-08	-1.81811	-0.34656	4.4163e-08	-1.61516	-0.572209	5.44878e-09	-1.70868	0.187812
6871809	chr12:6871809:G:A	5.33943e-09	-1.29043	-1.52434	1.73e-08	-1.6154	-1.50915	1.3034e-09	-1.43356	-1.51772
6872827	chr12:6872827:A:G	2.35643e-08	-2.37928e-10	-1.33016	1.05755e-07	-2.37928e-10	-1.31413	6.23479e-09	-2.37928e-10	-1.38611
6872998	chr12:6872998:C:T	4.59792e-07	-2.37928e-10	1.64088	1.58773e-06	-2.37928e-10	1.39481	1.91535e-07	-2.37928e-10	2.03881
6873013	chr12:6873013:C:T	4.30322e-07	-2.37928e-10	1.57464	1.49047e-06	-2.37928e-10	1.33159	1.78701e-07	-2.37928e-10	1.96946
6873246	chr12:6873246:C:A	4.91292e-08	-2.37928e-10	-0.595437	2.01573e-07	-2.37928e-10	-0.669104	1.49734e-08	-2.37928e-10	-0.509983
6873288	chr12:6873288:G:A	5.13015e-09	-1.38876	-1.46599	2.29693e-08	-1.36465	-1.47645	1.47492e-09	-1.39491	-1.43274
6873358	chr12:6873358:C:G	5.48045e-09	-1.26376	-1.52494	1.7672e-08	-1.59277	-1.5105	1.34548e-09	-1.40382	-1.51569
6873595	chr12:6873595:C:T	8.49515e-08	-2.37928e-10	-0.0478109	3.99716e-07	-2.37928e-10	0.0155008	2.33683e-08	-2.37928e-10	-0.0648803
6873670	chr12:6873670:T:G	5.05888e-08	-2.37928e-10	-0.566161	2.07252e-07	-2.37928e-10	-0.641318	1.54159e-08	-2.37928e-10	-0.480863
6873962	chr12:6873962:C:T	4.63176e-08	-2.37928e-10	-0.654368	1.90525e-07	-2.37928e-10	-0.725468	1.41029e-08	-2.37928e-10	-0.569879
6874275	chr12:6874275:A:T	1.94564e-08	-2.37928e-10	-1.52171	8.60886e-08	-2.37928e-10	-1.51988	5.42951e-09	-2.37928e-10	-1.52441
6874356	chr12:6874356:G:A	3.62103e-08	-0.528442	-0.372107	8.63977e-08	-1.17803	-0.338264	7.17372e-09	-0.858492	-0.387343
6874600	chr12:6874600:T:A	3.98397e-09	-1.60943	-1.49818	2.21268e-08	-1.37097	-1.50749	1.33031e-09	-1.47854	-1.4523
6874807	chr12:6874807:C:T	4.32129e-08	-0.350235	-0.373517	9.83855e-08	-1.04664	-0.339719	8.36211e-09	-0.703754	-0.388794
6874876	chr12:6874876:G:A	1.93786e-08	-2.37928e-10	-1.52572	8.55308e-08	-2.37928e-10	-1.52638	5.43422e-09	-2.37928e-10	-1.52354
6874908	chr12:6874908:C:G	3.38839e-07	-2.37928e-10	1.33564	1.23871e-06	-2.37928e-10	1.14657	1.18204e-07	-2.37928e-10	1.55615
6875100	chr12:6875100:A:T	6.4856e-09	-1.11615	-1.50415	2.03113e-08	-1.49269	-1.47138	1.50865e-09	-1.27823	-1.52681
6875388	chr12:6875388:G:A	1.93859e-08	-2.37928e-10	-1.52535	8.55527e-08	-2.37928e-10	-1.52612	5.43764e-09	-2.37928e-10	-1.52291
6875554	chr12:6875554:C:T	2.45717e-08	-2.37928e-10	-1.2883	1.08171e-07	-2.37928e-10	-1.29154	7.02774e-09	-2.37928e-10	-1.26639
6875870	chr12:6875870:G:A	1.43192e-08	-1.82829	-5.0546e-10	7.5691e-08	-1.6486	-5.0546e-10	4.49007e-09	-1.71439	-5.0546e-10
6875911	chr12:6875911:G:A	1.59109e-08	-1.72289	-5.0546e-10	6.20862e-08	-1.84673	-5.0546e-10	4.22755e-09	-1.77464	-5.0546e-10
6876026	chr12:6876026:C:T	1.31853e-07	-2.37928e-10	0.3918	5.87269e-07	-2.37928e-10	0.400228	3.60874e-08	-2.37928e-10	0.369684
6876181	chr12:6876181:CAG:C	1.96227e-08	-2.37928e-10	-1.5132	8.67361e-08	-2.37928e-10	-1.51238	5.575e-09	-2.37928e-10	-1.49797
6876259	chr12:6876259:T:C	2.29844e-08	-2.37928e-10	-1.35507	1.0311e-07	-2.37928e-10	-1.33946	6.08586e-09	-2.37928e-10	-1.41029
6876604	chr12:6876604:A:T	1.64189e-08	-1.69146	-5.0546e-10	8.7805e-08	-1.50014	-5.0546e-10	5.16569e-09	-1.57422	-5.0546e-10
6876796	chr12:6876796:A:G	2.02176e-08	-2.37928e-10	-1.48334	8.89857e-08	-2.37928e-10	-1.48678	5.69097e-09	-2.37928e-10	-1.47738
6877825	chr12:6877825:G:A	2.00323e-08	-2.37928e-10	-1.49255	8.8226e-08	-2.37928e-10	-1.49535	5.63302e-09	-2.37928e-10	-1.48761
6877830	chr12:6877830:C:T	1.99127e-08	-2.37928e-10	-1.49853	8.77443e-08	-2.37928e-10	-1.50083	5.59966e-09	-2.37928e-10	-1.49355
6877873	chr12:6877873:C:T	4.07256e-08	-2.37928e-10	-0.783033	1.85397e-07	-2.37928e-10	-0.752753	1.02499e-08	-2.37928e-10	-0.888987
6877932	chr12:6877932:G:A	5.07978e-08	-0.988764	0.426726	2.27252e-07	-0.758747	0.209552	2.25508e-08	-0.918071	0.817584
6878008	chr12:6878008:T:C	4.62328e-08	-1.07312	0.416917	2.05778e-07	-0.846736	0.19828	2.04802e-08	-1.00323	0.806428
6878068	chr12:6878068:A:C	2.41789e-08	-1.18006	-0.124348	1.22234e-07	-0.819818	-0.349502	1.28997e-08	-1.00409	0.34503
6878401	chr12:6878401:G:A	1.97589e-08	-2.37928e-10	-1.50628	8.70522e-08	-2.37928e-10	-1.50875	5.55303e-09	-2.37928e-10	-1.50192
6878427	chr12:6878427:A:T	4.43629e-08	-0.867816	0.170328	2.05919e-07	-0.615745	-0.0320237	1.93654e-08	-0.78623	0.533458
6878432	chr12:6878432:G:A	6.51137e-08	-2.37928e-10	-0.313756	2.59133e-07	-2.37928e-10	-0.417911	2.06366e-08	-2.37928e-10	-0.189192
6878464	chr12:6878464:T:TA	6.31791e-08	-0.824184	0.480265	2.90908e-07	-0.539812	0.237564	2.97851e-08	-0.731021	0.908768
6879112	chr12:6879112:G:A	1.17838e-07	-2.37928e-10	0.279421	5.23064e-07	-2.37928e-10	0.284449	3.17471e-08	-2.37928e-10	0.241541
6879114	chr12:6879114:G:A	2.45272e-08	-1.29011	-5.0546e-10	9.30799e-08	-1.4418	-5.0546e-10	6.27761e-09	-1.37927	-5.0546e-10
6879185	chr12:6879185:T:C	2.34166e-08	-2.37928e-10	-1.33645	1.01201e-07	-2.37928e-10	-1.35814	6.98453e-09	-2.37928e-10	-1.27256
6879567	chr12:6879567:C:T	5.86171e-08	-2.37928e-10	-0.418865	2.57262e-07	-2.37928e-10	-0.425159	1.49968e-08	-2.37928e-10	-0.508425
6879619	chr12:6879619:C:T	2.03582e-08	-2.37928e-10	-1.47641	8.99516e-08	-2.37928e-10	-1.47598	5.60419e-09	-2.37928e-10	-1.49274
6879989	chr12:6879989:A:T	1.95856e-08	-2.37928e-10	-1.51509	8.70481e-08	-2.37928e-10	-1.50879	5.42456e-09	-2.37928e-10	-1.52532
6880115	chr12:6880115:A:G	1.56266e-08	-0.498001	-1.24291	3.57703e-08	-1.16184	-1.2363	3.19101e-09	-0.837525	-1.2184
6880329	chr12:6880329:G:A	1.93721e-08	-2.37928e-10	-1.52606	8.57205e-08	-2.37928e-10	-1.52416	5.41648e-09	-2.37928e-10	-1.52681
6880543	chr12:6880543:T:C	4.76938e-08	-0.957731	0.332642	2.19993e-07	-0.687255	0.105598	2.17115e-08	-0.861655	0.723239
6881157	chr12:6881157:A:G	3.66797e-08	-1.02815	0.14048	1.91427e-07	-0.595975	-0.124774	2.23624e-08	-0.805525	0.696645
6882089	chr12:6882089:A:C	3.07208e-09	-1.93496	-1.43258	1.37869e-08	-1.88333	-1.46821	9.83551e-10	-1.92141	-1.31144
6882958	chr12:6882958:C:T	2.72392e-08	-1.06022	-0.12501	1.44024e-07	-0.645279	-0.359997	1.57422e-08	-0.848438	0.388524
6883038	chr12:6883038:G:A	3.7725e-08	-1.54246	0.682892	1.96382e-07	-1.06901	0.373819	2.58335e-08	-1.32464	1.36006
6883489	chr12:6883489:A:G	3.46647e-08	-1.09173	0.147559	1.78415e-07	-0.673747	-0.117392	2.09124e-08	-0.881696	0.705777
6883808	chr12:6883808:A:G	4.13838e-08	-1.08621	0.319213	2.10853e-07	-0.666813	0.0427202	2.54906e-08	-0.875499	0.897549
6883819	chr12:6883819:G:A	7.62994e-09	-0.931768	-1.52604	1.9215e-08	-1.4933	-1.52626	1.57951e-09	-1.23237	-1.52678
6883904	chr12:6883904:C:T	8.68491e-08	-2.37928e-10	-0.0257193	3.40997e-07	-2.37928e-10	-0.14338	2.81804e-08	-2.37928e-10	0.122367
6884378	chr12:6884378:T:C	2.18325e-08	-2.37928e-10	-1.40649	9.79418e-08	-2.37928e-10	-1.39088	6.1353e-09	-2.37928e-10	-1.4022
6884489	chr12:6884489:G:A	5.29293e-08	-1.11314	0.592206	2.36442e-07	-0.876891	0.36734	2.41081e-08	-1.03315	0.99944
6884494	chr12:6884494:C:G	8.75161e-09	-0.805251	-1.5154	2.4974e-08	-1.27104	-1.48638	1.86866e-09	-1.06731	-1.52373
6885141	chr12:6885141:T:G	2.03697e-08	-2.37928e-10	-1.47584	8.85162e-08	-2.37928e-10	-1.49207	5.99821e-09	-2.37928e-10	-1.4248
6885258	chr12:6885258:A:G	2.56082e-08	-2.37928e-10	-1.24698	1.08983e-07	-2.37928e-10	-1.28406	7.60106e-09	-2.37928e-10	-1.18797
6885444	chr12:6885444:C:T	3.24382e-08	-2.37928e-10	-1.01056	1.462e-07	-2.37928e-10	-0.990278	8.26268e-09	-2.37928e-10	-1.10451
6886080	chr12:6886080:C:A	1.32425e-08	-1.90646	-5.0546e-10	6.12684e-08	-1.85999	-5.0546e-10	3.77171e-09	-1.88873	-5.0546e-10
6886366	chr12:6886366:T:C	5.78057e-08	-2.37928e-10	-0.432803	2.53952e-07	-2.37928e-10	-0.43811	1.48126e-08	-2.37928e-10	-0.520784
6886522	chr12:6886522:A:C	3.89347e-09	-1.92158	-1.20901	1.79906e-08	-1.73835	-1.34705	1.74845e-09	-1.85952	-0.798008
6887519	chr12:6887519:C:T	2.02089e-08	-2.37928e-10	-1.48377	8.93376e-08	-2.37928e-10	-1.48283	5.78283e-09	-2.37928e-10	-1.46137
6887579	chr12:6887579:A:G	2.0594e-08	-0.203873	-1.26102	4.21173e-08	-0.970159	-1.26464	3.88637e-09	-0.607523	-1.25126
6888106	chr12:6888106:A:G	1.32782e-08	-1.90376	-5.0546e-10	5.97623e-08	-1.88488	-5.0546e-10	3.74438e-09	-1.896	-5.0546e-10
6888865	chr12:6888865:C:A	2.66822e-08	-2.37928e-10	-1.20589	1.20284e-07	-2.37928e-10	-1.1854	7.05123e-09	-2.37928e-10	-1.26306
6889104	chr12:6889104:T:TG	4.18617e-08	-2.37928e-10	-0.755519	1.81757e-07	-2.37928e-10	-0.772583	1.19446e-08	-2.37928e-10	-0.735982
6889105	chr12:6889105:T:G	1.34198e-08	-1.89316	-5.0546e-10	6.62391e-08	-1.78198	-5.0546e-10	4.04567e-09	-1.81861	-5.0546e-10
6889207	chr12:6889207:G:C	8.71199e-09	-1.88863	-0.436561	3.68142e-08	-1.62048	-0.748894	5.73936e-09	-1.78958	0.320669
6889249	chr12:6889249:G:T	2.40132e-08	-0.180565	-1.13072	5.06745e-08	-0.928453	-1.12138	4.58444e-09	-0.574004	-1.11959
6889498	chr12:6889498:G:A	2.16532e-08	-2.37928e-10	-1.41474	9.31176e-08	-2.37928e-10	-1.44139	6.50793e-09	-2.37928e-10	-1.34324
6889557	chr12:6889557:G:A	4.83674e-08	-2.37928e-10	-0.611066	2.12467e-07	-2.37928e-10	-0.616466	1.31723e-08	-2.37928e-10	-0.638143
6889751	chr12:6889751:A:G	1.3575e-08	-1.88166	-5.0546e-10	6.26173e-08	-1.83821	-5.0546e-10	3.78585e-09	-1.88499	-5.0546e-10
6890100	chr12:6890100:G:A	4.46547e-09	-1.90444	-1.08908	2.08585e-08	-1.67749	-1.26001	2.22298e-09	-1.82129	-0.596118
6890350	chr12:6890350:T:C	4.53082e-09	-1.87017	-1.10882	2.2462e-08	-1.58801	-1.27542	2.29483e-09	-1.76184	-0.623765
6891104	chr12:6891104:C:T	2.35713e-08	-2.37928e-10	-1.32986	1.02683e-07	-2.37928e-10	-1.3436	6.87352e-09	-2.37928e-10	-1.28858
6891407	chr12:6891407:A:G	2.86274e-08	-2.37928e-10	-1.13553	1.24366e-07	-2.37928e-10	-1.15203	8.57372e-09	-2.37928e-10	-1.06756
6891825	chr12:6891825:C:T	2.01564e-08	-2.37928e-10	-1.48637	8.9283e-08	-2.37928e-10	-1.48344	5.53919e-09	-2.37928e-10	-1.50441
6891856	chr12:6891856:A:G	3.56471e-09	-1.89398	-1.32483	1.68294e-08	-1.74637	-1.40575	1.30396e-09	-1.84623	-1.10462
6892567	chr12:6892567:A:G	3.70152e-09	-1.89875	-1.2824	1.72043e-08	-1.75753	-1.37256	1.3767e-09	-1.85351	-1.04306
6892617	chr12:6892617:G:A	3.74113e-09	-1.72604	-1.44447	1.73384e-08	-1.70007	-1.42226	1.00368e-09	-1.71753	-1.49505
```
