## Supplementary material for "Characterization of shared and ancestry-specific signals driving complex traits using multi-ancestry fine-mapping": susiex_nc1.cs80.snp

```
BP	SNP	PIP(CS1)	LogBF(CS1,Pop1)	LogBF(CS1,Pop2)
28782866	chr12:28782866:A:G	2.58028e-27	-5.49089e-10	-1.51245
28783475	chr12:28783475:C:A	2.50967e-28	-2.32776	-1.51502
28784093	chr12:28784093:C:T	5.96445e-27	-1.89696	1.22243
28784725	chr12:28784725:AATTGTAATGC:A	1.37364e-27	-2.14288	-4.93028e-10
28784997	chr12:28784997:C:T	3.18586e-27	-5.49089e-10	-1.30162
28785672	chr12:28785672:T:C	4.32104e-26	-5.49089e-10	1.30574
28785687	chr12:28785687:T:G	2.57937e-27	-5.49089e-10	-1.5128
28786273	chr12:28786273:C:A	3.40663e-27	-5.49089e-10	-1.23462
28786594	chr12:28786594:A:T	7.8944e-28	-1.98223	-0.714542
28787094	chr12:28787094:G:A	3.44795e-28	-2.03119	-1.49396
28787365	chr12:28787365:G:A	1.48389e-26	-5.49089e-10	0.23691
28787815	chr12:28787815:T:C	1.82431e-26	-5.49089e-10	0.443442
28787825	chr12:28787825:A:G	5.11931e-28	-1.83518	-1.29473
28788139	chr12:28788139:A:G	2.23329e-27	-1.65687	-4.93028e-10
28788748	chr12:28788748:C:T	2.72437e-27	-5.49089e-10	-1.45811
28788921	chr12:28788921:C:T	1.28738e-27	-2.20773	-4.93028e-10
28789562	chr12:28789562:G:T	1.81568e-27	-1.65375	-0.21014
28790191	chr12:28790191:T:A	3.64469e-28	-2.06901	-1.40065
28790304	chr12:28790304:A:T	1.26952e-27	-2.22171	-4.93028e-10
28790440	chr12:28790440:G:A	2.64392e-28	-2.28427	-1.5064
28790682	chr12:28790682:G:A	2.6596e-28	-2.26999	-1.51476
28791791	chr12:28791791:T:G	2.72567e-27	-5.49089e-10	-1.45763
28791831	chr12:28791831:C:T	4.23897e-28	-2.04202	-1.27659
28791861	chr12:28791861:T:G	1.78089e-27	-1.88323	-4.93028e-10
28792208	chr12:28792208:G:A	3.82196e-28	-2.02903	-1.39313
28792389	chr12:28792389:T:C	7.93852e-27	-1.91571	1.5271
28792400	chr12:28792400:T:C	3.06413e-27	-5.49089e-10	-1.34058
28792402	chr12:28792402:T:C	1.06615e-27	-2.22454	-0.171753
28792414	chr12:28792414:T:G	6.06494e-27	-5.49089e-10	-0.657818
28792840	chr12:28792840:G:T	4.71361e-27	-0.90989	-4.93028e-10
28792885	chr12:28792885:A:G	2.49232e-28	-2.33638	-1.51334
28793458	chr12:28793458:A:T	4.16267e-28	-2.05622	-1.28055
28793565	chr12:28793565:T:C	4.04275e-27	-5.49089e-10	-1.06342
28793636	chr12:28793636:T:C	2.82533e-28	-2.28296	-1.44134
28794914	chr12:28794914:A:G	4.59506e-27	-1.1729	0.237534
28795037	chr12:28795037:T:C	2.62587e-27	-5.49089e-10	-1.49493
28795187	chr12:28795187:A:G	1.12632e-27	-2.34139	-4.93028e-10
28795467	chr12:28795467:A:T	2.79297e-28	-2.2854	-1.45042
28796032	chr12:28796032:G:A	9.00179e-27	-5.49089e-10	-0.26292
28796213	chr12:28796213:C:T	3.40053e-27	-1.23641	-4.93028e-10
28796269	chr12:28796269:G:A	9.0024e-28	-2.19769	-0.367746
28796392	chr12:28796392:G:T	4.34699e-28	-2.15529	-1.13815
28796423	chr12:28796423:C:A	4.34613e-28	-2.15862	-1.13502
28796564	chr12:28796564:A:T	2.67602e-28	-2.29727	-1.48132
28796912	chr12:28796912:C:G	1.88141e-27	-1.82832	-4.93028e-10
28797328	chr12:28797328:TA:T	2.6413e-27	-5.49089e-10	-1.48907
28797800	chr12:28797800:T:C	1.03615e-26	-5.49089e-10	-0.122248
28798201	chr12:28798201:G:A	2.16512e-27	-1.68787	-4.93028e-10
28798205	chr12:28798205:A:G	3.71327e-27	-1.85432	0.705885
28798536	chr12:28798536:G:T	2.58364e-28	-2.30174	-1.51199
28798592	chr12:28798592:A:C	1.15843e-27	-2.31328	-4.93028e-10
28798667	chr12:28798667:C:G	1.22901e-27	-2.25414	-4.93028e-10
28798839	chr12:28798839:G:A	2.73116e-27	-5.49089e-10	-1.45562
28799679	chr12:28799679:C:A	3.19616e-27	-5.49089e-10	-1.2984
28800332	chr12:28800332:A:T	2.91373e-27	-5.49089e-10	-1.39091
28800415	chr12:28800415:A:G	1.4186e-27	-2.11067	-4.93028e-10
28801024	chr12:28801024:T:C	3.09123e-28	-2.14503	-1.48933
28801226	chr12:28801226:G:A	1.60221e-27	-1.98896	-4.93028e-10
28801401	chr12:28801401:A:G	1.63493e-27	-1.32426	-0.644478
28801586	chr12:28801586:C:G	1.4842e-27	-2.14258	0.0771144
28802017	chr12:28802017:A:G	1.74446e-27	-2.12072	0.21682
28802135	chr12:28802135:A:G	3.22292e-27	-5.49089e-10	-1.29006
28802325	chr12:28802325:G:A	2.67753e-27	-1.382	-0.0934421
28802967	chr12:28802967:T:C	1.63883e-27	-1.96636	-4.93028e-10
28803551	chr12:28803551:AAC:A	3.01455e-27	-5.49089e-10	-1.35689
28803568	chr12:28803568:T:C	1.55682e-27	-2.0177	-4.93028e-10
28803616	chr12:28803616:T:G	9.15791e-27	-0.245726	-4.93028e-10
28803710	chr12:28803710:A:G	1.62285e-27	-1.97616	-4.93028e-10
28804118	chr12:28804118:A:G	5.38584e-27	-0.776571	-4.93028e-10
28804494	chr12:28804494:A:C	1.13505e-27	-1.59208	-0.741589
28805184	chr12:28805184:C:T	1.61658e-27	-1.98003	-4.93028e-10
28805597	chr12:28805597:T:G	1.54664e-27	-2.02426	-4.93028e-10
28806166	chr12:28806166:C:A	2.8553e-27	-5.49089e-10	-1.41117
28808288	chr12:28808288:A:C	2.63771e-28	-2.29678	-1.49624
28808293	chr12:28808293:A:G	2.85098e-27	-5.49089e-10	-1.41268
28808589	chr12:28808589:C:T	2.58415e-27	-5.49089e-10	-1.51095
28808866	chr12:28808866:G:A	1.37081e-27	-2.14494	-4.93028e-10
28808919	chr12:28808919:T:C	2.90503e-27	-5.49089e-10	-1.3939
28809261	chr12:28809261:A:G	3.39231e-28	-2.02707	-1.51434
28809680	chr12:28809680:C:T	3.88061e-27	-5.49089e-10	-1.10435
28809964	chr12:28809964:C:T	5.55447e-28	-2.22019	-0.828136
28811174	chr12:28811174:G:T	2.70637e-27	-5.49089e-10	-1.46474
28812037	chr12:28812037:T:C	5.76639e-27	-5.49089e-10	-0.708297
28813754	chr12:28813754:A:G	1.1758e-27	-2.29839	-4.93028e-10
28815011	chr12:28815011:A:C	3.30683e-28	-2.05231	-1.51463
28815144	chr12:28815144:G:A	1.43013e-27	-2.10258	-4.93028e-10
28815254	chr12:28815254:A:G	2.82694e-27	-5.49089e-10	-1.42115
28815256	chr12:28815256:T:C	2.74713e-27	-5.49089e-10	-1.44979
28815983	chr12:28815983:C:T	2.57902e-27	-5.49089e-10	-1.51293
28816558	chr12:28816558:G:A	2.58461e-27	-5.49089e-10	-1.51077
28817060	chr12:28817060:A:C	1.13623e-27	-2.33262	-4.93028e-10
28817298	chr12:28817298:C:T	1.59344e-27	-1.99445	-4.93028e-10
28817531	chr12:28817531:A:G	1.29442e-27	-2.20228	-4.93028e-10
28817613	chr12:28817613:C:T	2.57925e-27	-5.49089e-10	-1.51285
28817718	chr12:28817718:C:T	7.41217e-28	-2.02314	-0.736661
28817845	chr12:28817845:T:C	2.90958e-27	-5.49089e-10	-1.39233
28818369	chr12:28818369:C:T	1.74708e-27	-1.9024	-4.93028e-10
28818379	chr12:28818379:T:C	8.47789e-27	-5.49089e-10	-0.322881
28818901	chr12:28818901:C:T	5.57951e-28	-1.60165	-1.44218
28819035	chr12:28819035:C:A	4.15548e-27	-5.49089e-10	-1.03591
28819073	chr12:28819073:A:C	1.78577e-27	-1.88049	-4.93028e-10
28819927	chr12:28819927:T:C	2.65659e-28	-2.30792	-1.47796
28820233	chr12:28820233:G:A	6.07791e-28	-2.1308	-0.827463
28821403	chr12:28821403:C:A	3.38605e-28	-2.04128	-1.50199
28821698	chr12:28821698:C:A	3.08922e-27	-5.49089e-10	-1.33243
28821715	chr12:28821715:T:C	4.22118e-28	-1.95446	-1.36836
28822195	chr12:28822195:T:C	2.84896e-27	-5.49089e-10	-1.41339
28822645	chr12:28822645:A:G	3.03011e-28	-2.18646	-1.46787
28822789	chr12:28822789:G:A	4.63908e-28	-1.7134	-1.51501
28822837	chr12:28822837:C:T	2.76166e-28	-2.31003	-1.43706
28822962	chr12:28822962:A:G	4.78937e-27	-5.49089e-10	-0.893945
28823374	chr12:28823374:T:C	3.5663e-28	-2.03667	-1.45473
28823643	chr12:28823643:T:G	1.16368e-27	-2.30876	-4.93028e-10
28823794	chr12:28823794:G:A	7.64725e-27	-0.425998	-4.93028e-10
28824321	chr12:28824321:T:A	1.2535e-27	-2.23441	-4.93028e-10
28824859	chr12:28824859:TC:T	3.12312e-27	-5.49089e-10	-1.32151
28825014	chr12:28825014:A:C	3.24213e-27	-5.49089e-10	-1.28411
28825354	chr12:28825354:T:A	2.52331e-28	-2.3254	-1.51195
28825375	chr12:28825375:C:T	6.36777e-28	-2.11041	-0.801266
28825660	chr12:28825660:GAT:G	1.72891e-27	-1.91285	-4.93028e-10
28826420	chr12:28826420:T:C	1.39139e-27	-2.13004	-4.93028e-10
28827055	chr12:28827055:G:C	5.68181e-28	-2.10212	-0.923535
28827140	chr12:28827140:T:C	2.64387e-27	-5.49089e-10	-1.4881
28827221	chr12:28827221:C:T	4.29959e-28	-2.27532	-1.02909
28827346	chr12:28827346:T:C	2.60685e-27	-5.49089e-10	-1.5022
28827396	chr12:28827396:T:C	2.82396e-27	-5.49089e-10	-1.4222
28827632	chr12:28827632:G:A	3.74852e-28	-2.06408	-1.37748
28827657	chr12:28827657:T:C	1.12347e-26	-5.49089e-10	-0.0413333
28828002	chr12:28828002:A:G	1.66816e-27	-1.87547	-0.0731521
28828014	chr12:28828014:C:A	2.55977e-28	-2.34223	-1.48078
28828227	chr12:28828227:T:G	2.40826e-27	-1.85206	0.270615
28828272	chr12:28828272:C:A	2.36286e-27	-1.86115	0.26068
28828302	chr12:28828302:G:T	2.24018e-27	-1.86493	0.211142
28828363	chr12:28828363:T:C	2.88672e-27	-5.49089e-10	-1.40022
28828419	chr12:28828419:T:C	2.38035e-27	-1.8631	0.269999
28828450	chr12:28828450:G:A	4.63797e-28	-2.34424	-0.884407
28828507	chr12:28828507:G:A	1.59267e-27	-2.0761	0.0811703
28828612	chr12:28828612:A:G	1.57858e-27	-1.9136	-0.0902246
28828909	chr12:28828909:C:A	6.82876e-28	-1.91901	-0.922779
28829014	chr12:28829014:A:G	7.09674e-28	-1.8904	-0.912893
28829072	chr12:28829072:T:G	3.19098e-27	-5.49089e-10	-1.30002
28829272	chr12:28829272:G:A	1.13406e-27	-1.83458	-0.49996
28829865	chr12:28829865:A:G	2.64911e-27	-5.49089e-10	-1.48612
28829985	chr12:28829985:T:G	1.09561e-27	-1.89155	-0.477479
28830517	chr12:28830517:A:G	3.14449e-28	-2.2727	-1.34457
28830731	chr12:28830731:T:TG	3.53109e-28	-2.10379	-1.39753
28830780	chr12:28830780:C:A	3.11311e-28	-2.29148	-1.33583
28830939	chr12:28830939:T:C	3.19364e-28	-2.29318	-1.30859
28831153	chr12:28831153:A:G	3.06957e-28	-2.2995	-1.34189
28831209	chr12:28831209:T:G	3.2121e-28	-2.21626	-1.37974
28831409	chr12:28831409:T:A	2.96999e-28	-2.30787	-1.3665
28831604	chr12:28831604:C:T	2.60642e-27	-5.49089e-10	-1.50237
28831619	chr12:28831619:C:T	5.0438e-27	-5.49089e-10	-0.842184
28831779	chr12:28831779:G:A	3.03059e-28	-2.2987	-1.35547
28832209	chr12:28832209:A:G	3.44181e-28	-2.11752	-1.40941
28832260	chr12:28832260:T:G	2.98661e-28	-2.2951	-1.37369
28832336	chr12:28832336:T:C	1.19647e-27	-2.28097	-4.93028e-10
28832340	chr12:28832340:G:A	3.04314e-28	-2.29401	-1.35603
28832368	chr12:28832368:A:T	3.07403e-27	-5.49089e-10	-1.33735
28832604	chr12:28832604:G:A	2.99754e-28	-2.30356	-1.36158
28832675	chr12:28832675:G:A	3.57984e-28	-2.28062	-1.20699
28832894	chr12:28832894:G:C	1.3171e-27	-2.18491	-4.93028e-10
28832930	chr12:28832930:T:C	5.65894e-27	-5.49089e-10	-0.727106
28833387	chr12:28833387:C:T	2.61456e-27	-5.49089e-10	-1.49925
28833450	chr12:28833450:A:C	3.32856e-28	-2.13993	-1.42045
28833595	chr12:28833595:C:A	3.02006e-28	-2.29918	-1.35847
28833617	chr12:28833617:G:A	3.18679e-28	-2.2547	-1.34921
28833817	chr12:28833817:T:C	3.05291e-28	-2.29505	-1.35179
28833894	chr12:28833894:G:A	3.07417e-28	-2.29062	-1.34927
28833989	chr12:28833989:A:G	2.82056e-28	-2.2855	-1.44049
28834110	chr12:28834110:G:A	2.96682e-28	-2.31577	-1.35967
28834112	chr12:28834112:G:A	2.65438e-28	-2.30794	-1.47877
28834391	chr12:28834391:A:T	3.40303e-28	-2.15179	-1.38648
28834445	chr12:28834445:G:C	5.21145e-28	-1.91066	-1.20141
28834547	chr12:28834547:G:A	5.22645e-28	-1.90152	-1.20767
28834939	chr12:28834939:A:G	2.746e-28	-2.33793	-1.41486
28835334	chr12:28835334:G:C	3.35344e-28	-2.29114	-1.2618
28835360	chr12:28835360:C:T	3.49979e-28	-2.17117	-1.33905
28835376	chr12:28835376:A:T	3.31562e-28	-2.28839	-1.2759
28835438	chr12:28835438:A:T	8.60117e-27	-5.49089e-10	-0.308446
28835559	chr12:28835559:T:C	3.27616e-28	-2.29609	-1.28017
28835617	chr12:28835617:G:A	3.42059e-28	-2.25887	-1.27424
28835683	chr12:28835683:C:T	3.39955e-28	-2.28977	-1.24952
28835761	chr12:28835761:A:T	3.31928e-28	-2.28894	-1.27424
28835851	chr12:28835851:C:T	3.32785e-28	-2.2894	-1.2712
28836076	chr12:28836076:C:T	3.29678e-28	-2.25924	-1.31074
28836131	chr12:28836131:G:A	1.32872e-27	-2.17613	-4.93028e-10
28836143	chr12:28836143:G:A	3.29998e-28	-2.31247	-1.25654
28836166	chr12:28836166:A:G	3.27945e-28	-2.29919	-1.27606
28836211	chr12:28836211:C:T	3.27015e-28	-2.30484	-1.27325
28836219	chr12:28836219:C:T	3.46567e-28	-2.18471	-1.33532
28836238	chr12:28836238:A:T	3.30264e-28	-2.29409	-1.27412
28836260	chr12:28836260:T:C	3.2545e-28	-2.29944	-1.28345
28836261	chr12:28836261:G:A	3.31192e-28	-2.29564	-1.26976
28836321	chr12:28836321:A:G	3.5935e-27	-5.49089e-10	-1.18122
28836378	chr12:28836378:C:T	3.36574e-28	-2.30183	-1.24745
28836411	chr12:28836411:T:C	3.43429e-28	-2.28872	-1.24039
28836422	chr12:28836422:T:C	1.2703e-27	-2.22109	-4.93028e-10
28836478	chr12:28836478:G:A	2.81749e-27	-5.49089e-10	-1.4245
28836542	chr12:28836542:C:T	3.38977e-28	-2.29792	-1.24425
28836582	chr12:28836582:A:G	2.79578e-27	-5.49089e-10	-1.43223
28836591	chr12:28836591:G:A	3.45021e-28	-2.28057	-1.24393
28836732	chr12:28836732:G:A	3.29087e-28	-2.29273	-1.27905
28836938	chr12:28836938:A:T	3.37052e-28	-2.2867	-1.26117
28836973	chr12:28836973:A:G	3.4119e-28	-2.28943	-1.24623
28837040	chr12:28837040:T:C	3.29488e-28	-2.29184	-1.27872
28837064	chr12:28837064:C:T	3.36445e-28	-2.28834	-1.26132
28837065	chr12:28837065:T:G	3.3911e-28	-2.28912	-1.25266
28837166	chr12:28837166:T:C	3.24475e-28	-2.31478	-1.27111
28837215	chr12:28837215:A:G	9.65778e-27	-5.49089e-10	-0.19258
28837220	chr12:28837220:C:A	3.27796e-28	-2.29895	-1.27676
28837436	chr12:28837436:G:A	3.28151e-28	-2.28826	-1.28636
28837462	chr12:28837462:A:ACCTAACTAT	1.17954e-27	-2.29522	-4.93028e-10
28837485	chr12:28837485:G:A	3.93651e-28	-2.18649	-1.20615
28837499	chr12:28837499:A:C	3.35304e-28	-2.28606	-1.267
28837504	chr12:28837504:A:C	3.31586e-28	-2.29571	-1.26851
28837554	chr12:28837554:C:T	4.25651e-28	-1.9181	-1.39638
28837670	chr12:28837670:A:G	1.35574e-27	-2.156	-4.93028e-10
28837682	chr12:28837682:C:T	3.47861e-28	-2.28664	-1.22966
28837854	chr12:28837854:C:T	2.82497e-27	-5.49089e-10	-1.42185
28838053	chr12:28838053:C:G	3.36566e-28	-2.27551	-1.27379
28838129	chr12:28838129:C:A	1.76139e-27	-1.89424	-4.93028e-10
28838215	chr12:28838215:A:G	4.90696e-27	-5.49089e-10	-0.86969
28838222	chr12:28838222:A:G	3.35558e-28	-2.27819	-1.27411
28838523	chr12:28838523:G:T	3.38288e-28	-2.29002	-1.25418
28838593	chr12:28838593:A:G	3.32178e-28	-2.28533	-1.27709
28838676	chr12:28838676:C:T	3.46285e-28	-2.27604	-1.24479
28838727	chr12:28838727:T:A	3.45513e-28	-2.27629	-1.24678
28838933	chr12:28838933:C:T	3.37456e-28	-2.2767	-1.26996
28838949	chr12:28838949:C:T	3.34449e-28	-2.28616	-1.26946
28838981	chr12:28838981:A:G	3.44464e-28	-2.27189	-1.25422
28838985	chr12:28838985:T:A	3.38241e-28	-2.28663	-1.25772
28839046	chr12:28839046:G:T	2.72824e-27	-5.49089e-10	-1.45669
28839052	chr12:28839052:T:C	1.28636e-27	-2.20853	-4.93028e-10
28839179	chr12:28839179:G:A	3.2972e-28	-2.28556	-1.2843
28839185	chr12:28839185:T:C	3.60603e-28	-2.13968	-1.34064
28839290	chr12:28839290:C:T	1.92924e-26	-5.49089e-10	0.499369
28839310	chr12:28839310:C:T	1.5311e-27	-2.03436	-4.93028e-10
28839420	chr12:28839420:T:C	3.46979e-28	-2.27532	-1.24352
28839488	chr12:28839488:T:A	3.35255e-28	-2.28852	-1.26469
28839526	chr12:28839526:C:T	3.0829e-27	-5.49089e-10	-1.33447
28839558	chr12:28839558:C:T	1.16972e-27	-2.30358	-4.93028e-10
28839559	chr12:28839559:G:A	2.8362e-28	-2.29398	-1.42649
28839666	chr12:28839666:C:A	3.74835e-28	-1.93863	-1.50298
28839724	chr12:28839724:CAAAG:C	2.78467e-28	-2.24251	-1.49629
28839728	chr12:28839728:G:C	3.11764e-28	-2.34736	-1.2785
28839749	chr12:28839749:G:A	2.06444e-27	-1.73548	-4.93028e-10
28839777	chr12:28839777:C:G	3.40792e-28	-2.27499	-1.26184
28840125	chr12:28840125:T:C	2.54935e-28	-2.31665	-1.51044
28840276	chr12:28840276:T:C	2.59509e-28	-2.31149	-1.49782
28840418	chr12:28840418:A:G	2.5683e-28	-2.31932	-1.50036
28840501	chr12:28840501:A:G	2.59814e-28	-2.31975	-1.48838
28840546	chr12:28840546:T:C	2.60502e-28	-2.31006	-1.49542
28840570	chr12:28840570:C:A	1.16095e-27	-2.31111	-4.93028e-10
28840658	chr12:28840658:T:C	2.55378e-28	-2.32284	-1.50252
28840827	chr12:28840827:A:G	2.58941e-28	-2.31517	-1.49633
28840960	chr12:28840960:A:G	2.84238e-28	-2.20493	-1.51335
28841080	chr12:28841080:A:G	2.57099e-28	-2.32319	-1.49545
28841189	chr12:28841189:A:C	2.64168e-28	-2.29646	-1.49505
28841206	chr12:28841206:G:T	2.71726e-28	-2.3239	-1.4394
28841262	chr12:28841262:G:C	2.55957e-28	-2.32676	-1.49633
28841472	chr12:28841472:G:A	3.37309e-27	-5.49089e-10	-1.24451
28841560	chr12:28841560:G:A	3.4567e-28	-2.33571	-1.18691
28841793	chr12:28841793:G:A	2.60982e-27	-5.49089e-10	-1.50106
28841832	chr12:28841832:C:T	2.85696e-28	-2.20006	-1.51311
28842433	chr12:28842433:T:TAAA	2.59188e-27	-5.49089e-10	-1.50796
28842793	chr12:28842793:G:A	2.5864e-28	-2.31285	-1.49981
28842820	chr12:28842820:C:T	2.58065e-28	-2.31945	-1.49544
28842828	chr12:28842828:G:A	3.18295e-28	-2.26	-1.34512
28842932	chr12:28842932:A:T	2.82482e-28	-2.25981	-1.46467
28843161	chr12:28843161:G:T	2.54853e-28	-2.33306	-1.49435
28843290	chr12:28843290:C:T	2.6316e-28	-2.30155	-1.49379
28843320	chr12:28843320:A:G	2.5735e-28	-2.31935	-1.49831
28843349	chr12:28843349:C:T	3.44286e-27	-5.49089e-10	-1.22404
28843389	chr12:28843389:A:G	2.57157e-28	-2.31963	-1.49879
28843475	chr12:28843475:A:G	2.82517e-28	-2.25492	-1.46944
28843663	chr12:28843663:G:GC	6.97938e-27	-5.49089e-10	-0.517383
28843665	chr12:28843665:A:AATAG	6.95204e-27	-5.49089e-10	-0.521308
28843666	chr12:28843666:C:T	6.95587e-27	-5.49089e-10	-0.520758
28843914	chr12:28843914:A:G	2.60054e-28	-2.31465	-1.49256
28843986	chr12:28843986:G:A	2.57787e-28	-2.31605	-1.49991
28844142	chr12:28844142:AT:A	2.5747e-28	-2.31985	-1.49735
28844170	chr12:28844170:G:A	3.21706e-27	-5.49089e-10	-1.29188
28844239	chr12:28844239:C:T	3.43945e-28	-2.32796	-1.19966
28844270	chr12:28844270:TG:T	2.57693e-28	-2.31891	-1.49741
28844291	chr12:28844291:T:C	5.60994e-27	-0.735803	-4.93028e-10
28844303	chr12:28844303:C:T	2.59587e-28	-2.31273	-1.49627
28844470	chr12:28844470:T:C	2.58194e-28	-2.32019	-1.49419
28844740	chr12:28844740:A:G	7.46301e-28	-1.66496	-1.08801
28844742	chr12:28844742:A:G	2.42348e-26	-5.49089e-10	0.727446
28844749	chr12:28844749:G:T	2.03427e-27	-1.7502	-4.93028e-10
28844872	chr12:28844872:G:A	1.32031e-27	-2.18248	-4.93028e-10
28844951	chr12:28844951:T:C	2.9906e-28	-2.25497	-1.41248
28845440	chr12:28845440:T:A	2.58657e-28	-2.31782	-1.49478
28845499	chr12:28845499:A:T	3.28676e-28	-2.2873	-1.28573
28845581	chr12:28845581:C:T	1.56879e-27	-2.01004	-4.93028e-10
28845712	chr12:28845712:T:C	2.58451e-28	-2.3202	-1.49319
28845757	chr12:28845757:C:T	2.85705e-27	-5.49089e-10	-1.41056
28845825	chr12:28845825:A:C	2.56316e-28	-2.32258	-1.49911
28846040	chr12:28846040:C:T	2.5567e-28	-2.32337	-1.50084
28846199	chr12:28846199:G:T	2.5801e-28	-2.32278	-1.49232
28846246	chr12:28846246:TATCTCTTCAATCC:T	1.15434e-27	-2.31681	-4.93028e-10
28846658	chr12:28846658:T:G	3.43207e-27	-5.49089e-10	-1.22718
28846701	chr12:28846701:T:C	3.36381e-28	-2.15408	-1.39578
28846740	chr12:28846740:G:A	2.90792e-28	-2.18155	-1.51394
28846747	chr12:28846747:G:A	1.14797e-27	-2.32235	-4.93028e-10
28846813	chr12:28846813:C:A	3.32045e-28	-2.15025	-1.41258
28846879	chr12:28846879:GA:G	3.29557e-28	-2.15619	-1.41416
28847006	chr12:28847006:A:G	3.33487e-28	-2.14461	-1.41389
28847017	chr12:28847017:A:G	3.24547e-28	-2.17116	-1.41451
28847030	chr12:28847030:A:G	2.52416e-28	-2.32665	-1.51037
28847281	chr12:28847281:C:T	2.54325e-28	-2.33175	-1.49773
28847296	chr12:28847296:T:C	3.3376e-28	-2.14274	-1.41494
28847360	chr12:28847360:G:A	3.72041e-28	-1.939	-1.5101
28847459	chr12:28847459:A:C	3.32457e-28	-2.14804	-1.41355
28847493	chr12:28847493:T:A	2.61733e-27	-5.49089e-10	-1.49819
28848058	chr12:28848058:T:C	3.34486e-28	-2.1518	-1.40371
28848085	chr12:28848085:A:T	3.34893e-28	-2.15153	-1.40276
28848139	chr12:28848139:A:G	3.31899e-28	-2.15142	-1.41185
28848155	chr12:28848155:T:G	3.31689e-28	-2.15049	-1.41341
28848241	chr12:28848241:T:C	3.31287e-28	-2.15121	-1.4139
28848347	chr12:28848347:G:A	3.36827e-28	-2.13705	-1.41148
28848383	chr12:28848383:TA:T	2.54482e-28	-2.32224	-1.50662
28848442	chr12:28848442:T:G	2.6078e-27	-5.49089e-10	-1.50184
28848541	chr12:28848541:C:T	3.53067e-28	-2.33795	-1.16349
28848588	chr12:28848588:A:G	7.76039e-27	-5.49089e-10	-0.411311
28848747	chr12:28848747:C:A	2.75839e-28	-2.23491	-1.51337
28848989	chr12:28848989:T:C	2.55258e-28	-2.31182	-1.51401
28849029	chr12:28849029:A:G	1.27017e-27	-2.22119	-4.93028e-10
28849117	chr12:28849117:T:C	4.16154e-28	-2.25967	-1.07738
28849128	chr12:28849128:A:G	5.18272e-27	-5.49089e-10	-0.815014
28849197	chr12:28849197:T:A	2.74053e-28	-2.34207	-1.4127
28849245	chr12:28849245:G:A	3.29954e-28	-2.15629	-1.41285
28849337	chr12:28849337:G:A	2.75539e-28	-2.24758	-1.50179
28849480	chr12:28849480:G:A	6.06941e-28	-1.87152	-1.08815
28850133	chr12:28850133:C:T	5.162e-27	-5.49089e-10	-0.819019
28850164	chr12:28850164:G:A	5.07633e-27	-5.49089e-10	-0.835755
28850664	chr12:28850664:G:A	3.42108e-28	-2.11575	-1.41722
28850776	chr12:28850776:T:C	2.52669e-28	-2.3274	-1.50861
28851245	chr12:28851245:CTATGACCTAAATT:C	2.85018e-28	-2.26968	-1.44586
28851425	chr12:28851425:A:G	1.56212e-27	-2.0143	-4.93028e-10
28851426	chr12:28851426:T:C	1.24765e-27	-2.23908	-4.93028e-10
28852249	chr12:28852249:T:G	3.83545e-27	-5.49089e-10	-1.11606
28852518	chr12:28852518:T:A	1.80053e-26	0.430325	-4.93028e-10
28852975	chr12:28852975:A:G	1.3989e-27	-2.12466	-4.93028e-10
28853059	chr12:28853059:T:C	2.71771e-28	-2.25276	-1.51037
28853112	chr12:28853112:G:T	2.73079e-28	-2.245	-1.51333
28853182	chr12:28853182:C:G	6.14471e-27	-5.49089e-10	-0.644752
28853466	chr12:28853466:C:T	1.82286e-27	-1.85994	-4.93028e-10
28853622	chr12:28853622:G:A	2.67202e-27	-5.49089e-10	-1.47751
28854144	chr12:28854144:G:T	3.11088e-27	-5.49089e-10	-1.32544
28854512	chr12:28854512:C:G	3.3456e-28	-2.14391	-1.41137
28854707	chr12:28854707:A:G	3.24665e-28	-2.24216	-1.34314
28854784	chr12:28854784:A:C	9.04577e-27	-5.49089e-10	-0.258047
28854882	chr12:28854882:AG:A	5.15612e-27	-5.49089e-10	-0.820158
28854917	chr12:28854917:ACAAGCT:A	3.77598e-28	-2.34649	-1.08778
28854962	chr12:28854962:T:C	2.49867e-28	-2.33601	-1.51116
28855240	chr12:28855240:T:C	6.33221e-28	-1.78433	-1.13295
28855310	chr12:28855310:C:G	3.0908e-27	-5.49089e-10	-1.33191
28855651	chr12:28855651:G:GT	3.27763e-28	-2.06172	-1.51409
28855843	chr12:28855843:G:A	1.42089e-27	-2.10906	-4.93028e-10
28856379	chr12:28856379:T:C	2.53615e-28	-2.3469	-1.48538
28856521	chr12:28856521:C:A	1.2205e-27	-2.26108	-4.93028e-10
28856844	chr12:28856844:A:T	1.16516e-27	-2.30749	-4.93028e-10
28856876	chr12:28856876:T:G	2.68821e-27	-5.49089e-10	-1.47147
28856914	chr12:28856914:C:T	1.53096e-27	-2.03445	-4.93028e-10
28857340	chr12:28857340:T:C	5.08499e-28	-1.7131	-1.42354
28857868	chr12:28857868:A:C	2.65432e-27	-5.49089e-10	-1.48415
28858005	chr12:28858005:T:C	1.15147e-26	-5.49089e-10	-0.0167223
28858243	chr12:28858243:T:C	2.70324e-27	-5.49089e-10	-1.46589
28858516	chr12:28858516:C:A	4.17952e-27	-5.49089e-10	-1.03015
28858766	chr12:28858766:A:G	2.94225e-28	-2.26321	-1.42054
28859050	chr12:28859050:G:A	2.89123e-27	-5.49089e-10	-1.39866
28859192	chr12:28859192:G:A	2.73886e-27	-5.49089e-10	-1.4528
28859808	chr12:28859808:A:T	7.03919e-28	-1.38561	-1.42582
28859848	chr12:28859848:T:A	3.36846e-27	-5.49089e-10	-1.24589
28859849	chr12:28859849:G:A	1.28919e-27	-2.20633	-4.93028e-10
28859949	chr12:28859949:A:G	1.15666e-27	-2.31481	-4.93028e-10
28860350	chr12:28860350:T:C	2.82608e-27	-5.49089e-10	-1.42145
28860555	chr12:28860555:A:G	1.27331e-27	-2.21872	-4.93028e-10
28860751	chr12:28860751:C:T	2.68271e-27	-5.49089e-10	-1.47352
28861214	chr12:28861214:G:A	2.50621e-28	-2.32957	-1.51459
28861770	chr12:28861770:C:T	2.88428e-27	-5.49089e-10	-1.40107
28861957	chr12:28861957:C:T	1.64754e-27	-1.96106	-4.93028e-10
28862023	chr12:28862023:G:A	1.26434e-25	1.55595	0.823435
28862423	chr12:28862423:A:T	2.67716e-27	-5.49089e-10	-1.47559
28862635	chr12:28862635:C:T	7.09673e-28	-1.40017	-1.40312
28862781	chr12:28862781:A:G	1.15404e-27	-2.31707	-4.93028e-10
28862814	chr12:28862814:T:G	2.95813e-27	-5.49089e-10	-1.37579
28862986	chr12:28862986:T:C	2.01936e-27	-0.340549	-1.41701
28863044	chr12:28863044:T:C	2.94313e-27	-5.49089e-10	-1.38087
28863257	chr12:28863257:A:G	1.167e-27	-2.3059	-4.93028e-10
28863346	chr12:28863346:A:G	1.14858e-27	-2.32181	-4.93028e-10
28864214	chr12:28864214:T:C	1.123e-27	-2.34434	-4.93028e-10
28864834	chr12:28864834:C:T	2.60093e-27	-5.49089e-10	-1.50447
28864944	chr12:28864944:A:C	1.16596e-27	-2.3068	-4.93028e-10
28864956	chr12:28864956:A:C	4.34201e-26	-5.49089e-10	1.31058
28864975	chr12:28864975:A:C	2.84351e-27	-5.49089e-10	-1.41531
28865346	chr12:28865346:G:A	1.21384e-27	-2.26655	-4.93028e-10
28865385	chr12:28865385:G:A	6.49851e-28	-1.45129	-1.44006
28865401	chr12:28865401:A:T	1.41376e-27	-2.11409	-4.93028e-10
28865693	chr12:28865693:G:A	5.61543e-28	-1.64054	-1.39687
28865707	chr12:28865707:C:T	2.60157e-27	-5.49089e-10	-1.50423
28865843	chr12:28865843:C:T	2.59791e-27	-5.49089e-10	-1.50564
28865906	chr12:28865906:A:G	5.64143e-27	-5.49089e-10	-0.730206
28866160	chr12:28866160:A:G	1.021e-26	-5.49089e-10	-0.136978
28866231	chr12:28866231:G:A	4.01845e-27	-1.06945	-4.93028e-10
28866340	chr12:28866340:C:T	2.59158e-27	-5.49089e-10	-1.50808
28866430	chr12:28866430:A:C	2.5077e-28	-2.33202	-1.51154
28866648	chr12:28866648:C:T	1.15169e-27	-2.31911	-4.93028e-10
28866917	chr12:28866917:A:C	2.69437e-28	-2.32388	-1.44788
28866984	chr12:28866984:A:C	9.01701e-27	-5.49089e-10	-0.261231
28867029	chr12:28867029:T:C	5.64876e-27	-5.49089e-10	-0.728907
28867121	chr12:28867121:T:C	5.15467e-27	-5.49089e-10	-0.820441
28867388	chr12:28867388:C:T	5.68371e-28	-1.76568	-1.25964
28867529	chr12:28867529:A:G	3.0969e-28	-2.26344	-1.36909
28867538	chr12:28867538:T:C	1.73701e-27	-1.90818	-4.93028e-10
28867539	chr12:28867539:A:C	1.27563e-27	-2.21691	-4.93028e-10
28868045	chr12:28868045:CT:C	5.3572e-28	-1.79146	-1.29303
28868175	chr12:28868175:G:A	5.15026e-28	-1.69688	-1.427
28868586	chr12:28868586:G:A	1.413e-27	-2.11463	-4.93028e-10
28868896	chr12:28868896:T:C	2.67476e-27	-5.49089e-10	-1.47648
28869118	chr12:28869118:C:T	4.93409e-28	-1.84457	-1.32219
28869571	chr12:28869571:G:A	8.00761e-27	-5.49089e-10	-0.379951
28869668	chr12:28869668:T:C	2.29545e-27	-1.62942	-4.93028e-10
28869715	chr12:28869715:T:C	3.0919e-27	-5.49089e-10	-1.33156
28869727	chr12:28869727:G:A	5.10294e-27	-5.49089e-10	-0.830526
28870098	chr12:28870098:G:A	2.09705e-26	0.582772	-4.93028e-10
28870363	chr12:28870363:C:T	9.13381e-28	-1.93964	-0.611302
28870364	chr12:28870364:A:G	2.63736e-27	-5.49089e-10	-1.49057
28870542	chr12:28870542:T:C	1.56049e-26	-5.49089e-10	0.287244
28870842	chr12:28870842:C:T	2.59047e-27	-5.49089e-10	-1.5085
28871292	chr12:28871292:T:A	1.14105e-27	-2.32839	-4.93028e-10
28871601	chr12:28871601:C:T	4.2878e-27	-1.31726	0.312688
28871822	chr12:28871822:C:T	2.9309e-28	-2.33922	-1.3484
28872069	chr12:28872069:T:C	2.6582e-27	-5.49089e-10	-1.48269
28872285	chr12:28872285:A:G	2.57489e-27	-5.49089e-10	-1.51454
28872444	chr12:28872444:A:T	4.47911e-26	-5.49089e-10	1.34167
28872694	chr12:28872694:G:A	5.79509e-28	-1.69481	-1.31111
28872697	chr12:28872697:A:G	1.62511e-27	-1.97477	-4.93028e-10
28872725	chr12:28872725:A:G	2.73764e-28	-2.34701	-1.40883
28872754	chr12:28872754:C:T	2.80183e-27	-5.49089e-10	-1.43007
28872922	chr12:28872922:C:T	4.86567e-28	-1.85292	-1.3278
28873101	chr12:28873101:T:C	1.15239e-27	-2.31851	-4.93028e-10
28873190	chr12:28873190:A:G	4.01891e-28	-2.31746	-1.05446
28873327	chr12:28873327:T:C	1.14531e-27	-2.32467	-4.93028e-10
28873370	chr12:28873370:C:T	3.21608e-27	-5.49089e-10	-1.29218
28873458	chr12:28873458:T:G	2.50221e-28	-2.33264	-1.51311
28873761	chr12:28873761:A:T	3.89332e-28	-2.04599	-1.35768
28874341	chr12:28874341:A:T	3.29849e-28	-2.05816	-1.51131
28874437	chr12:28874437:CTT:C	2.57719e-27	-5.49089e-10	-1.51365
28874603	chr12:28874603:A:G	4.46239e-28	-2.11758	-1.14967
28875164	chr12:28875164:A:G	3.06294e-27	-5.49089e-10	-1.34097
28875500	chr12:28875500:G:C	3.66077e-27	-5.49089e-10	-1.16267
28875562	chr12:28875562:A:T	2.57449e-27	-5.49089e-10	-1.51469
28875572	chr12:28875572:A:C	7.79398e-27	-5.49089e-10	-0.406992
28876139	chr12:28876139:A:T	2.58764e-27	-5.49089e-10	-1.5096
28876192	chr12:28876192:T:G	3.90804e-28	-2.24544	-1.15446
28876471	chr12:28876471:G:A	8.67873e-28	-2.20336	-0.398693
28877023	chr12:28877023:A:G	2.82208e-28	-2.34566	-1.37979
28877075	chr12:28877075:T:C	3.66388e-27	-1.16182	-4.93028e-10
28877185	chr12:28877185:C:T	5.94232e-27	-5.49089e-10	-0.678245
28877384	chr12:28877384:T:A	1.45567e-27	-1.85681	-0.228073
28877385	chr12:28877385:T:A	5.80989e-28	-1.60239	-1.40098
28877648	chr12:28877648:C:A	2.92324e-28	-2.33228	-1.35796
28877840	chr12:28877840:C:G	2.89552e-27	-5.49089e-10	-1.39718
28878120	chr12:28878120:G:A	2.77521e-28	-2.33208	-1.41012
28878125	chr12:28878125:C:A	2.58246e-27	-5.49089e-10	-1.5116
28878563	chr12:28878563:C:G	3.61793e-28	-1.99	-1.48703
28878994	chr12:28878994:A:C	6.28098e-27	-0.622817	-4.93028e-10
28879365	chr12:28879365:A:AC	3.20113e-28	-2.21261	-1.38682
28879566	chr12:28879566:G:A	2.97724e-28	-2.33313	-1.3388
28879729	chr12:28879729:G:T	2.57823e-27	-5.49089e-10	-1.51324
28880042	chr12:28880042:AAGCAGCCACAC:A	7.33002e-28	-2.01001	-0.760941
28880357	chr12:28880357:T:C	2.6299e-27	-1.4934	-4.93028e-10
28881176	chr12:28881176:C:T	2.58677e-28	-2.29913	-1.51338
28881307	chr12:28881307:A:G	3.24004e-28	-2.27922	-1.30813
28881413	chr12:28881413:C:T	2.63134e-27	-5.49089e-10	-1.49285
28881472	chr12:28881472:C:T	2.69877e-27	-5.49089e-10	-1.46755
28881662	chr12:28881662:A:G	2.62715e-27	-5.49089e-10	-1.49444
28881829	chr12:28881829:T:A	2.46872e-28	-2.34754	-1.51169
28881959	chr12:28881959:AT:A	2.58804e-28	-2.29712	-1.5149
28882345	chr12:28882345:A:T	2.62907e-27	-5.49089e-10	-1.49371
28882913	chr12:28882913:A:T	7.0075e-28	-1.45602	-1.35993
28883115	chr12:28883115:G:A	1.96062e-25	-5.49089e-10	2.81809
28883221	chr12:28883221:C:T	3.34949e-28	-2.33134	-1.22279
28883514	chr12:28883514:T:C	3.92642e-28	-1.93736	-1.45784
28883700	chr12:28883700:CTT:C	5.08538e-28	-1.67144	-1.46512
28883802	chr12:28883802:A:G	3.71669e-27	-5.49089e-10	-1.14751
28884124	chr12:28884124:C:T	2.5845e-27	-5.49089e-10	-1.51081
28884162	chr12:28884162:A:C	4.33688e-28	-1.95932	-1.33645
28884313	chr12:28884313:A:G	2.60734e-27	-5.49089e-10	-1.50201
28884353	chr12:28884353:AG:A	3.30098e-28	-2.32775	-1.24097
28884395	chr12:28884395:T:C	9.81379e-28	-1.02326	-1.45588
28884624	chr12:28884624:A:C	4.24726e-27	-5.49089e-10	-1.01407
28884645	chr12:28884645:T:C	2.75334e-27	-1.44753	-4.93028e-10
28884938	chr12:28884938:GAATGAATCCCTGTCCCTCTCAGACTTCCTTTCACAGGATGCTCTGATCTGGCTCGCCCTTACAGC:G	7.33137e-27	-5.49089e-10	-0.468181
28885332	chr12:28885332:T:C	1.00218e-27	-1.01077	-1.4474
28885385	chr12:28885385:A:G	1.26029e-27	-2.24901	0.0200132
28885663	chr12:28885663:A:T	2.60429e-28	-2.29219	-1.51357
28885725	chr12:28885725:T:C	4.03816e-28	-2.30653	-1.06061
28885822	chr12:28885822:G:A	2.92947e-27	-5.49089e-10	-1.38552
28885866	chr12:28885866:T:G	6.63195e-28	-1.59114	-1.27989
28885982	chr12:28885982:C:T	5.12527e-27	-1.54593	0.719775
28886141	chr12:28886141:C:G	2.62133e-27	-5.49089e-10	-1.49666
28886542	chr12:28886542:A:G	3.21799e-27	-5.49089e-10	-1.29159
28887042	chr12:28887042:T:C	6.59676e-28	-2.31718	-0.559169
28887274	chr12:28887274:G:A	3.98289e-27	-5.49089e-10	-1.07834
28887294	chr12:28887294:G:T	1.06942e-27	-1.22332	-1.16991
28887494	chr12:28887494:C:T	2.10253e-25	-5.49089e-10	2.88797
28887575	chr12:28887575:G:T	2.27173e-25	-5.49089e-10	2.96537
28887724	chr12:28887724:A:C	2.82827e-27	-1.42068	-4.93028e-10
28887844	chr12:28887844:T:C	1.05764e-27	-0.954166	-1.45013
28887953	chr12:28887953:C:T	9.61474e-28	-1.03065	-1.46898
28888109	chr12:28888109:C:T	2.62872e-28	-2.28147	-1.51496
28888306	chr12:28888306:C:T	2.29517e-25	-5.49089e-10	2.97563
28888549	chr12:28888549:A:G	2.92985e-27	-5.49089e-10	-1.38539
28888691	chr12:28888691:G:A	5.62611e-28	-1.7796	-1.25591
28888809	chr12:28888809:G:A	2.70856e-27	-1.46393	-4.93028e-10
28889216	chr12:28889216:T:C	7.86433e-28	-2.29107	-0.409525
28889337	chr12:28889337:G:A	2.76931e-25	-5.49089e-10	3.16342
28889428	chr12:28889428:C:T	2.93741e-26	-5.49089e-10	0.919769
28889593	chr12:28889593:T:C	2.78173e-27	-5.49089e-10	-1.43727
28889705	chr12:28889705:T:TTTTA	2.95863e-26	-5.49089e-10	0.926967
28889706	chr12:28889706:C:CATGAT	2.94639e-26	-5.49089e-10	0.922821
28889707	chr12:28889707:C:CTTGAAGGGAT	2.94508e-26	-5.49089e-10	0.922377
28889756	chr12:28889756:A:G	2.76285e-25	-5.49089e-10	3.16109
28890225	chr12:28890225:A:G	2.69796e-27	-5.49089e-10	-1.46785
28890229	chr12:28890229:A:AC	1.16057e-27	-2.28427	-0.0271582
28890237	chr12:28890237:G:C	2.87982e-27	-5.49089e-10	-1.40262
28890288	chr12:28890288:C:T	4.27575e-27	-5.49089e-10	-1.00739
28890620	chr12:28890620:T:C	9.74017e-28	-1.00889	-1.47778
28890785	chr12:28890785:G:A	7.00809e-28	-2.33111	-0.484749
28891761	chr12:28891761:A:AT	2.58652e-28	-2.30003	-1.51258
28891784	chr12:28891784:G:A	3.44945e-27	-1.22213	-4.93028e-10
28892149	chr12:28892149:G:A	2.92769e-27	-5.49089e-10	-1.38613
28892202	chr12:28892202:T:C	6.85388e-27	-5.49089e-10	-0.535528
28892304	chr12:28892304:G:C	2.47889e-27	-1.55253	-4.93028e-10
28892823	chr12:28892823:A:G	2.5781e-27	-5.49089e-10	-1.51329
28892951	chr12:28892951:A:G	5.19356e-27	-5.49089e-10	-0.812925
28893110	chr12:28893110:C:T	3.03735e-27	-5.49089e-10	-1.34936
28893173	chr12:28893173:T:G	9.63215e-28	-1.0418	-1.45602
28893198	chr12:28893198:A:C	2.7648e-27	-5.49089e-10	-1.44337
28893928	chr12:28893928:T:G	2.55715e-27	-1.52145	-4.93028e-10
28894170	chr12:28894170:T:C	2.77091e-27	-5.49089e-10	-1.44117
28894248	chr12:28894248:T:C	2.57516e-27	-5.49089e-10	-1.51443
28894492	chr12:28894492:C:A	1.0907e-27	-0.905473	-1.46805
28894638	chr12:28894638:A:G	1.07695e-27	-0.912503	-1.4737
28895118	chr12:28895118:C:T	2.73389e-28	-2.25298	-1.50423
28895612	chr12:28895612:G:A	8.70108e-28	-1.53081	-1.06867
28895989	chr12:28895989:C:T	3.51669e-27	-5.49089e-10	-1.20282
28896069	chr12:28896069:A:G	2.62889e-28	-2.28191	-1.51446
28896108	chr12:28896108:A:G	2.66917e-28	-2.26674	-1.51442
28896234	chr12:28896234:T:C	2.58085e-27	-5.49089e-10	-1.51222
28896365	chr12:28896365:A:T	5.66711e-28	-2.31547	-0.712783
28896368	chr12:28896368:C:T	1.12558e-27	-1.47997	-0.862067
28896369	chr12:28896369:G:A	3.04107e-27	-5.49089e-10	-1.34813
28896517	chr12:28896517:C:A	7.43221e-28	-1.89264	-0.86447
28896550	chr12:28896550:G:T	5.72014e-28	-2.30684	-0.712099
28896736	chr12:28896736:C:A	2.63584e-27	-1.49114	-4.93028e-10
28896882	chr12:28896882:C:T	1.19401e-27	-0.878762	-1.40426
28896903	chr12:28896903:A:G	3.04112e-27	-5.49089e-10	-1.34812
28896904	chr12:28896904:T:A	6.56265e-28	-1.87101	-1.01052
28897013	chr12:28897013:T:C	2.46826e-28	-2.3478	-1.51162
28897226	chr12:28897226:T:G	2.58704e-27	-5.49089e-10	-1.50983
28897358	chr12:28897358:C:G	2.94715e-27	-5.49089e-10	-1.37951
28897671	chr12:28897671:A:C	6.2237e-27	-1.83383	1.20186
28897814	chr12:28897814:T:C	2.9752e-27	-5.49089e-10	-1.37003
28898098	chr12:28898098:C:T	2.58829e-27	-5.49089e-10	-1.50934
28898208	chr12:28898208:C:T	2.62211e-27	-1.49637	-4.93028e-10
28898320	chr12:28898320:T:C	2.58623e-27	-5.49089e-10	-1.51014
28898346	chr12:28898346:A:AC	2.58647e-27	-5.49089e-10	-1.51005
28898489	chr12:28898489:C:G	1.13418e-27	-0.923288	-1.41115
28898679	chr12:28898679:C:T	2.65862e-28	-2.27121	-1.51392
28898910	chr12:28898910:C:T	3.34178e-26	-5.49089e-10	1.04874
28899245	chr12:28899245:A:G	2.59125e-27	-5.49089e-10	-1.5082
28899729	chr12:28899729:A:G	2.60937e-28	-2.29028	-1.51354
28899977	chr12:28899977:G:A	6.22107e-28	-1.90381	-1.03118
28900084	chr12:28900084:C:T	1.50554e-27	-2.05119	-4.93028e-10
28900166	chr12:28900166:C:G	3.04666e-26	-5.49089e-10	0.956289
28900354	chr12:28900354:G:T	1.30997e-27	-0.828424	-1.36191
28900513	chr12:28900513:C:T	2.6197e-28	-2.28644	-1.51343
28900594	chr12:28900594:T:C	2.40549e-26	-5.49089e-10	0.719993
28900684	chr12:28900684:G:A	2.60123e-27	-1.50436	-4.93028e-10
28900908	chr12:28900908:T:G	3.8806e-27	-5.49089e-10	-1.10435
28900936	chr12:28900936:G:A	5.28214e-28	-2.30521	-0.793382
28900940	chr12:28900940:A:G	1.45188e-27	-2.08748	-4.93028e-10
28900988	chr12:28900988:C:G	3.62943e-27	-5.49089e-10	-1.17127
28901352	chr12:28901352:A:C	2.58623e-27	-5.49089e-10	-1.51014
28901437	chr12:28901437:G:A	5.46649e-27	-2.13018	1.36848
28901456	chr12:28901456:C:G	2.58623e-27	-5.49089e-10	-1.51014
28901467	chr12:28901467:G:A	5.16642e-28	-2.28492	-0.835829
28901480	chr12:28901480:A:G	2.94382e-27	-5.49089e-10	-1.38063
28901649	chr12:28901649:A:C	5.5727e-28	-2.32116	-0.723885
28901697	chr12:28901697:G:A	2.61995e-27	-5.49089e-10	-1.49719
28901948	chr12:28901948:T:C	2.58623e-27	-5.49089e-10	-1.51014
28902045	chr12:28902045:A:G	1.00091e-27	-1.00242	-1.45702
28902083	chr12:28902083:A:T	2.64986e-26	-5.49089e-10	0.816748
28902450	chr12:28902450:T:C	2.58542e-27	-5.49089e-10	-1.51045
28902536	chr12:28902536:A:T	6.11103e-28	-1.86637	-1.08647
28902694	chr12:28902694:A:G	9.66759e-28	-0.987607	-1.50654
28902722	chr12:28902722:T:C	6.27372e-28	-1.87026	-1.0563
28902772	chr12:28902772:C:A	6.93692e-28	-1.55694	-1.26913
28902780	chr12:28902780:A:G	3.28665e-28	-2.27998	-1.29308
28902932	chr12:28902932:A:G	7.37808e-28	-1.4864	-1.27801
28902993	chr12:28902993:C:T	9.45742e-28	-1.00636	-1.50977
28903317	chr12:28903317:T:G	2.62104e-28	-2.28578	-1.51358
28903760	chr12:28903760:G:C	9.8277e-28	-1.02066	-1.45707
28903816	chr12:28903816:C:T	2.6115e-28	-2.28969	-1.51331
28903822	chr12:28903822:C:G	2.62638e-28	-2.28394	-1.51338
28904308	chr12:28904308:G:C	2.69995e-27	-5.49089e-10	-1.46711
28904675	chr12:28904675:T:C	2.58623e-27	-5.49089e-10	-1.51014
28904711	chr12:28904711:C:A	2.58623e-27	-5.49089e-10	-1.51014
28905063	chr12:28905063:A:G	4.76844e-28	-1.90603	-1.29488
28905089	chr12:28905089:T:A	5.4282e-28	-2.30349	-0.767833
28905120	chr12:28905120:C:T	1.51633e-27	-0.568962	-1.47509
28905154	chr12:28905154:G:A	1.25336e-27	-0.813132	-1.42139
28905183	chr12:28905183:A:G	2.5986e-28	-2.29447	-1.51349
28905298	chr12:28905298:G:A	4.05894e-27	-5.49089e-10	-1.05942
28905332	chr12:28905332:G:A	3.01414e-27	-5.49089e-10	-1.35703
28905936	chr12:28905936:G:A	2.9705e-27	-5.49089e-10	-1.37161
28906273	chr12:28906273:T:C	1.61886e-27	-1.97862	-4.93028e-10
28906374	chr12:28906374:A:G	2.60436e-27	-5.49089e-10	-1.50316
28906399	chr12:28906399:A:T	5.86179e-28	-2.31626	-0.678209
28906656	chr12:28906656:T:C	7.73596e-28	-2.31474	-0.402309
28906866	chr12:28906866:A:C	2.62387e-28	-2.28526	-1.51302
28906955	chr12:28906955:T:C	2.82887e-26	-5.49089e-10	0.88212
28907019	chr12:28907019:T:C	2.58589e-27	-5.49089e-10	-1.51028
28907775	chr12:28907775:G:A	1.68962e-27	-1.93584	-4.93028e-10
28908101	chr12:28908101:G:A	2.89087e-27	-5.49089e-10	-1.39879
28908176	chr12:28908176:C:T	1.02026e-27	-0.980109	-1.46017
28908459	chr12:28908459:C:A	2.57856e-27	-5.49089e-10	-1.51311
28908521	chr12:28908521:A:C	5.66834e-28	-2.3252	-0.702831
28908779	chr12:28908779:G:T	2.57696e-28	-2.33738	-1.47894
28908823	chr12:28908823:T:A	5.5215e-28	-2.31515	-0.739127
28909034	chr12:28909034:C:T	5.9853e-28	-2.30566	-0.667962
28909136	chr12:28909136:T:C	2.5862e-27	-5.49089e-10	-1.51015
28909412	chr12:28909412:G:T	7.66812e-28	-2.24845	-0.477403
28909979	chr12:28909979:T:TAAG	2.58508e-27	-5.49089e-10	-1.51059
28910189	chr12:28910189:G:A	6.54173e-28	-1.92044	-0.964285
28910478	chr12:28910478:A:G	5.70606e-28	-2.32781	-0.693585
28910551	chr12:28910551:C:A	2.58451e-27	-5.49089e-10	-1.51081
28910794	chr12:28910794:A:T	3.09116e-27	-5.49089e-10	-1.3318
28911184	chr12:28911184:T:C	2.92483e-27	-5.49089e-10	-1.38711
28911498	chr12:28911498:A:C	2.90417e-27	-5.49089e-10	-1.39419
28911897	chr12:28911897:C:A	2.69461e-28	-2.25744	-1.51424
28911949	chr12:28911949:G:C	3.77224e-27	-5.49089e-10	-1.13267
28911972	chr12:28911972:A:G	3.41678e-27	-1.23164	-4.93028e-10
28911988	chr12:28911988:G:A	4.29766e-28	-2.34667	-0.958188
28912002	chr12:28912002:T:C	2.58702e-27	-5.49089e-10	-1.50984
28912009	chr12:28912009:C:T	2.58683e-27	-5.49089e-10	-1.50991
28912088	chr12:28912088:T:G	2.48538e-28	-2.34775	-1.50475
28912202	chr12:28912202:A:T	2.58106e-27	-5.49089e-10	-1.51214
28912357	chr12:28912357:G:A	2.58623e-27	-5.49089e-10	-1.51014
28912450	chr12:28912450:G:C	3.42472e-28	-2.2613	-1.27061
28912562	chr12:28912562:AGAG:A	2.71415e-27	-5.49089e-10	-1.46187
28912667	chr12:28912667:T:C	5.32535e-28	-2.31357	-0.776881
28912748	chr12:28912748:T:C	2.57511e-27	-5.49089e-10	-1.51445
28912826	chr12:28912826:C:T	3.54002e-27	-5.49089e-10	-1.19621
28912934	chr12:28912934:A:G	7.67914e-28	-2.22641	-0.498007
28913173	chr12:28913173:C:A	3.67366e-27	-5.49089e-10	-1.15916
28913308	chr12:28913308:A:G	3.62076e-27	-5.49089e-10	-1.17366
28913360	chr12:28913360:G:T	3.48561e-27	-1.2117	-4.93028e-10
28913527	chr12:28913527:CAGG:C	2.58589e-27	-5.49089e-10	-1.51027
28913561	chr12:28913561:T:G	9.72568e-28	-0.976378	-1.51178
28913688	chr12:28913688:G:A	2.49254e-28	-2.34658	-1.50305
28913771	chr12:28913771:AT:A	2.6929e-28	-2.25729	-1.51502
28913876	chr12:28913876:A:G	1.33214e-27	-1.31752	-0.856039
28914161	chr12:28914161:A:T	2.57429e-27	-5.49089e-10	-1.51477
28914257	chr12:28914257:G:A	2.93369e-27	-5.49089e-10	-1.38408
28914362	chr12:28914362:A:T	2.78862e-27	-1.4348	-4.93028e-10
28914526	chr12:28914526:A:G	6.88473e-28	-2.32642	-0.507201
28914738	chr12:28914738:A:G	4.58033e-28	-2.25882	-0.982338
28914831	chr12:28914831:C:T	2.58623e-27	-5.49089e-10	-1.51014
28914878	chr12:28914878:C:T	2.67664e-28	-2.26335	-1.51501
28915166	chr12:28915166:C:T	5.5742e-28	-2.30856	-0.736222
28915571	chr12:28915571:G:A	2.92938e-27	-5.49089e-10	-1.38555
28916062	chr12:28916062:G:T	2.5748e-27	-5.49089e-10	-1.51457
28916083	chr12:28916083:A:T	8.1759e-27	-5.49089e-10	-0.359152
28916129	chr12:28916129:T:G	2.58628e-27	-5.49089e-10	-1.51012
28916477	chr12:28916477:G:A	6.09722e-27	-0.652511	-4.93028e-10
28916580	chr12:28916580:G:C	3.41245e-27	-1.23291	-4.93028e-10
28916638	chr12:28916638:T:C	2.58623e-27	-5.49089e-10	-1.51014
28916869	chr12:28916869:C:T	2.59043e-27	-5.49089e-10	-1.50852
28916943	chr12:28916943:C:T	1.53317e-27	-2.03301	-4.93028e-10
28917141	chr12:28917141:C:T	1.40258e-26	-5.49089e-10	0.180558
28917158	chr12:28917158:G:A	5.03942e-27	-5.49089e-10	-0.843053
28917502	chr12:28917502:G:A	1.01019e-27	-1.98576	-0.464452
28918110	chr12:28918110:C:G	3.94375e-28	-1.9359	-1.4549
28918380	chr12:28918380:G:A	5.30565e-28	-1.76928	-1.32488
28918430	chr12:28918430:A:G	3.77077e-27	-5.49089e-10	-1.13306
28918542	chr12:28918542:T:C	9.37501e-28	-1.06971	-1.45517
28918668	chr12:28918668:G:T	2.58545e-27	-5.49089e-10	-1.51045
28918682	chr12:28918682:AGATGAT:A	3.01998e-27	-5.49089e-10	-1.35509
28918806	chr12:28918806:C:T	1.03928e-27	-1.99336	-0.428451
28918880	chr12:28918880:C:T	9.07459e-28	-1.04492	-1.51253
28918896	chr12:28918896:G:C	7.27182e-28	-2.25825	-0.520673
28919093	chr12:28919093:T:C	1.04063e-27	-2.01324	-0.407278
28919370	chr12:28919370:G:A	5.66654e-28	-2.31969	-0.708664
28919547	chr12:28919547:G:A	5.64687e-28	-2.32348	-0.708345
28919775	chr12:28919775:A:G	2.92384e-27	-5.49089e-10	-1.38745
28919776	chr12:28919776:G:T	2.92968e-27	-5.49089e-10	-1.38545
28919780	chr12:28919780:C:A	1.8143e-26	-5.49089e-10	0.43794
28919781	chr12:28919781:G:A	9.47901e-28	-1.05633	-1.45752
28920086	chr12:28920086:C:T	2.71383e-28	-2.34503	-1.41953
28920212	chr12:28920212:A:G	2.57827e-27	-5.49089e-10	-1.51322
28920217	chr12:28920217:C:T	2.90635e-27	-5.49089e-10	-1.39345
28920218	chr12:28920218:G:A	1.76225e-27	-0.40864	-1.48511
28920587	chr12:28920587:G:C	4.48695e-27	-5.49089e-10	-0.959171
28920831	chr12:28920831:C:T	2.6138e-27	-1.49954	-4.93028e-10
28920953	chr12:28920953:C:G	5.79751e-28	-2.32196	-0.683543
28921050	chr12:28921050:C:T	2.61693e-27	-1.49834	-4.93028e-10
28921110	chr12:28921110:A:T	9.78797e-28	-0.967796	-1.51398
28921262	chr12:28921262:A:G	5.47824e-28	-2.32636	-0.735785
28921366	chr12:28921366:C:T	3.75362e-27	-5.49089e-10	-1.13762
28921409	chr12:28921409:C:T	2.57894e-27	-5.49089e-10	-1.51297
28921673	chr12:28921673:C:T	5.03697e-28	-2.32359	-0.822535
28921944	chr12:28921944:G:T	2.59009e-27	-5.49089e-10	-1.50865
28921946	chr12:28921946:A:T	5.38632e-28	-2.3108	-0.768266
28922017	chr12:28922017:C:T	2.6019e-27	-5.49089e-10	-1.5041
28922084	chr12:28922084:A:G	3.32344e-28	-2.26436	-1.29757
28922619	chr12:28922619:C:T	2.57401e-27	-5.49089e-10	-1.51488
28922837	chr12:28922837:G:A	1.83478e-26	-5.49089e-10	0.449168
28922838	chr12:28922838:C:T	2.9763e-27	-5.49089e-10	-1.36966
28922894	chr12:28922894:AG:A	4.57452e-28	-2.32753	-0.914897
28922922	chr12:28922922:C:T	9.77e-28	-1.03326	-1.45035
28923082	chr12:28923082:T:C	3.68988e-28	-2.00537	-1.45197
28923202	chr12:28923202:C:T	5.576e-28	-1.78954	-1.25491
28923429	chr12:28923429:G:A	1.42636e-27	-2.10522	-4.93028e-10
28923468	chr12:28923468:A:G	4.58197e-27	-1.86778	0.929567
28923697	chr12:28923697:G:C	1.39894e-27	-2.12463	-4.93028e-10
28924165	chr12:28924165:G:A	1.12117e-27	-2.34597	-4.93028e-10
28924259	chr12:28924259:C:T	1.2349e-27	-1.31771	-0.931642
28924397	chr12:28924397:A:AG	7.15821e-28	-2.26871	-0.525956
28924475	chr12:28924475:GCTAA:G	2.59132e-27	-5.49089e-10	-1.50817
28924529	chr12:28924529:T:G	2.58989e-27	-5.49089e-10	-1.50873
28924893	chr12:28924893:T:C	6.73259e-28	-2.3	-0.555972
28924935	chr12:28924935:T:C	2.78154e-27	-5.49089e-10	-1.43734
28925008	chr12:28925008:T:C	3.03838e-27	-5.49089e-10	-1.34902
28925024	chr12:28925024:C:T	2.58514e-27	-5.49089e-10	-1.51056
28925263	chr12:28925263:T:A	2.60427e-27	-5.49089e-10	-1.50319
28925701	chr12:28925701:T:A	1.13791e-27	-0.879637	-1.45151
28925744	chr12:28925744:A:G	2.75817e-27	-5.49089e-10	-1.44578
28925817	chr12:28925817:T:C	2.58992e-27	-5.49089e-10	-1.50872
28926080	chr12:28926080:G:A	1.02852e-27	-0.9847	-1.44753
28926261	chr12:28926261:C:T	2.77586e-28	-2.22695	-1.51501
28927171	chr12:28927171:A:G	4.31297e-28	-2.28779	-1.01351
28927956	chr12:28927956:A:C	4.95175e-28	-1.79019	-1.37299
28927965	chr12:28927965:C:T	1.33443e-27	-2.17184	-4.93028e-10
28927966	chr12:28927966:G:A	3.95864e-27	-5.49089e-10	-1.08444
28928061	chr12:28928061:G:A	3.26637e-28	-2.34423	-1.23502
28928867	chr12:28928867:C:G	2.02656e-26	-5.49089e-10	0.548579
28928890	chr12:28928890:T:A	9.11792e-28	-1.81016	-0.742532
28928939	chr12:28928939:G:A	3.65448e-27	-5.49089e-10	-1.16439
28929274	chr12:28929274:G:C	1.6222e-27	-1.97656	-4.93028e-10
28929510	chr12:28929510:A:G	8.29515e-28	-1.14099	-1.50627
28929511	chr12:28929511:T:C	2.7236e-28	-2.33103	-1.42994
28929522	chr12:28929522:C:G	2.58026e-28	-2.34756	-1.46748
28929527	chr12:28929527:C:T	2.5997e-27	-5.49089e-10	-1.50495
28929564	chr12:28929564:A:G	2.69108e-27	-5.49089e-10	-1.4704
28929596	chr12:28929596:A:G	2.58428e-28	-2.30911	-1.50437
28929630	chr12:28929630:C:T	2.86457e-28	-2.28619	-1.42432
28929669	chr12:28929669:A:C	2.78592e-28	-2.31374	-1.42461
28929769	chr12:28929769:A:G	2.5181e-28	-2.33112	-1.5083
28929828	chr12:28929828:T:C	6.93702e-28	-2.2541	-0.571953
28930191	chr12:28930191:T:A	1.10144e-27	-1.01424	-1.34948
28930245	chr12:28930245:C:T	1.43425e-27	-0.7159	-1.3838
28930485	chr12:28930485:T:C	5.70979e-27	-5.49089e-10	-0.718161
28930521	chr12:28930521:C:G	2.66941e-27	-5.49089e-10	-1.47849
28930646	chr12:28930646:G:A	2.53839e-28	-2.31968	-1.51172
28930726	chr12:28930726:C:G	3.38203e-28	-2.31226	-1.23219
28930819	chr12:28930819:T:C	1.2169e-27	-2.00051	-0.263527
28930954	chr12:28930954:C:T	4.03953e-28	-2.13378	-1.23301
28931071	chr12:28931071:GAATGAAAATGA:G	2.76077e-27	-5.49089e-10	-1.44484
28931311	chr12:28931311:T:C	3.28047e-27	-5.49089e-10	-1.27236
28931442	chr12:28931442:C:T	2.60239e-26	-5.49089e-10	0.798672
28932030	chr12:28932030:A:G	1.59708e-27	-1.99216	-4.93028e-10
28932293	chr12:28932293:T:A	3.42585e-28	-2.33132	-1.20026
28932366	chr12:28932366:C:A	1.29618e-27	-0.712682	-1.48824
28933195	chr12:28933195:T:C	3.41953e-28	-2.32532	-1.20811
28933801	chr12:28933801:T:C	2.60393e-27	-5.49089e-10	-1.50332
28933871	chr12:28933871:A:T	5.11744e-28	-1.72866	-1.40162
28934125	chr12:28934125:C:A	1.86965e-27	-1.1822	-0.652396
28934140	chr12:28934140:G:A	6.64959e-28	-2.26863	-0.599739
28934299	chr12:28934299:T:C	3.66443e-28	-2.31857	-1.14568
28934512	chr12:28934512:T:A	3.72896e-28	-2.32917	-1.11763
28934530	chr12:28934530:A:G	1.1389e-27	-1.10109	-1.22919
28934714	chr12:28934714:T:G	6.69918e-27	-5.49089e-10	-0.558359
28934935	chr12:28934935:G:A	3.66916e-28	-2.3223	-1.14067
28934998	chr12:28934998:C:T	3.15497e-27	-5.49089e-10	-1.31136
28935005	chr12:28935005:A:C	3.26968e-27	-5.49089e-10	-1.27565
28935228	chr12:28935228:G:A	3.35687e-27	-5.49089e-10	-1.24933
28935579	chr12:28935579:A:T	3.39093e-28	-2.32611	-1.21571
28935622	chr12:28935622:G:A	1.37337e-27	-2.14308	-4.93028e-10
28935918	chr12:28935918:T:C	3.34771e-27	-2.30894	1.05687
28936263	chr12:28936263:G:A	5.86516e-27	-5.49089e-10	-0.691313
28936652	chr12:28936652:G:C	2.96731e-28	-2.19582	-1.47946
28936752	chr12:28936752:T:C	3.71038e-28	-2.31707	-1.13473
28937388	chr12:28937388:G:T	6.14343e-28	-2.06821	-0.879334
28937705	chr12:28937705:C:T	1.45814e-27	-1.23552	-0.847658
28937755	chr12:28937755:A:G	2.74803e-28	-2.30259	-1.44945
28938753	chr12:28938753:A:T	3.40223e-28	-2.30518	-1.23332
28938910	chr12:28938910:G:A	3.25323e-28	-2.30216	-1.28112
28938919	chr12:28938919:T:C	1.13505e-27	-0.856861	-1.47681
28939138	chr12:28939138:T:A	5.7943e-27	-5.49089e-10	-0.703469
28939152	chr12:28939152:G:A	2.22416e-27	-1.66097	-4.93028e-10
28939585	chr12:28939585:A:G	3.95646e-28	-2.31221	-1.07537
28939886	chr12:28939886:C:G	2.93594e-28	-2.28642	-1.39948
28940204	chr12:28940204:C:G	5.1388e-28	-1.72529	-1.40082
28940422	chr12:28940422:T:A	7.09368e-27	-5.49089e-10	-0.501139
28940591	chr12:28940591:T:C	2.78145e-28	-2.34766	-1.3923
28940670	chr12:28940670:G:A	2.57579e-27	-5.49089e-10	-1.51419
28940760	chr12:28940760:T:C	1.61856e-27	-1.32314	-0.655662
28940803	chr12:28940803:T:C	2.60119e-27	-5.49089e-10	-1.50437
28940986	chr12:28940986:G:A	7.63202e-28	-2.24944	-0.481131
28941616	chr12:28941616:T:C	3.44958e-28	-2.31936	-1.20532
28941693	chr12:28941693:C:T	3.99951e-28	-2.31424	-1.06252
28941700	chr12:28941700:T:C	3.45913e-27	-5.49089e-10	-1.21933
28941749	chr12:28941749:T:G	1.63232e-27	-1.33705	-0.633297
28942000	chr12:28942000:G:A	2.60117e-27	-5.49089e-10	-1.50438
28942187	chr12:28942187:C:T	2.60297e-27	-5.49089e-10	-1.50369
28942188	chr12:28942188:G:A	3.2879e-27	-1.27009	-4.93028e-10
28942579	chr12:28942579:T:C	1.30281e-27	-2.19582	-4.93028e-10
28942625	chr12:28942625:A:G	7.58846e-28	-2.26595	-0.470346
28942954	chr12:28942954:T:C	2.23317e-27	-1.65692	-4.93028e-10
28943341	chr12:28943341:G:A	3.59283e-27	-5.49089e-10	-1.1814
28944071	chr12:28944071:T:C	2.12357e-27	-1.26754	-0.439699
28944114	chr12:28944114:C:CTGCAA	4.57578e-27	-1.91676	0.977189
28944570	chr12:28944570:A:G	4.21404e-28	-2.33313	-0.991378
28944968	chr12:28944968:T:C	1.21909e-26	-5.49089e-10	0.0403424
28945179	chr12:28945179:T:G	4.93084e-28	-1.65243	-1.51499
28945324	chr12:28945324:C:A	3.16373e-28	-2.33076	-1.28042
28945347	chr12:28945347:C:A	8.26148e-28	-1.21636	-1.43496
28945700	chr12:28945700:T:C	1.61732e-27	-1.46562	-0.513952
28946144	chr12:28946144:TG:T	1.47314e-27	-1.49779	-0.575159
28946254	chr12:28946254:G:A	2.92328e-28	-2.30873	-1.38149
28946548	chr12:28946548:C:G	9.44643e-28	-2.26633	-0.250958
28946629	chr12:28946629:A:C	1.13432e-27	-2.33431	-4.93028e-10
28946648	chr12:28946648:C:T	6.24012e-27	-5.49089e-10	-0.629344
28946879	chr12:28946879:A:G	4.95685e-27	-5.49089e-10	-0.859573
28947239	chr12:28947239:T:C	4.19621e-28	-2.33018	-0.998564
28947612	chr12:28947612:C:CTACA	2.91507e-27	-5.49089e-10	-1.39045
28947696	chr12:28947696:G:A	4.88009e-28	-1.7742	-1.40357
28947986	chr12:28947986:A:T	3.28029e-27	-5.49089e-10	-1.27241
28948087	chr12:28948087:A:G	1.45603e-27	-0.834055	-1.25057
28948314	chr12:28948314:A:G	5.07847e-27	-5.49089e-10	-0.835334
28948653	chr12:28948653:C:T	9.77367e-28	-1.11968	-1.36356
28948764	chr12:28948764:G:A	4.88972e-28	-1.66077	-1.51502
28948773	chr12:28948773:A:G	3.36034e-28	-2.13543	-1.41545
28949251	chr12:28949251:C:T	1.19874e-27	-2.27907	-4.93028e-10
28949359	chr12:28949359:C:A	4.01819e-28	-2.11716	-1.25494
28949648	chr12:28949648:G:A	8.84259e-28	-1.13419	-1.44916
28949835	chr12:28949835:G:A	3.11514e-28	-2.30863	-1.31803
28949895	chr12:28949895:C:T	3.4658e-28	-2.33981	-1.18018
28950072	chr12:28950072:T:C	1.05939e-27	-2.18131	-0.221338
28950283	chr12:28950283:C:T	3.46854e-28	-2.31784	-1.20135
28950931	chr12:28950931:G:A	2.80874e-28	-2.32759	-1.4026
28950989	chr12:28950989:A:G	3.10476e-28	-2.31444	-1.31555
28951159	chr12:28951159:A:G	2.5931e-27	-1.50749	-4.93028e-10
28951361	chr12:28951361:T:A	2.89456e-27	-5.49089e-10	-1.39751
28951395	chr12:28951395:C:T	1.30463e-27	-2.19443	-4.93028e-10
28951519	chr12:28951519:T:C	2.60035e-27	-5.49089e-10	-1.5047
28951729	chr12:28951729:A:C	3.57697e-28	-2.13675	-1.35166
28951767	chr12:28951767:C:G	2.62703e-27	-5.49089e-10	-1.49449
28951937	chr12:28951937:A:G	3.07039e-27	-1.33854	-4.93028e-10
28951960	chr12:28951960:T:G	4.21394e-28	-2.14462	-1.17991
28952371	chr12:28952371:C:T	2.65112e-27	-5.49089e-10	-1.48536
28952842	chr12:28952842:G:T	3.43561e-28	-2.32847	-1.20027
28953273	chr12:28953273:C:T	8.37179e-28	-2.28755	-0.350515
28953324	chr12:28953324:T:C	2.59086e-27	-5.49089e-10	-1.50836
28953442	chr12:28953442:G:A	9.02422e-28	-1.10759	-1.45543
28953522	chr12:28953522:A:G	3.20315e-28	-2.32469	-1.27411
28953872	chr12:28953872:A:G	4.26404e-28	-2.13327	-1.17944
28954154	chr12:28954154:C:T	2.69413e-27	-5.49089e-10	-1.46927
28954778	chr12:28954778:A:C	3.1505e-28	-2.31896	-1.2964
28954856	chr12:28954856:G:A	2.70048e-27	-5.49089e-10	-1.46691
28954952	chr12:28954952:C:T	3.46598e-28	-2.32932	-1.19061
28955126	chr12:28955126:C:T	4.96386e-28	-2.33327	-0.827477
28955770	chr12:28955770:A:AT	6.15755e-27	-5.49089e-10	-0.642665
28956022	chr12:28956022:T:A	3.47063e-28	-2.31387	-1.20472
28956197	chr12:28956197:T:C	1.82828e-27	-1.85697	-4.93028e-10
28956231	chr12:28956231:A:C	8.69258e-27	-5.49089e-10	-0.297873
28956451	chr12:28956451:G:A	1.03252e-27	-1.84307	-0.585267
28956875	chr12:28956875:T:C	5.05644e-27	-5.49089e-10	-0.83968
28957536	chr12:28957536:G:A	2.34233e-27	-1.6092	-4.93028e-10
28957666	chr12:28957666:C:A	4.02529e-28	-2.2234	-1.14693
28957688	chr12:28957688:T:TA	4.07746e-28	-2.23035	-1.1271
28957722	chr12:28957722:T:C	3.11347e-28	-2.33394	-1.29325
28957736	chr12:28957736:A:G	4.16737e-28	-2.22203	-1.11361
28957805	chr12:28957805:C:T	5.17288e-28	-2.17867	-0.940826
28958111	chr12:28958111:A:G	4.30428e-28	-2.23357	-1.06975
28958153	chr12:28958153:C:A	3.20703e-28	-2.33615	-1.26143
28958179	chr12:28958179:T:C	4.76272e-28	-2.22889	-0.973223
28958203	chr12:28958203:A:G	3.31949e-28	-2.33277	-1.23034
28958484	chr12:28958484:G:C	1.02795e-26	-0.130188	-4.93028e-10
28958512	chr12:28958512:G:A	2.90878e-27	-1.39261	-4.93028e-10
28958547	chr12:28958547:T:C	2.768e-28	-2.33051	-1.4143
28959258	chr12:28959258:C:T	5.17067e-28	-1.67436	-1.44557
28959995	chr12:28959995:T:A	5.08658e-28	-2.02025	-1.11608
28960217	chr12:28960217:T:G	3.89275e-27	-5.49089e-10	-1.10123
28960696	chr12:28960696:A:G	9.89143e-27	-0.168675	-4.93028e-10
28960796	chr12:28960796:T:C	2.61103e-27	-5.49089e-10	-1.5006
28960834	chr12:28960834:G:A	5.82951e-28	-1.94848	-1.05151
28960955	chr12:28960955:A:C	4.34616e-28	-2.16535	-1.12829
28961202	chr12:28961202:A:G	3.44879e-27	-5.49089e-10	-1.22232
28961437	chr12:28961437:T:C	2.42573e-27	-0.480781	-1.09343
28961567	chr12:28961567:T:C	3.1939e-27	-0.345892	-0.953208
28961696	chr12:28961696:CT:C	2.10519e-27	-0.360476	-1.35546
28961909	chr12:28961909:AC:A	2.11955e-27	-0.35223	-1.35691
28962132	chr12:28962132:T:C	5.24915e-27	-5.49089e-10	-0.802278
28962265	chr12:28962265:C:T	5.18043e-28	-1.89955	-1.21849
28962458	chr12:28962458:T:C	2.95704e-27	-5.49089e-10	-1.37616
28962467	chr12:28962467:T:C	2.10065e-27	-0.308624	-1.40947
28962472	chr12:28962472:G:A	1.36563e-26	-5.49089e-10	0.153858
28962933	chr12:28962933:A:C	3.14994e-27	-5.49089e-10	-1.31296
28963177	chr12:28963177:G:A	3.06264e-27	-5.49089e-10	-1.34107
28963386	chr12:28963386:G:A	7.94853e-28	-1.52843	-1.16152
28963446	chr12:28963446:T:C	2.60541e-27	-5.49089e-10	-1.50275
28963460	chr12:28963460:G:A	2.67647e-27	-5.49089e-10	-1.47584
28963676	chr12:28963676:T:C	3.42636e-27	-5.49089e-10	-1.22885
28963768	chr12:28963768:C:G	4.95997e-28	-1.90116	-1.26037
28963896	chr12:28963896:G:A	3.26109e-27	0.073241	-1.35152
28964034	chr12:28964034:C:T	4.84419e-27	-5.49089e-10	-0.882564
28964171	chr12:28964171:C:A	5.02519e-27	-5.49089e-10	-0.845881
28964172	chr12:28964172:C:A	1.23415e-27	-2.24996	-4.93028e-10
28964720	chr12:28964720:A:T	4.43638e-27	-5.49089e-10	-0.970504
28965056	chr12:28965056:C:A	5.49589e-27	-5.49089e-10	-0.756343
28965675	chr12:28965675:T:C	2.80692e-27	-5.49089e-10	-1.42825
28965799	chr12:28965799:T:C	1.18521e-27	-2.29042	-4.93028e-10
28967210	chr12:28967210:A:C	5.48886e-27	-5.49089e-10	-0.757623
28967556	chr12:28967556:C:T	3.64561e-27	-5.49089e-10	-1.16682
28967626	chr12:28967626:C:T	3.44238e-26	2.54048	-1.46207
28967684	chr12:28967684:T:C	1.27539e-27	-1.7344	-0.482695
28968021	chr12:28968021:G:A	2.66295e-27	-1.48091	-4.93028e-10
28968064	chr12:28968064:C:T	5.8663e-27	-5.49089e-10	-0.691119
28968308	chr12:28968308:C:T	8.70482e-27	0.894721	-1.19119
28968328	chr12:28968328:A:G	1.06278e-26	0.807305	-0.904173
28968352	chr12:28968352:A:C	4.74288e-27	-5.49089e-10	-0.903699
28968519	chr12:28968519:G:A	6.74432e-27	-5.49089e-10	-0.551643
28969347	chr12:28969347:T:C	4.35884e-28	-1.8116	-1.47912
28969717	chr12:28969717:T:C	9.36941e-27	0.92206	-1.14495
28970074	chr12:28970074:T:TTG	8.93101e-27	0.953606	-1.22442
28970596	chr12:28970596:A:G	2.60095e-27	-5.49089e-10	-1.50447
28971122	chr12:28971122:A:G	3.64561e-27	-5.49089e-10	-1.16682
28971231	chr12:28971231:A:T	2.65902e-27	-5.49089e-10	-1.48239
28971270	chr12:28971270:T:C	1.18074e-27	-2.2942	-4.93028e-10
28971284	chr12:28971284:G:A	5.20659e-28	-1.81591	-1.2971
28971564	chr12:28971564:C:T	2.72921e-27	-5.49089e-10	-1.45633
28971567	chr12:28971567:GA:G	6.40866e-27	-5.49089e-10	-0.602694
28971890	chr12:28971890:A:G	2.64997e-27	-5.49089e-10	-1.4858
28972387	chr12:28972387:G:A	2.5932e-27	-5.49089e-10	-1.50745
28972558	chr12:28972558:T:G	2.6505e-27	-5.49089e-10	-1.4856
28972596	chr12:28972596:T:A	6.19419e-27	-5.49089e-10	-0.636732
28972725	chr12:28972725:T:A	2.66593e-27	-5.49089e-10	-1.47979
28972785	chr12:28972785:G:C	3.40426e-27	-1.23531	-4.93028e-10
28972800	chr12:28972800:A:G	2.66549e-27	-5.49089e-10	-1.47996
28972827	chr12:28972827:A:G	3.5949e-27	-5.49089e-10	-1.18083
28972830	chr12:28972830:T:C	2.65192e-27	-5.49089e-10	-1.48506
28972944	chr12:28972944:T:C	2.63813e-27	-5.49089e-10	-1.49027
28973076	chr12:28973076:G:A	3.59387e-27	-5.49089e-10	-1.18111
28973168	chr12:28973168:T:G	2.66633e-27	-5.49089e-10	-1.47964
28973213	chr12:28973213:T:C	5.27807e-28	-1.7693	-1.33007
28973249	chr12:28973249:T:G	3.12947e-27	-5.49089e-10	-1.31948
28973519	chr12:28973519:G:C	2.65031e-27	-5.49089e-10	-1.48567
28973592	chr12:28973592:A:G	9.21119e-27	-5.49089e-10	-0.239924
28973761	chr12:28973761:A:G	1.42863e-26	-5.49089e-10	0.19896
28973884	chr12:28973884:C:T	1.37758e-27	-0.709477	-1.43054
28975016	chr12:28975016:A:T	1.13658e-27	-2.33232	-4.93028e-10
28975435	chr12:28975435:A:G	2.01589e-27	-0.323916	-1.43537
28975491	chr12:28975491:A:G	1.51367e-27	-0.542771	-1.50304
28975896	chr12:28975896:A:G	2.788e-27	-5.49089e-10	-1.43502
28976662	chr12:28976662:A:G	2.01123e-26	-5.49089e-10	0.54099
28976738	chr12:28976738:C:T	3.80838e-27	-5.49089e-10	-1.12314
28976829	chr12:28976829:C:T	3.82812e-27	-5.49089e-10	-1.11797
28976941	chr12:28976941:T:C	1.65303e-27	-0.513807	-1.44393
28977185	chr12:28977185:C:A	5.97316e-27	-5.49089e-10	-0.673067
28977253	chr12:28977253:A:G	1.61774e-27	-0.539003	-1.44031
28977267	chr12:28977267:T:C	2.01142e-27	-0.321557	-1.43995
28977750	chr12:28977750:T:C	3.04366e-27	-5.49089e-10	-1.34728
28977824	chr12:28977824:T:C	1.12032e-27	-2.34673	-4.93028e-10
28978031	chr12:28978031:T:A	2.02059e-27	-1.75695	-4.93028e-10
28978069	chr12:28978069:G:A	2.84088e-27	-5.49089e-10	-1.41623
28979402	chr12:28979402:G:A	1.69297e-27	-0.499283	-1.43458
28979410	chr12:28979410:T:C	1.23504e-26	-5.49089e-10	0.0533486
28979921	chr12:28979921:C:T	4.72687e-28	-1.84777	-1.36189
28980013	chr12:28980013:T:A	1.15158e-27	-2.31921	-4.93028e-10
28980382	chr12:28980382:T:C	3.14944e-26	0.989466	-4.93028e-10
28980875	chr12:28980875:C:T	3.45787e-27	-5.49089e-10	-1.21969
28981034	chr12:28981034:A:G	6.73083e-27	-5.49089e-10	-0.553646
28981047	chr12:28981047:A:G	1.49068e-27	-2.06111	-4.93028e-10
28981293	chr12:28981293:T:A	2.06758e-27	-0.279223	-1.45474
28981398	chr12:28981398:T:G	4.277e-28	-1.91941	-1.39027
28981438	chr12:28981438:G:T	4.94792e-28	-1.85677	-1.30719
28981440	chr12:28981440:G:C	4.95243e-28	-1.86607	-1.29698
28981485	chr12:28981485:A:G	1.52975e-27	-2.03524	-4.93028e-10
28982130	chr12:28982130:AT:A	1.72221e-27	-0.456223	-1.46051
28982247	chr12:28982247:T:C	7.91121e-28	-1.28598	-1.40867
28982400	chr12:28982400:G:C	7.74178e-28	-1.30871	-1.40759
28982564	chr12:28982564:A:G	2.77208e-27	-5.49089e-10	-1.44075
28982799	chr12:28982799:G:T	1.58264e-26	-5.49089e-10	0.301338
28982875	chr12:28982875:T:C	4.61271e-28	-1.88704	-1.34707
28983112	chr12:28983112:G:A	1.78624e-26	1.80631	-1.38395
28983115	chr12:28983115:C:T	3.4541e-27	-5.49089e-10	-1.22078
28983485	chr12:28983485:A:G	1.968e-26	1.55319	-1.03393
28983625	chr12:28983625:C:T	5.64415e-28	-1.62152	-1.41079
28983792	chr12:28983792:A:G	1.26589e-27	-2.22457	-4.93028e-10
28983846	chr12:28983846:C:T	2.45466e-26	1.58106	-0.840833
28983927	chr12:28983927:T:C	1.36241e-27	-2.15109	-4.93028e-10
28984542	chr12:28984542:A:G	2.30844e-27	-1.62377	-4.93028e-10
28984580	chr12:28984580:A:G	3.32835e-27	-5.49089e-10	-1.25787
28984646	chr12:28984646:G:C	4.29561e-28	-1.90781	-1.39753
28984866	chr12:28984866:G:T	4.44151e-28	-1.85758	-1.41435
28985104	chr12:28985104:T:G	2.66462e-27	-5.49089e-10	-1.48028
28985119	chr12:28985119:C:G	2.83949e-28	-2.30994	-1.40936
28985295	chr12:28985295:C:A	1.32013e-27	-0.698688	-1.48393
28985653	chr12:28985653:C:G	3.77937e-27	-5.49089e-10	-1.13079
28985962	chr12:28985962:T:C	1.46889e-27	-2.07583	-4.93028e-10
28986125	chr12:28986125:C:T	5.92489e-27	0.662722	-1.3439
28986167	chr12:28986167:C:T	1.97118e-27	-0.330812	-1.4509
28986394	chr12:28986394:G:A	1.39688e-27	-2.1261	-4.93028e-10
28986485	chr12:28986485:A:G	2.77956e-27	-5.49089e-10	-1.43805
28987215	chr12:28987215:C:T	7.70111e-27	-5.49089e-10	-0.418979
28987327	chr12:28987327:G:A	3.41194e-28	-2.06665	-1.469
28987329	chr12:28987329:T:A	4.86182e-28	-1.72578	-1.45573
28987510	chr12:28987510:G:A	3.55091e-27	-5.49089e-10	-1.19314
28987916	chr12:28987916:C:T	6.25291e-27	-5.49089e-10	-0.627296
28988065	chr12:28988065:A:G	2.65557e-27	-5.49089e-10	-1.48368
28988323	chr12:28988323:T:C	5.19571e-27	-5.49089e-10	-0.812511
28988405	chr12:28988405:A:T	8.44709e-27	-5.49089e-10	-0.326521
28988480	chr12:28988480:G:A	2.33272e-27	-0.394507	-1.2188
28988515	chr12:28988515:C:T	2.16866e-27	-1.68623	-4.93028e-10
28989648	chr12:28989648:G:C	6.79548e-27	-5.49089e-10	-0.544086
28990083	chr12:28990083:C:G	2.92766e-27	-0.292393	-1.09375
28990458	chr12:28990458:A:C	5.09826e-27	-5.49089e-10	-0.831445
28991013	chr12:28991013:C:T	6.26883e-27	0.359095	-0.983849
28991078	chr12:28991078:T:C	5.36862e-27	-0.46019	-0.319584
28991211	chr12:28991211:CA:C	2.96998e-27	-0.267673	-1.10412
28991885	chr12:28991885:A:G	5.05948e-26	-5.49089e-10	1.46351
28992535	chr12:28992535:A:C	3.89215e-26	-5.49089e-10	1.2012
28992686	chr12:28992686:C:A	2.21355e-27	-1.70175	0.0360049
28993139	chr12:28993139:TC:T	2.85184e-27	-0.203317	-1.20906
28993205	chr12:28993205:T:C	2.59828e-27	-5.49089e-10	-1.50549
28993402	chr12:28993402:A:G	5.74881e-27	-5.49089e-10	-0.711351
28993417	chr12:28993417:C:T	2.65785e-27	-5.49089e-10	-1.48283
28993419	chr12:28993419:T:A	2.76702e-27	-0.214576	-1.228
28993865	chr12:28993865:G:A	2.7588e-27	-5.49089e-10	-1.44555
28993960	chr12:28993960:C:T	1.53882e-27	-0.741809	-1.28752
28994207	chr12:28994207:C:T	2.71747e-27	-5.49089e-10	-1.46064
28994672	chr12:28994672:T:TC	1.67422e-26	1.86023	-1.50264
28994858	chr12:28994858:T:A	2.60553e-27	-5.49089e-10	-1.50271
28994977	chr12:28994977:C:A	1.76593e-26	1.58568	-1.17476
28995004	chr12:28995004:A:G	1.94909e-24	4.88815	0.226627
28995108	chr12:28995108:C:T	2.29711e-26	-5.49089e-10	0.673895
28995438	chr12:28995438:G:A	2.90705e-27	-5.49089e-10	-1.3932
28995704	chr12:28995704:A:G	1.52012e-26	1.56137	-1.30034
28995978	chr12:28995978:T:TC	9.13061e-28	-1.03651	-1.51478
28996156	chr12:28996156:A:G	9.43425e-28	-1.00409	-1.51449
28996644	chr12:28996644:G:A	2.81816e-27	-5.49089e-10	-1.42426
28996673	chr12:28996673:C:T	8.19576e-26	2.34513	-0.39927
28996674	chr12:28996674:A:G	9.79177e-27	1.18388	-1.36268
28996758	chr12:28996758:A:G	6.42241e-28	-1.39075	-1.51239
28997005	chr12:28997005:A:G	7.03585e-28	-1.29715	-1.51476
28997158	chr12:28997158:T:C	3.36192e-27	-5.49089e-10	-1.24783
28997362	chr12:28997362:G:A	1.37902e-27	-2.13897	-4.93028e-10
28997387	chr12:28997387:C:T	2.02364e-27	-2.29836	0.542914
28997593	chr12:28997593:A:C	4.68397e-28	-2.12901	-1.08978
28997680	chr12:28997680:G:A	7.00159e-28	-1.30178	-1.51501
28997716	chr12:28997716:G:GA	3.29095e-27	-5.49089e-10	-1.26917
28997864	chr12:28997864:A:G	6.98201e-28	-1.30458	-1.51501
28997908	chr12:28997908:C:T	3.38057e-27	-5.49089e-10	-1.2423
28997945	chr12:28997945:A:G	3.22936e-27	-5.49089e-10	-1.28806
28998739	chr12:28998739:A:G	2.28727e-27	-2.176	0.543012
28999272	chr12:28999272:C:T	7.16676e-28	-1.27845	-1.51502
28999516	chr12:28999516:T:C	7.56245e-28	-1.22498	-1.51476
28999575	chr12:28999575:C:T	9.34957e-27	1.17349	-1.39851
28999700	chr12:28999700:A:G	1.81573e-27	-0.958829	-0.905024
28999864	chr12:28999864:A:G	7.43564e-28	-1.24163	-1.51501
29000281	chr12:29000281:G:A	2.60039e-27	-5.49089e-10	-1.50468
29000539	chr12:29000539:A:T	4.16874e-27	-5.49089e-10	-1.03273
29000712	chr12:29000712:C:A	3.18384e-28	-2.09019	-1.51465
29000747	chr12:29000747:A:G	7.76071e-28	-1.19934	-1.51452
29000887	chr12:29000887:T:C	7.94574e-28	-1.2061	-1.48419
29000986	chr12:29000986:CT:C	3.91213e-27	-5.49089e-10	-1.09626
29001005	chr12:29001005:C:T	7.00149e-28	-1.30178	-1.51502
29001072	chr12:29001072:A:G	7.2586e-28	-1.26575	-1.51499
29001077	chr12:29001077:A:T	2.62055e-27	-5.49089e-10	-1.49696
29001128	chr12:29001128:G:A	7.05704e-28	-1.29388	-1.51502
29001191	chr12:29001191:T:C	6.83054e-28	-1.32666	-1.51486
29001364	chr12:29001364:C:G	6.95527e-28	-1.30844	-1.51499
29001377	chr12:29001377:T:G	7.06171e-28	-1.29336	-1.51488
29001455	chr12:29001455:A:G	7.27002e-28	-1.26431	-1.51486
29001570	chr12:29001570:T:C	3.58739e-25	4.92068	-1.49843
29001613	chr12:29001613:A:T	7.03504e-28	-1.29706	-1.51497
29002044	chr12:29002044:G:A	7.29113e-28	-1.26304	-1.51323
29002316	chr12:29002316:G:A	8.76549e-28	-1.08606	-1.50604
29002389	chr12:29002389:A:G	2.02211e-27	-1.7562	-4.93028e-10
29002736	chr12:29002736:G:A	4.32479e-28	-2.03627	-1.26229
29003008	chr12:29003008:T:TTCAC	1.12674e-27	-2.34102	-4.93028e-10
29003146	chr12:29003146:A:G	1.19365e-27	-2.28333	-4.93028e-10
29003437	chr12:29003437:C:A	2.60225e-27	-5.49089e-10	-1.50397
29003504	chr12:29003504:G:A	9.8246e-26	2.53707	-0.40994
29003745	chr12:29003745:T:C	3.10503e-27	-5.49089e-10	-1.32732
29003944	chr12:29003944:C:A	3.53481e-28	-2.00255	-1.49772
29004019	chr12:29004019:A:G	3.59114e-28	-2.00944	-1.47502
29004157	chr12:29004157:C:CA	7.07847e-28	-1.29128	-1.51459
29004395	chr12:29004395:G:A	1.03148e-27	-1.82006	-0.609286
29004435	chr12:29004435:A:G	1.05294e-26	-5.49089e-10	-0.10617
29004546	chr12:29004546:C:T	3.20087e-27	-5.49089e-10	-1.29692
29004745	chr12:29004745:A:G	3.22853e-27	-5.49089e-10	-1.28832
29004753	chr12:29004753:C:T	7.69838e-26	2.50306	-0.619814
29005250	chr12:29005250:A:G	6.93962e-28	-1.31208	-1.5136
29005252	chr12:29005252:C:T	8.27234e-26	2.47657	-0.521409
29005560	chr12:29005560:C:T	2.67985e-27	-5.49089e-10	-1.47458
29005597	chr12:29005597:T:G	1.11911e-27	-2.34781	-4.93028e-10
29005865	chr12:29005865:C:T	3.22295e-28	-2.19086	-1.40177
29005982	chr12:29005982:T:C	6.30156e-28	-2.29873	-0.623404
29006433	chr12:29006433:T:C	7.29874e-28	-1.26059	-1.51464
29006811	chr12:29006811:A:G	3.33348e-27	-5.49089e-10	-1.25633
29006952	chr12:29006952:C:T	7.0968e-28	-1.32625	-1.47703
29007180	chr12:29007180:G:A	7.06671e-28	-1.33197	-1.47556
29007190	chr12:29007190:G:T	1.13892e-27	-1.58873	-0.741541
29007211	chr12:29007211:G:A	2.57815e-27	-5.49089e-10	-1.51327
29007248	chr12:29007248:A:G	3.61311e-25	4.92765	-1.49825
29007668	chr12:29007668:G:A	1.13097e-27	-2.33727	-4.93028e-10
29007896	chr12:29007896:G:A	3.17167e-27	-5.49089e-10	-1.30608
29008236	chr12:29008236:C:G	8.43931e-28	-1.26368	-1.36635
29008282	chr12:29008282:G:A	8.64947e-28	-1.23388	-1.37155
29008447	chr12:29008447:G:A	8.28362e-28	-1.28601	-1.36264
29008690	chr12:29008690:AT:A	4.45604e-27	-5.49089e-10	-0.966084
29008933	chr12:29008933:G:T	8.58966e-27	-5.49089e-10	-0.309784
29009421	chr12:29009421:G:A	4.62792e-27	-5.49089e-10	-0.928236
29010404	chr12:29010404:T:C	4.5057e-27	-5.49089e-10	-0.955
29010664	chr12:29010664:A:T	8.36987e-27	-0.335706	-4.93028e-10
29010694	chr12:29010694:A:C	2.95363e-27	-5.49089e-10	-1.37731
29010787	chr12:29010787:G:T	3.14357e-27	-5.49089e-10	-1.31498
29011123	chr12:29011123:A:G	2.75889e-27	-5.49089e-10	-1.44551
29011668	chr12:29011668:C:T	3.43637e-27	-5.49089e-10	-1.22593
29011828	chr12:29011828:TAGAC:T	2.86229e-27	-5.49089e-10	-1.40872
29012353	chr12:29012353:G:A	1.34436e-27	-2.16442	-4.93028e-10
29012716	chr12:29012716:C:A	8.63105e-28	-1.15741	-1.45015
29013007	chr12:29013007:A:T	1.59135e-26	0.306822	-4.93028e-10
29013531	chr12:29013531:C:A	2.58239e-27	-5.49089e-10	-1.51163
29013693	chr12:29013693:C:T	3.88651e-28	-2.34722	-1.05819
29013893	chr12:29013893:CTGGA:C	2.73724e-27	-0.168143	-1.28525
29014556	chr12:29014556:T:C	8.8266e-28	-1.14952	-1.43564
29014697	chr12:29014697:C:T	8.6082e-28	-1.18176	-1.42845
29014922	chr12:29014922:T:C	2.59788e-27	-2.11653	0.610877
29015050	chr12:29015050:G:A	9.26114e-28	-1.10132	-1.43578
29015245	chr12:29015245:G:A	4.70869e-28	-2.26851	-0.945011
29015919	chr12:29015919:TA:T	2.73312e-27	-5.49089e-10	-1.4549
29016295	chr12:29016295:C:T	3.05623e-27	-5.49089e-10	-1.34316
29016930	chr12:29016930:G:T	2.61007e-27	-5.49089e-10	-1.50097
29017317	chr12:29017317:T:C	8.92197e-28	-1.14827	-1.42614
29017332	chr12:29017332:G:T	2.58276e-27	-5.49089e-10	-1.51149
29017359	chr12:29017359:T:C	7.69908e-28	-2.31806	-0.403772
29017665	chr12:29017665:C:G	6.60902e-28	-1.69028	-1.18421
29017766	chr12:29017766:G:A	3.07733e-27	-5.49089e-10	-1.33628
29018004	chr12:29018004:A:G	2.58215e-27	-5.49089e-10	-1.51172
29018137	chr12:29018137:AC:A	1.25166e-27	-2.23587	-4.93028e-10
29018455	chr12:29018455:C:T	9.03272e-28	-1.12058	-1.44149
29018656	chr12:29018656:T:G	8.71785e-28	-1.15585	-1.44171
29018799	chr12:29018799:A:G	9.46081e-28	-1.09538	-1.42039
29019167	chr12:29019167:A:G	2.70867e-27	-5.49089e-10	-1.46388
29019312	chr12:29019312:G:A	8.84647e-28	-1.14265	-1.44026
29019400	chr12:29019400:T:G	9.10526e-28	-1.11455	-1.43952
29019931	chr12:29019931:G:T	3.24962e-27	-5.49089e-10	-1.28181
29020082	chr12:29020082:C:T	3.09433e-27	-5.49089e-10	-1.33077
29020150	chr12:29020150:A:G	9.28089e-28	-1.09309	-1.44188
29020414	chr12:29020414:ACTCCCTTTCTACCACCTATTG:A	1.25887e-27	-0.741562	-1.48856
29020598	chr12:29020598:C:T	1.14405e-27	-2.32577	-4.93028e-10
29020624	chr12:29020624:C:T	8.78325e-28	-1.15252	-1.43756
29021159	chr12:29021159:A:G	8.52753e-28	-1.14414	-1.47549
29021264	chr12:29021264:A:T	9.07062e-28	-1.11797	-1.43992
29021364	chr12:29021364:C:T	2.72845e-27	-5.49089e-10	-1.45661
29021408	chr12:29021408:A:G	4.96409e-27	-5.49089e-10	-0.858114
29021906	chr12:29021906:A:G	7.18155e-28	-1.71591	-1.07551
29021923	chr12:29021923:T:G	2.8497e-27	-5.49089e-10	-1.41313
29022461	chr12:29022461:G:A	1.45877e-27	-0.583723	-1.49903
29022632	chr12:29022632:G:A	3.22792e-28	-2.33518	-1.25591
29022729	chr12:29022729:A:G	6.37375e-28	-1.6948	-1.21594
29022849	chr12:29022849:G:A	7.49316e-27	-5.49089e-10	-0.446353
29022969	chr12:29022969:C:A	9.19045e-28	-1.12374	-1.42103
29023077	chr12:29023077:G:A	7.3091e-27	-5.49089e-10	-0.471223
29023303	chr12:29023303:C:A	1.99981e-25	2.44309	0.394786
29023309	chr12:29023309:A:C	7.55797e-27	-5.49089e-10	-0.43774
29023699	chr12:29023699:G:T	2.57437e-27	-5.49089e-10	-1.51474
29024023	chr12:29024023:A:T	9.40195e-28	-1.11372	-1.4083
29024670	chr12:29024670:G:A	9.69639e-28	-1.09007	-1.40111
29024787	chr12:29024787:G:A	9.2337e-28	-1.137	-1.40307
29024973	chr12:29024973:T:C	9.41717e-28	-1.10654	-1.41386
29025173	chr12:29025173:A:C	2.63965e-27	-5.49089e-10	-1.4897
29025239	chr12:29025239:A:G	4.48506e-27	-5.49089e-10	-0.959593
29025548	chr12:29025548:C:T	2.58148e-27	-5.49089e-10	-1.51198
29025731	chr12:29025731:A:G	1.11914e-27	-2.34779	-4.93028e-10
29026380	chr12:29026380:TAAAAAGGG:T	3.09202e-28	-2.33588	-1.29822
29026395	chr12:29026395:C:CT	3.09346e-28	-2.33542	-1.29822
29026621	chr12:29026621:G:A	7.64945e-27	-5.49089e-10	-0.42571
29027262	chr12:29027262:G:A	3.20523e-27	-5.49089e-10	-1.29556
29027426	chr12:29027426:G:A	4.10872e-28	-2.33154	-1.01828
29027527	chr12:29027527:G:A	2.99482e-27	-5.49089e-10	-1.36346
29027625	chr12:29027625:G:A	2.78211e-27	-5.49089e-10	-1.43713
29027986	chr12:29027986:G:A	6.77169e-27	-5.49089e-10	-0.547593
29028162	chr12:29028162:A:AG	8.84794e-28	-1.16475	-1.41799
29028268	chr12:29028268:C:A	5.69596e-27	-5.49089e-10	-0.720586
29028499	chr12:29028499:G:C	1.45173e-27	-2.08759	-4.93028e-10
29028517	chr12:29028517:C:T	5.22242e-28	-2.31249	-0.797474
29028533	chr12:29028533:C:T	4.12751e-27	-5.49089e-10	-1.04267
29028534	chr12:29028534:G:A	3.50909e-27	-5.49089e-10	-1.20499
29028789	chr12:29028789:G:A	4.15412e-28	-2.3267	-1.01213
29029113	chr12:29029113:T:G	8.38749e-28	-1.61727	-1.01892
29029226	chr12:29029226:A:G	8.23805e-28	-1.57747	-1.0767
29029508	chr12:29029508:G:A	4.29053e-28	-2.32736	-0.979161
29029560	chr12:29029560:A:T	9.72114e-28	-1.10241	-1.38622
29029591	chr12:29029591:C:T	9.50628e-28	-1.10708	-1.4039
29029629	chr12:29029629:T:C	5.39827e-27	-5.49089e-10	-0.774265
29029825	chr12:29029825:T:C	3.963e-28	-2.34096	-1.04497
29029826	chr12:29029826:C:T	9.59337e-28	-1.10813	-1.39372
29029986	chr12:29029986:G:A	2.78035e-27	-5.49089e-10	-1.43777
29030399	chr12:29030399:T:G	1.94696e-25	2.17036	0.640739
29030419	chr12:29030419:G:A	2.94477e-27	-5.49089e-10	-1.38031
29030645	chr12:29030645:A:G	3.722e-27	-5.49089e-10	-1.14608
29030723	chr12:29030723:T:C	2.68631e-27	-5.49089e-10	-1.47218
29030756	chr12:29030756:C:T	2.55155e-27	-0.0162678	-1.50737
29031061	chr12:29031061:G:A	2.14271e-27	-1.69827	-4.93028e-10
29031109	chr12:29031109:G:A	2.97395e-27	-5.49089e-10	-1.37045
29031193	chr12:29031193:T:C	9.38906e-28	-1.13424	-1.38914
29031228	chr12:29031228:T:C	1.9995e-27	-0.278281	-1.48917
29031626	chr12:29031626:T:C	8.10164e-28	-1.60946	-1.0614
29031835	chr12:29031835:G:T	5.3853e-27	-5.49089e-10	-0.77667
29031977	chr12:29031977:C:T	6.2074e-27	-5.49089e-10	-0.634601
29032088	chr12:29032088:C:T	9.35689e-28	-1.1474	-1.37942
29032410	chr12:29032410:CCTT:C	1.31958e-25	2.04969	0.372452
29033345	chr12:29033345:A:G	1.9714e-27	-2.12648	0.344876
29033473	chr12:29033473:G:A	4.11972e-28	-2.32784	-1.01931
29033704	chr12:29033704:T:C	1.58007e-25	2.1244	0.477896
29033802	chr12:29033802:C:T	1.34164e-26	0.136134	-4.93028e-10
29034042	chr12:29034042:G:A	3.64888e-28	-2.33113	-1.13738
29034318	chr12:29034318:A:G	9.71152e-28	-1.09956	-1.39005
29034869	chr12:29034869:C:T	2.61625e-27	-5.49089e-10	-1.4986
29034962	chr12:29034962:G:A	7.41428e-28	-1.65288	-1.10665
29035031	chr12:29035031:A:G	8.83581e-28	-1.66039	-0.923724
29035050	chr12:29035050:A:G	2.6169e-27	-5.49089e-10	-1.49835
29035147	chr12:29035147:G:A	8.77762e-27	-0.288138	-4.93028e-10
29035651	chr12:29035651:A:C	9.7001e-28	-1.09822	-1.39258
29036059	chr12:29036059:C:T	8.03652e-28	-1.66128	-1.01766
29036169	chr12:29036169:G:A	7.4883e-28	-1.63312	-1.11646
29036241	chr12:29036241:T:C	4.20545e-27	-5.49089e-10	-1.02396
29036334	chr12:29036334:C:T	7.83826e-28	-1.62428	-1.07964
29036404	chr12:29036404:G:A	9.44366e-28	-1.00279	-1.5148
29036425	chr12:29036425:G:T	1.47778e-26	0.232781	-4.93028e-10
29036804	chr12:29036804:C:A	2.61757e-27	-5.49089e-10	-1.4981
29036922	chr12:29036922:G:A	2.6169e-27	-5.49089e-10	-1.49835
29036976	chr12:29036976:A:G	7.5664e-28	-1.66744	-1.07177
29037328	chr12:29037328:A:G	9.51421e-28	-0.995625	-1.51452
29037547	chr12:29037547:C:T	8.03383e-28	-1.60901	-1.07026
29037883	chr12:29037883:G:A	7.65235e-28	-1.6481	-1.07981
29037955	chr12:29037955:C:G	2.66739e-27	-5.49089e-10	-1.47924
29037988	chr12:29037988:G:C	1.48919e-26	0.240473	-4.93028e-10
29038149	chr12:29038149:A:G	9.00591e-28	-1.05022	-1.51483
29038726	chr12:29038726:GA:G	1.78471e-26	-5.49089e-10	0.421495
29038778	chr12:29038778:C:A	1.66531e-27	-2.11915	0.168817
29038919	chr12:29038919:GT:G	8.88473e-28	-1.06473	-1.51386
29038951	chr12:29038951:C:T	3.75825e-27	-0.142368	-0.994021
29038962	chr12:29038962:A:G	6.91565e-27	-5.49089e-10	-0.526557
29039349	chr12:29039349:C:T	9.12079e-28	-1.03871	-1.51366
29039470	chr12:29039470:A:G	2.18163e-25	2.1526	0.772302
29039702	chr12:29039702:C:G	1.11417e-27	-1.98499	-0.367246
29040203	chr12:29040203:G:A	9.40323e-28	-1.61988	-0.901991
29040442	chr12:29040442:G:A	3.82789e-27	-5.49089e-10	-1.11803
29040777	chr12:29040777:G:A	9.20395e-27	-0.240711	-4.93028e-10
29041512	chr12:29041512:T:C	9.1828e-28	-1.59914	-0.946455
29042020	chr12:29042020:T:C	2.60304e-27	-5.49089e-10	-1.50366
29042088	chr12:29042088:GA:G	8.02833e-28	-1.16664	-1.51331
29043367	chr12:29043367:G:C	6.1627e-27	-5.49089e-10	-0.641829
29043417	chr12:29043417:C:A	1.21973e-27	-2.26172	-4.93028e-10
29043459	chr12:29043459:A:G	2.87911e-27	-5.49089e-10	-1.40286
29044480	chr12:29044480:T:C	2.61739e-27	-5.49089e-10	-1.49817
29044775	chr12:29044775:A:C	2.57374e-27	-5.49089e-10	-1.51498
29044814	chr12:29044814:G:A	1.71754e-24	6.25387	-1.26556
29044880	chr12:29044880:G:A	3.35638e-24	6.69861	-1.04033
29045177	chr12:29045177:A:C	2.84389e-28	-2.26071	-1.45705
29045242	chr12:29045242:T:C	3.07824e-28	-2.34215	-1.29642
29045428	chr12:29045428:T:C	2.25607e-25	2.1749	0.783547
29045566	chr12:29045566:C:T	2.9802e-27	-5.49089e-10	-1.36835
29045819	chr12:29045819:G:A	1.33313e-25	2.43235	-4.93028e-10
29046023	chr12:29046023:C:T	7.53271e-28	-1.54349	-1.20018
29046368	chr12:29046368:G:A	6.34351e-27	0.355755	-0.968666
29046503	chr12:29046503:G:A	4.84293e-28	-2.33619	-0.849216
29046558	chr12:29046558:G:T	8.62425e-28	-1.5936	-1.01475
29046790	chr12:29046790:G:A	1.20968e-27	-2.26999	-4.93028e-10
29047268	chr12:29047268:G:A	1.77774e-25	1.99993	0.72024
29047964	chr12:29047964:T:C	7.856e-28	-1.55597	-1.14568
29048208	chr12:29048208:T:C	1.76925e-25	2.05061	0.664773
29049042	chr12:29049042:G:A	8.76786e-28	-1.08421	-1.50763
29049701	chr12:29049701:C:A	4.33027e-27	0.520239	-1.51495
29049939	chr12:29049939:G:T	2.84016e-24	6.58616	-1.09488
29049961	chr12:29049961:A:T	3.08363e-28	-2.34594	-1.29088
29050441	chr12:29050441:A:AC	3.98203e-27	0.435978	-1.51453
29050500	chr12:29050500:T:A	3.06895e-27	-5.49089e-10	-1.33901
29050513	chr12:29050513:A:G	3.92626e-27	-5.49089e-10	-1.09266
29050521	chr12:29050521:A:G	2.81857e-27	-5.49089e-10	-1.42412
29050552	chr12:29050552:G:A	6.60167e-28	-1.56051	-1.3151
29050616	chr12:29050616:T:G	9.5431e-28	-1.01182	-1.49529
29050745	chr12:29050745:T:C	2.11681e-27	-0.247349	-1.46308
29050949	chr12:29050949:C:A	2.47207e-27	-0.0531186	-1.50217
29051254	chr12:29051254:G:A	1.23201e-24	5.90461	-1.24855
29051284	chr12:29051284:C:G	7.06271e-27	-5.49089e-10	-0.505515
29051718	chr12:29051718:G:C	2.76285e-27	-1.44408	-4.93028e-10
29051892	chr12:29051892:G:C	7.58692e-28	-1.56256	-1.17394
29052412	chr12:29052412:T:G	2.32353e-27	-1.59949	-0.0177636
29052540	chr12:29052540:A:G	2.63894e-27	-5.49089e-10	-1.48997
29052559	chr12:29052559:C:G	3.61841e-27	0.180765	-1.35507
29052836	chr12:29052836:G:A	3.93118e-27	0.422787	-1.51419
29053138	chr12:29053138:T:G	3.05051e-28	-2.3478	-1.29982
29053391	chr12:29053391:G:T	1.92399e-27	-0.297911	-1.50803
29053805	chr12:29053805:C:T	3.72648e-27	0.369274	-1.51415
29053944	chr12:29053944:A:G	3.8899e-27	0.412222	-1.51418
29054992	chr12:29054992:A:C	6.6228e-28	-1.5514	-1.32101
29055294	chr12:29055294:T:C	4.84533e-27	-5.49089e-10	-0.882329
29055465	chr12:29055465:T:C	2.39146e-27	-1.58844	-4.93028e-10
29055513	chr12:29055513:A:G	3.01194e-27	-5.49089e-10	-1.35776
29055859	chr12:29055859:G:A	1.99827e-27	-1.76806	-4.93028e-10
29056103	chr12:29056103:C:T	3.73315e-27	0.371397	-1.51449
29056104	chr12:29056104:A:G	3.72176e-27	0.368331	-1.51448
29056156	chr12:29056156:C:T	3.71712e-27	0.367349	-1.51474
29056305	chr12:29056305:C:T	7.41441e-27	-5.49089e-10	-0.456919
29056315	chr12:29056315:A:C	5.50323e-25	5.35571	-1.50554
29056446	chr12:29056446:GC:G	1.28126e-26	0.0900839	-4.93028e-10
29056814	chr12:29056814:A:G	6.78515e-28	-1.34758	-1.50061
29056913	chr12:29056913:T:C	2.48262e-26	-5.49089e-10	0.751554
29057679	chr12:29057679:A:G	5.33243e-25	5.32635	-1.50771
29057763	chr12:29057763:C:T	3.51794e-27	0.311884	-1.51435
29058358	chr12:29058358:G:A	3.10674e-27	-5.49089e-10	-1.32677
29058623	chr12:29058623:A:T	1.91279e-27	-0.302223	-1.50956
29060658	chr12:29060658:G:A	3.89611e-27	-5.49089e-10	-1.10037
29060845	chr12:29060845:G:A	2.84416e-27	-5.49089e-10	-1.41508
29060934	chr12:29060934:A:G	3.78157e-27	0.384816	-1.51502
29061247	chr12:29061247:C:T	2.63548e-27	-5.49089e-10	-1.49128
29061274	chr12:29061274:G:A	8.0438e-28	-1.16974	-1.50828
29062331	chr12:29062331:C:T	8.2257e-28	-1.14091	-1.51476
29062352	chr12:29062352:C:G	5.70894e-27	-5.49089e-10	-0.71831
29062490	chr12:29062490:T:C	3.7004e-27	-5.49089e-10	-1.1519
29062670	chr12:29062670:C:G	7.34316e-28	-1.63031	-1.13885
29062850	chr12:29062850:T:C	3.70123e-27	0.362006	-1.51369
29062981	chr12:29062981:T:C	1.66855e-27	-1.94839	-4.93028e-10
29063409	chr12:29063409:C:A	9.56066e-26	-5.49089e-10	2.0999
29063557	chr12:29063557:G:A	3.38396e-27	0.272474	-1.51377
29063667	chr12:29063667:G:A	6.9581e-28	-1.42742	-1.3956
29063838	chr12:29063838:A:G	1.20961e-24	5.79604	-1.15833
29063930	chr12:29063930:T:C	3.96242e-27	0.429661	-1.51315
29064137	chr12:29064137:T:A	5.93597e-28	-2.1573	-0.8246
29064294	chr12:29064294:T:TTGA	8.31317e-28	-1.70353	-0.941556
29064486	chr12:29064486:C:T	4.42708e-27	-5.49089e-10	-0.972604
29064810	chr12:29064810:C:G	5.71104e-28	-1.69622	-1.32431
29064827	chr12:29064827:G:A	2.94495e-27	0.0203429	-1.40059
29064898	chr12:29064898:T:A	1.3755e-25	1.95238	0.511261
29064976	chr12:29064976:G:A	7.60799e-28	-1.21891	-1.51482
29065440	chr12:29065440:G:A	3.36974e-27	0.267774	-1.51328
29065605	chr12:29065605:T:C	4.33536e-27	0.517389	-1.51093
29065773	chr12:29065773:G:A	3.43352e-27	0.287324	-1.51408
29066773	chr12:29066773:C:T	9.02043e-28	-1.73107	-0.832362
29067080	chr12:29067080:C:A	6.45496e-27	-5.49089e-10	-0.595495
29067193	chr12:29067193:T:C	2.83456e-27	-5.49089e-10	-1.41846
29067702	chr12:29067702:T:C	3.62009e-27	-5.49089e-10	-1.17384
29068313	chr12:29068313:T:G	1.37497e-27	-2.14191	-4.93028e-10
29068381	chr12:29068381:G:A	2.65289e-27	-5.49089e-10	-1.4847
29068504	chr12:29068504:T:C	3.79443e-27	-5.49089e-10	-1.12681
29068729	chr12:29068729:A:T	1.93316e-27	-0.540698	-1.26049
29068776	chr12:29068776:G:A	3.259e-27	0.22822	-1.50714
29068895	chr12:29068895:C:A	2.6525e-27	-5.49089e-10	-1.48484
29068964	chr12:29068964:C:T	3.9538e-27	-5.49089e-10	-1.08567
29069003	chr12:29069003:A:G	2.7069e-27	-5.49089e-10	-1.46454
29069004	chr12:29069004:A:AT	2.79884e-27	-5.49089e-10	-1.43114
29069040	chr12:29069040:T:C	4.61535e-27	-5.49089e-10	-0.930955
29069313	chr12:29069313:A:G	2.57422e-27	-5.49089e-10	-1.5148
29069435	chr12:29069435:C:T	1.93632e-27	-0.339469	-1.46009
29069685	chr12:29069685:C:G	2.64096e-27	-5.49089e-10	-1.4892
29069700	chr12:29069700:T:A	3.46076e-27	-5.49089e-10	-1.21885
29069743	chr12:29069743:A:AAT	3.90029e-27	0.40594	-1.50523
29069863	chr12:29069863:G:A	3.14224e-27	-5.49089e-10	-1.31541
29070092	chr12:29070092:G:A	2.88251e-25	2.25463	0.948859
29070434	chr12:29070434:C:T	4.11901e-27	-5.49089e-10	-1.04473
29070873	chr12:29070873:A:G	4.71153e-27	-5.49089e-10	-0.910331
29071077	chr12:29071077:C:T	2.66524e-27	-0.0227961	-1.45725
29071199	chr12:29071199:A:G	2.93272e-27	-5.49089e-10	-1.38441
29071226	chr12:29071226:G:C	2.01976e-27	-0.261029	-1.49634
29071849	chr12:29071849:G:A	2.60127e-28	-2.32152	-1.48541
29071904	chr12:29071904:T:G	2.61452e-27	-5.49089e-10	-1.49926
29072038	chr12:29072038:A:G	4.57501e-27	-5.49089e-10	-0.939736
29072529	chr12:29072529:T:A	4.87753e-25	2.5332	1.19626
29072551	chr12:29072551:T:C	3.76593e-24	6.86315	-1.08974
29072726	chr12:29072726:A:T	2.86759e-27	-5.49089e-10	-1.40687
29072792	chr12:29072792:A:G	2.65329e-27	-5.49089e-10	-1.48454
29073147	chr12:29073147:G:A	2.34515e-27	-0.155711	-1.45228
29073350	chr12:29073350:G:T	4.78172e-27	-5.49089e-10	-0.895544
29073417	chr12:29073417:T:C	2.20893e-27	-0.225287	-1.44255
29073622	chr12:29073622:G:GC	1.81563e-27	-0.364861	-1.49905
29073735	chr12:29073735:ATTTG:A	2.63728e-27	-5.49089e-10	-1.4906
29074137	chr12:29074137:C:A	1.28085e-27	-0.729651	-1.48317
29074335	chr12:29074335:G:A	2.17272e-25	2.79271	0.128091
29074468	chr12:29074468:C:T	3.62337e-28	-2.31448	-1.16104
29074819	chr12:29074819:T:C	2.70521e-27	-5.49089e-10	-1.46516
29074821	chr12:29074821:T:C	2.59132e-27	-5.49089e-10	-1.50817
29075172	chr12:29075172:A:G	1.61969e-27	-0.606226	-1.37188
29075176	chr12:29075176:C:T	2.70384e-27	-5.49089e-10	-1.46567
29075351	chr12:29075351:T:A	1.70206e-27	-0.563346	-1.36516
29075375	chr12:29075375:G:A	1.11919e-27	-2.34774	-4.93028e-10
29075642	chr12:29075642:G:A	6.19911e-28	-1.59979	-1.33873
29075718	chr12:29075718:C:T	2.73485e-27	-5.49089e-10	-1.45427
29075771	chr12:29075771:A:G	2.5741e-27	-5.49089e-10	-1.51485
29076407	chr12:29076407:A:G	2.60947e-27	-5.49089e-10	-1.5012
29076596	chr12:29076596:CA:C	5.97365e-27	-5.49089e-10	-0.672985
29076923	chr12:29076923:G:A	2.67106e-27	-5.49089e-10	-1.47787
29077124	chr12:29077124:G:A	4.29035e-28	-1.79704	-1.50952
29077196	chr12:29077196:G:A	4.03372e-28	-1.85522	-1.51302
29077510	chr12:29077510:A:G	1.46964e-25	3.07408	-0.54424
29077961	chr12:29077961:C:A	2.57376e-27	-5.49089e-10	-1.51498
29078095	chr12:29078095:C:T	1.36158e-27	-2.1517	-4.93028e-10
29078317	chr12:29078317:T:C	1.57096e-27	-0.552787	-1.45587
29078892	chr12:29078892:GA:G	4.66275e-28	-2.33958	-0.883746
29079013	chr12:29079013:ATAGACTTCAT:A	2.62279e-27	-5.49089e-10	-1.49611
29079040	chr12:29079040:G:T	5.60101e-28	-2.32239	-0.717596
29079157	chr12:29079157:C:T	5.45667e-27	-5.49089e-10	-0.763504
29079304	chr12:29079304:G:A	4.11595e-27	-5.49089e-10	-1.04547
29079545	chr12:29079545:T:C	2.61822e-27	-5.49089e-10	-1.49785
29079617	chr12:29079617:T:A	4.29543e-28	-1.79233	-1.51304
29079620	chr12:29079620:G:A	3.9882e-25	2.346	1.18216
29079810	chr12:29079810:G:A	8.99867e-28	-2.24027	-0.325579
29079819	chr12:29079819:G:A	3.28281e-27	-1.27164	-4.93028e-10
29079991	chr12:29079991:G:A	9.23897e-28	-1.54835	-0.99115
29079999	chr12:29079999:G:T	4.48146e-28	-1.75081	-1.51217
29080235	chr12:29080235:T:C	2.62955e-27	-5.49089e-10	-1.49353
29080243	chr12:29080243:T:C	4.28796e-28	-1.79489	-1.51223
29080450	chr12:29080450:T:C	2.6305e-27	-5.49089e-10	-1.49317
29080876	chr12:29080876:TC:T	2.62142e-27	-5.49089e-10	-1.49663
29081154	chr12:29081154:C:T	4.37749e-28	-1.77439	-1.51206
29081774	chr12:29081774:G:A	1.94724e-27	-1.38247	-0.411467
29081797	chr12:29081797:G:A	4.19534e-27	-5.49089e-10	-1.02637
29081927	chr12:29081927:G:T	3.17379e-27	-5.49089e-10	-1.30542
29082333	chr12:29082333:C:T	1.14527e-27	-2.32471	-4.93028e-10
29082537	chr12:29082537:T:G	2.64432e-27	-5.49089e-10	-1.48793
29083000	chr12:29083000:C:A	7.7487e-28	-1.40653	-1.30887
29083025	chr12:29083025:A:T	1.18625e-27	-2.28955	-4.93028e-10
29083066	chr12:29083066:A:G	3.6203e-27	-5.49089e-10	-1.17379
29084067	chr12:29084067:T:C	3.10413e-27	-5.49089e-10	-1.32761
29084207	chr12:29084207:C:T	6.47653e-25	2.41788	1.59513
29084954	chr12:29084954:C:T	3.6947e-27	-5.49089e-10	-1.15345
29085015	chr12:29085015:C:T	6.31097e-25	5.40135	-1.41423
29085088	chr12:29085088:C:T	5.91174e-25	2.41147	1.5103
29085274	chr12:29085274:T:C	3.29102e-27	-5.49089e-10	-1.26915
29085455	chr12:29085455:AACAAGTGCAGCG:A	2.95911e-27	-5.49089e-10	-1.37545
29085470	chr12:29085470:G:C	2.95708e-27	-5.49089e-10	-1.37614
29085478	chr12:29085478:TAGGA:T	2.98263e-27	-5.49089e-10	-1.36754
29085487	chr12:29085487:G:GTCCT	2.97537e-27	-5.49089e-10	-1.36997
29085490	chr12:29085490:ACT:A	2.97917e-27	-5.49089e-10	-1.3687
29085576	chr12:29085576:T:C	7.13067e-28	-1.39904	-1.39948
29086373	chr12:29086373:A:G	4.99413e-27	-5.49089e-10	-0.852079
29086382	chr12:29086382:T:C	2.63978e-27	-5.49089e-10	-1.48965
29086417	chr12:29086417:G:C	7.64404e-26	2.64993	-0.773763
29086504	chr12:29086504:T:C	4.07944e-27	-5.49089e-10	-1.05438
29086572	chr12:29086572:T:C	4.45743e-28	-1.77224	-1.49612
29086635	chr12:29086635:C:T	3.11166e-25	4.19631	-0.916329
29086705	chr12:29086705:A:T	6.19279e-26	1.66563	-4.93028e-10
29086787	chr12:29086787:T:C	7.82159e-25	4.42327	-0.221555
29086889	chr12:29086889:T:C	9.2706e-25	5.86676	-1.49509
29087025	chr12:29087025:G:A	6.54351e-28	-1.68325	-1.20121
29087468	chr12:29087468:A:C	2.64846e-27	-5.49089e-10	-1.48636
29087608	chr12:29087608:A:C	7.35334e-28	-1.4804	-1.28738
29087670	chr12:29087670:T:TA	7.64236e-28	-1.23084	-1.49839
29087677	chr12:29087677:A:G	1.36194e-27	-2.15143	-4.93028e-10
29088127	chr12:29088127:A:T	2.59297e-27	-5.49089e-10	-1.50754
29088329	chr12:29088329:A:G	3.20387e-25	4.07042	-0.761235
29088335	chr12:29088335:T:C	3.47483e-27	-5.49089e-10	-1.2148
29088467	chr12:29088467:C:G	3.90951e-28	-2.23067	-1.16885
29088560	chr12:29088560:G:A	5.6253e-27	-5.49089e-10	-0.733068
29088747	chr12:29088747:A:G	2.08032e-25	4.39082	-1.51347
29088759	chr12:29088759:C:T	7.41327e-28	-1.46392	-1.29573
29088763	chr12:29088763:C:T	6.01087e-27	-5.49089e-10	-0.666774
29088979	chr12:29088979:GA:G	1.93698e-26	0.503374	-4.93028e-10
29089200	chr12:29089200:G:A	6.54196e-28	-1.68927	-1.19542
29089349	chr12:29089349:A:T	7.20296e-28	-1.28583	-1.50261
29089365	chr12:29089365:C:T	5.29227e-27	-5.49089e-10	-0.794097
29089860	chr12:29089860:T:G	6.3267e-28	-1.74126	-1.17689
29089956	chr12:29089956:G:C	6.54692e-28	-1.69608	-1.18785
29089989	chr12:29089989:G:A	3.09644e-28	-2.23084	-1.40184
29090093	chr12:29090093:C:T	4.28589e-24	5.93218	-0.0294397
29090166	chr12:29090166:TA:T	3.38031e-25	4.87357	-1.51078
29090223	chr12:29090223:C:T	3.27703e-25	4.81969	-1.48793
29090727	chr12:29090727:A:C	4.18199e-27	-5.49089e-10	-1.02956
29091293	chr12:29091293:T:C	3.72212e-27	-5.49089e-10	-1.14605
29091308	chr12:29091308:A:G	2.5705e-24	6.67707	-1.28556
29091413	chr12:29091413:C:T	3.09074e-25	4.76106	-1.48783
29091423	chr12:29091423:T:C	3.2774e-25	4.16657	-0.834694
29091618	chr12:29091618:C:A	2.91096e-28	-2.17942	-1.51502
29091686	chr12:29091686:G:A	3.16262e-27	-5.49089e-10	-1.30894
29092313	chr12:29092313:T:C	1.23605e-27	-2.24842	-4.93028e-10
29092548	chr12:29092548:A:G	6.07337e-28	-1.74619	-1.21283
29092677	chr12:29092677:C:T	3.10593e-27	-5.49089e-10	-1.32703
29092805	chr12:29092805:A:G	6.51508e-27	-5.49089e-10	-0.586224
29093090	chr12:29093090:T:C	3.40196e-25	4.85526	-1.48608
29093131	chr12:29093131:T:C	1.06007e-24	5.96627	-1.46053
29093334	chr12:29093334:C:A	2.83914e-25	4.67869	-1.49037
29093570	chr12:29093570:G:A	2.69984e-25	4.62932	-1.4913
29093630	chr12:29093630:C:T	2.97487e-28	-2.24643	-1.4263
29093718	chr12:29093718:G:C	3.22638e-25	4.09704	-0.780856
29093753	chr12:29093753:A:G	6.4374e-28	-1.79953	-1.10127
29094417	chr12:29094417:C:A	3.44699e-28	-2.1521	-1.37333
29094422	chr12:29094422:T:G	6.69873e-28	-1.8075	-1.05351
29094450	chr12:29094450:T:C	2.63515e-25	4.6114	-1.49763
29094755	chr12:29094755:G:A	2.10768e-24	5.86923	-0.676229
29094771	chr12:29094771:A:G	2.38836e-24	6.62194	-1.30392
29094998	chr12:29094998:G:C	2.49997e-24	2.59921	2.76449
29095690	chr12:29095690:A:G	1.12305e-26	-5.49089e-10	-0.0417114
29096154	chr12:29096154:G:A	1.40089e-26	-5.49089e-10	0.179349
29096186	chr12:29096186:C:T	1.50811e-27	-2.04949	-4.93028e-10
29096265	chr12:29096265:G:T	6.87579e-28	-1.71514	-1.11979
29096481	chr12:29096481:T:A	7.87268e-27	-0.396946	-4.93028e-10
29096718	chr12:29096718:T:C	2.9873e-27	-5.49089e-10	-1.36597
29096838	chr12:29096838:A:G	4.10913e-28	-2.10495	-1.24477
29096938	chr12:29096938:G:A	2.84988e-25	4.68483	-1.49272
29097005	chr12:29097005:G:A	1.46856e-26	-5.49089e-10	0.226524
29097140	chr12:29097140:T:C	6.785e-28	-1.34172	-1.50649
29097416	chr12:29097416:G:A	3.56419e-27	-5.49089e-10	-1.18941
29097470	chr12:29097470:AC:A	2.95857e-28	-2.2232	-1.45503
29097689	chr12:29097689:C:T	3.29045e-27	-5.49089e-10	-1.26932
29097743	chr12:29097743:C:T	3.12474e-25	4.77357	-1.48939
29097845	chr12:29097845:A:G	2.7544e-27	-5.49089e-10	-1.44714
29097860	chr12:29097860:T:C	3.17468e-25	4.78719	-1.48715
29098005	chr12:29098005:T:G	3.689e-27	-5.49089e-10	-1.15499
29098831	chr12:29098831:G:A	1.6253e-25	3.57414	-0.943627
29098901	chr12:29098901:A:C	2.59335e-27	-5.49089e-10	-1.50739
29099283	chr12:29099283:T:C	1.21216e-27	-2.26794	-4.93028e-10
29099400	chr12:29099400:T:C	6.89314e-27	0.220622	-0.750438
29099422	chr12:29099422:C:T	5.03294e-27	-5.49089e-10	-0.844339
29099471	chr12:29099471:T:C	1.22727e-24	6.12155	-1.46935
29099505	chr12:29099505:A:T	1.79932e-24	2.55983	2.47499
29099605	chr12:29099605:C:T	7.438e-28	-1.43142	-1.3249
29099699	chr12:29099699:C:T	5.50903e-27	-5.49089e-10	-0.753955
29099740	chr12:29099740:G:T	2.23298e-24	6.54462	-1.29387
29100322	chr12:29100322:T:G	2.81798e-25	4.00896	-0.828116
29100367	chr12:29100367:G:C	3.24475e-27	-5.49089e-10	-1.2833
29100437	chr12:29100437:A:T	6.24454e-28	-2.33744	-0.593778
29100737	chr12:29100737:A:G	3.09891e-25	4.08535	-0.809476
29100755	chr12:29100755:A:G	3.0801e-28	-2.21028	-1.42769
29100812	chr12:29100812:T:G	1.2354e-24	6.13436	-1.47556
29101006	chr12:29101006:C:T	3.22867e-25	4.15423	-0.837335
29101043	chr12:29101043:C:G	3.04832e-27	-5.49089e-10	-1.34575
29101214	chr12:29101214:C:T	6.6382e-27	-0.567503	-4.93028e-10
29102087	chr12:29102087:T:C	3.01682e-27	-5.49089e-10	-1.35614
29102461	chr12:29102461:C:A	3.93956e-27	-5.49089e-10	-1.08927
29102592	chr12:29102592:G:A	2.68522e-27	-5.49089e-10	-1.47258
29102816	chr12:29102816:T:TA	2.89285e-24	6.81135	-1.30169
29103061	chr12:29103061:T:C	3.21342e-27	-5.49089e-10	-1.29301
29103080	chr12:29103080:T:A	8.88066e-28	-2.21157	-0.367479
29103212	chr12:29103212:T:C	2.94745e-27	-5.49089e-10	-1.3794
29103441	chr12:29103441:T:G	3.83911e-27	-5.49089e-10	-1.1151
29103525	chr12:29103525:C:T	3.16648e-27	-5.49089e-10	-1.30772
29104292	chr12:29104292:A:G	6.385e-28	-1.76498	-1.144
29104320	chr12:29104320:A:G	2.95187e-27	-5.49089e-10	-1.37791
29104725	chr12:29104725:T:G	5.8259e-27	-5.49089e-10	-0.698029
29104980	chr12:29104980:C:T	1.52733e-26	-5.49089e-10	0.265759
29105063	chr12:29105063:C:A	3.16005e-27	-5.49089e-10	-1.30976
29105171	chr12:29105171:TC:T	2.74493e-27	-5.49089e-10	-1.45059
29105394	chr12:29105394:A:G	7.38388e-28	-1.52274	-1.24089
29105534	chr12:29105534:G:A	2.88439e-27	-5.49089e-10	-1.40103
29105552	chr12:29105552:A:G	1.3e-27	-2.19798	-4.93028e-10
29105677	chr12:29105677:C:T	1.21313e-26	0.0354492	-4.93028e-10
29105900	chr12:29105900:T:C	2.72219e-28	-2.25175	-1.50974
29106021	chr12:29106021:T:C	3.58541e-27	-5.49089e-10	-1.18347
29106037	chr12:29106037:ACT:A	1.426e-24	2.58798	2.2143
29106108	chr12:29106108:G:A	3.28462e-28	-2.24793	-1.32574
29106167	chr12:29106167:A:T	1.47034e-24	5.66998	-0.837075
29106258	chr12:29106258:A:T	1.80146e-26	-5.49089e-10	0.430838
29106476	chr12:29106476:G:A	3.55769e-27	-5.49089e-10	-1.19123
29106885	chr12:29106885:C:A	2.32963e-25	3.93317	-0.94263
29107221	chr12:29107221:G:A	2.66111e-27	-5.49089e-10	-1.4816
29107224	chr12:29107224:G:A	2.59781e-25	3.96342	-0.863922
29107512	chr12:29107512:C:T	1.63855e-24	5.79524	-0.854021
29108030	chr12:29108030:G:A	2.78332e-27	-5.49089e-10	-1.4367
29108135	chr12:29108135:T:A	1.17543e-27	-2.29871	-4.93028e-10
29108136	chr12:29108136:G:A	1.16199e-27	-2.31021	-4.93028e-10
29108288	chr12:29108288:T:A	1.79428e-26	-5.49089e-10	0.426844
29108383	chr12:29108383:C:A	2.75916e-28	-2.23885	-1.50915
29108722	chr12:29108722:T:C	3.20097e-27	-5.49089e-10	-1.29689
29108805	chr12:29108805:G:A	4.5516e-27	-5.49089e-10	-0.944866
29109728	chr12:29109728:T:C	9.01338e-27	-0.261633	-4.93028e-10
29109785	chr12:29109785:C:T	1.70039e-24	2.6412	2.33707
29110378	chr12:29110378:A:C	6.28677e-28	-1.77159	-1.1529
29110716	chr12:29110716:A:T	6.53359e-28	-1.74492	-1.14105
29110784	chr12:29110784:T:C	1.09113e-25	2.86882	-0.636782
29110819	chr12:29110819:G:A	1.18804e-25	2.93959	-0.622454
29110823	chr12:29110823:G:A	7.32144e-28	-1.49618	-1.27594
29111122	chr12:29111122:C:T	2.21137e-26	0.635854	-4.93028e-10
29111435	chr12:29111435:T:C	2.4582e-24	6.70003	-1.35319
29111440	chr12:29111440:C:G	1.96477e-27	-1.78497	-4.93028e-10
29111761	chr12:29111761:C:A	3.4353e-27	-5.49089e-10	-1.22624
29112396	chr12:29112396:C:A	6.7449e-28	-1.70601	-1.14813
29112607	chr12:29112607:T:C	3.76608e-27	-5.49089e-10	-1.13431
29112742	chr12:29112742:A:C	3.43125e-27	-5.49089e-10	-1.22742
29112858	chr12:29112858:G:A	2.92803e-24	2.82543	2.69631
29112867	chr12:29112867:G:A	4.01046e-27	-5.49089e-10	-1.07144
29112961	chr12:29112961:A:G	2.79833e-27	-5.49089e-10	-1.43132
29113036	chr12:29113036:A:G	3.16322e-27	-5.49089e-10	-1.30875
29113114	chr12:29113114:C:T	2.91965e-27	-5.49089e-10	-1.38888
29113127	chr12:29113127:C:T	3.96885e-27	-5.49089e-10	-1.08187
29113285	chr12:29113285:G:A	2.92332e-25	4.08887	-0.871325
29114031	chr12:29114031:A:T	3.03677e-27	-5.49089e-10	-1.34955
29114421	chr12:29114421:G:A	3.41255e-27	-5.49089e-10	-1.23288
29114525	chr12:29114525:A:G	3.16005e-27	-5.49089e-10	-1.30976
29114612	chr12:29114612:ATT:GTT	6.6199e-28	-1.72966	-1.14319
29114613	chr12:29114613:T:A	6.59808e-28	-1.73296	-1.14319
29114743	chr12:29114743:G:A	2.98711e-27	-5.49089e-10	-1.36604
29114749	chr12:29114749:G:A	1.16129e-27	-2.31081	-4.93028e-10
29114840	chr12:29114840:G:T	2.9809e-28	-2.21599	-1.45471
29114904	chr12:29114904:T:C	2.62149e-28	-2.29235	-1.50684
29115199	chr12:29115199:T:C	3.30906e-25	4.19993	-0.858437
29115668	chr12:29115668:C:T	6.63515e-28	-1.70674	-1.1638
29115684	chr12:29115684:G:A	6.76986e-28	-1.48652	-1.36393
29115733	chr12:29115733:G:A	3.01849e-27	-5.49089e-10	-1.35559
29116297	chr12:29116297:G:A	1.37674e-25	3.09553	-0.630987
29116418	chr12:29116418:C:T	6.66389e-28	-1.70332	-1.16291
29116461	chr12:29116461:T:G	3.49523e-25	4.26222	-0.865996
29116494	chr12:29116494:G:C	4.73608e-25	5.11707	-1.41703
29116520	chr12:29116520:A:G	3.50391e-25	4.28079	-0.882085
29116525	chr12:29116525:A:G	5.26599e-28	-2.26396	-0.837699
29117050	chr12:29117050:C:A	5.02398e-28	-1.63374	-1.51497
29117161	chr12:29117161:T:C	3.20487e-27	-5.49089e-10	-1.29567
29117413	chr12:29117413:G:C	3.06009e-25	4.12852	-0.86525
29117548	chr12:29117548:CATT:C	4.61923e-25	5.0847	-1.40964
29117642	chr12:29117642:C:T	2.98077e-25	4.11077	-0.873758
29117652	chr12:29117652:C:A	2.91013e-25	4.07529	-0.862262
29117725	chr12:29117725:A:T	2.60682e-27	-5.49089e-10	-1.50221
29117865	chr12:29117865:A:G	9.47876e-27	-5.49089e-10	-0.21129
29118372	chr12:29118372:A:T	8.18146e-27	-0.358473	-4.93028e-10
29118784	chr12:29118784:A:G	5.8073e-27	-5.49089e-10	-0.701227
29118786	chr12:29118786:A:T	2.74345e-27	-5.49089e-10	-1.45113
29118872	chr12:29118872:G:A	3.96212e-25	4.87091	-1.3493
29119164	chr12:29119164:C:T	2.74162e-25	4.07833	-0.924952
29119198	chr12:29119198:C:T	2.96454e-25	4.13254	-0.900994
29119252	chr12:29119252:G:A	4.22198e-25	4.96776	-1.38263
29119788	chr12:29119788:G:C	2.98468e-25	4.15684	-0.918517
29120009	chr12:29120009:G:T	3.04914e-27	-5.49089e-10	-1.34549
29120201	chr12:29120201:T:C	1.32791e-25	3.07614	-0.647704
29120244	chr12:29120244:TAAA:T	3.28688e-27	-5.49089e-10	-1.2704
29120369	chr12:29120369:A:C	2.8289e-25	4.11854	-0.933823
29120546	chr12:29120546:T:G	5.3031e-28	-1.80775	-1.28689
29120591	chr12:29120591:G:A	3.04596e-25	4.17827	-0.91963
29120662	chr12:29120662:A:G	3.0572e-25	4.21643	-0.954109
29120827	chr12:29120827:A:G	5.92277e-28	-1.67025	-1.31388
29120876	chr12:29120876:C:T	2.74667e-25	4.09969	-0.944471
29120975	chr12:29120975:C:T	3.02193e-25	4.16707	-0.916342
29120977	chr12:29120977:T:G	2.98303e-25	4.17421	-0.936445
29121439	chr12:29121439:T:C	3.33043e-25	4.23079	-0.882858
29121722	chr12:29121722:T:C	1.82473e-24	2.78878	2.26007
29121768	chr12:29121768:C:T	2.99884e-25	4.16328	-0.920229
29121916	chr12:29121916:C:T	5.22898e-27	-5.49089e-10	-0.806127
29122136	chr12:29122136:T:C	2.93934e-25	4.14089	-0.917879
29122305	chr12:29122305:A:G	3.1663e-25	4.21867	-0.921283
29122413	chr12:29122413:AC:A	2.80043e-25	4.64136	-1.46677
29122466	chr12:29122466:G:A	2.96619e-28	-2.25025	-1.4254
29122860	chr12:29122860:T:C	3.24821e-25	4.26383	-0.940902
29122975	chr12:29122975:AC:A	3.07278e-27	-5.49089e-10	-1.33776
29122977	chr12:29122977:C:A	5.13452e-25	3.78081	-4.93028e-10
29123196	chr12:29123196:G:A	3.08867e-27	-5.49089e-10	-1.3326
29123290	chr12:29123290:G:A	3.32493e-25	4.25318	-0.906907
29123624	chr12:29123624:G:A	3.23743e-27	-5.49089e-10	-1.28556
29123795	chr12:29123795:C:T	3.2159e-27	-5.49089e-10	-1.29224
29123973	chr12:29123973:G:T	2.95969e-27	-5.49089e-10	-1.37526
29124204	chr12:29124204:A:G	5.20902e-24	7.49269	-1.39489
29124239	chr12:29124239:T:C	4.15723e-25	4.4715	-0.90182
29124293	chr12:29124293:A:G	2.8807e-27	-5.49089e-10	-1.40231
29124416	chr12:29124416:T:G	4.48028e-25	4.5124	-0.86789
29124504	chr12:29124504:G:A	3.53697e-27	-5.49089e-10	-1.19707
29124749	chr12:29124749:A:G	4.70452e-25	4.54666	-0.853313
29124786	chr12:29124786:C:T	3.69555e-28	-2.33679	-1.11901
29125334	chr12:29125334:T:C	2.97214e-27	-5.49089e-10	-1.37106
29125421	chr12:29125421:T:C	1.35531e-24	5.95416	-1.20272
29125924	chr12:29125924:G:A	1.76842e-26	-5.49089e-10	0.412327
29126244	chr12:29126244:T:C	3.81606e-28	-2.27329	-1.15042
29126298	chr12:29126298:C:T	4.60095e-25	4.52565	-0.854556
29126403	chr12:29126403:GTAT:G	1.83302e-25	3.34178	-0.590984
29126471	chr12:29126471:G:A	3.75787e-25	4.29711	-0.828428
29126677	chr12:29126677:T:C	4.15323e-25	4.41927	-0.850557
29126776	chr12:29126776:C:T	1.76506e-25	3.29434	-0.581333
29126904	chr12:29126904:G:T	3.86659e-25	4.33551	-0.838313
29126905	chr12:29126905:C:T	1.75362e-26	-5.49089e-10	0.403925
29126957	chr12:29126957:C:A	2.7201e-27	-5.49089e-10	-1.45967
29126964	chr12:29126964:C:T	4.14897e-25	4.3683	-0.80061
29126968	chr12:29126968:C:T	2.81707e-27	-5.49089e-10	-1.42465
29127122	chr12:29127122:T:C	2.90212e-27	-5.49089e-10	-1.3949
29127139	chr12:29127139:G:A	2.91893e-27	-5.49089e-10	-1.38913
29127697	chr12:29127697:T:A	5.84846e-28	-1.61603	-1.38072
29128346	chr12:29128346:G:A	4.09981e-25	4.36978	-0.814017
29128507	chr12:29128507:T:G	3.01739e-27	-5.49089e-10	-1.35595
29128621	chr12:29128621:A:G	2.88598e-27	-5.49089e-10	-1.40048
29128879	chr12:29128879:G:A	3.05799e-27	-5.49089e-10	-1.34258
29128905	chr12:29128905:C:T	5.25231e-28	-1.67929	-1.42497
29129160	chr12:29129160:G:C	4.129e-25	4.39403	-0.831174
29129163	chr12:29129163:A:G	4.23165e-25	4.42825	-0.840828
29129568	chr12:29129568:G:A	2.56552e-24	2.72992	2.65965
29130141	chr12:29130141:T:TG	5.79492e-25	5.28795	-1.38614
29130174	chr12:29130174:T:C	1.62109e-25	3.22635	-0.598427
29130368	chr12:29130368:T:A	1.53533e-25	3.1548	-0.581229
29130370	chr12:29130370:C:G	1.36665e-25	3.08596	-0.628768
29130564	chr12:29130564:G:T	1.67907e-25	3.16436	-0.501291
29130573	chr12:29130573:G:A	6.84167e-26	2.55537	-0.790092
29130574	chr12:29130574:C:T	1.22218e-25	2.91538	-0.569912
29130599	chr12:29130599:C:T	3.09034e-25	4.07886	-0.805749
29130803	chr12:29130803:A:C	2.85113e-27	-5.49089e-10	-1.41263
29131203	chr12:29131203:T:C	2.97081e-27	-5.49089e-10	-1.37151
29131262	chr12:29131262:A:G	1.35124e-27	-2.15932	-4.93028e-10
29131284	chr12:29131284:T:C	9.37799e-28	-1.31969	-1.20487
29131750	chr12:29131750:G:A	3.18211e-27	-5.49089e-10	-1.3028
29132033	chr12:29132033:T:A	4.20528e-25	4.40742	-0.826251
29132091	chr12:29132091:A:T	3.18404e-27	-5.49089e-10	-1.30219
29132455	chr12:29132455:A:T	2.96019e-27	-5.49089e-10	-1.37509
29132598	chr12:29132598:A:G	2.82885e-27	-5.49089e-10	-1.42047
29132644	chr12:29132644:G:A	1.22845e-24	5.82753	-1.17437
29132844	chr12:29132844:G:A	6.22381e-28	-1.51109	-1.42345
29132864	chr12:29132864:TCTC:T	3.68772e-28	-2.3436	-1.11432
29132986	chr12:29132986:G:A	6.21194e-28	-1.58449	-1.35197
29133346	chr12:29133346:A:G	2.89502e-24	2.84151	2.6689
29133613	chr12:29133613:AAT:A	6.0894e-28	-1.61265	-1.34373
29133992	chr12:29133992:G:A	1.02001e-26	-0.137943	-4.93028e-10
29134245	chr12:29134245:A:G	5.95755e-28	-1.68481	-1.29346
29134301	chr12:29134301:C:G	1.86333e-24	6.18911	-1.11933
29134714	chr12:29134714:G:A	7.13403e-27	-5.49089e-10	-0.495467
29134729	chr12:29134729:TG:T	8.05486e-25	4.8317	-0.600596
29135094	chr12:29135094:A:G	4.8404e-24	7.29066	-1.26626
29135197	chr12:29135197:G:A	6.39628e-25	4.63963	-0.639088
29135244	chr12:29135244:TG:T	6.93982e-25	4.77865	-0.696552
29135447	chr12:29135447:G:T	1.87042e-26	-5.49089e-10	0.468404
29135474	chr12:29135474:A:T	3.90075e-27	-5.49089e-10	-1.09917
29135475	chr12:29135475:G:A	7.13532e-25	4.73254	-0.622658
29135825	chr12:29135825:T:G	1.01037e-24	5.79961	-1.34188
29135896	chr12:29135896:A:G	3.7826e-28	-1.96626	-1.46626
29136008	chr12:29136008:C:T	2.90204e-27	-5.49089e-10	-1.39493
29136171	chr12:29136171:T:C	7.94531e-25	5.55647	-1.33906
29136311	chr12:29136311:C:T	3.19561e-28	-2.19659	-1.40456
29136452	chr12:29136452:T:C	1.75392e-24	6.18751	-1.17825
29137322	chr12:29137322:A:G	6.23686e-28	-1.52336	-1.40909
29137323	chr12:29137323:C:T	3.64233e-23	4.01426	4.02836
29137560	chr12:29137560:A:G	3.75128e-28	-1.98111	-1.45972
29137584	chr12:29137584:G:T	6.14961e-28	-1.56059	-1.38595
29137812	chr12:29137812:C:T	6.57295e-28	-1.49036	-1.38961
29137813	chr12:29137813:A:G	6.45742e-28	-1.5095	-1.38819
29137950	chr12:29137950:A:G	1.55274e-27	-2.02032	-4.93028e-10
29137991	chr12:29137991:A:G	3.25898e-27	-5.49089e-10	-1.27893
29137992	chr12:29137992:A:G	3.19508e-27	-5.49089e-10	-1.29873
29138002	chr12:29138002:T:A	3.36607e-27	-5.49089e-10	-1.2466
29138054	chr12:29138054:G:A	3.89908e-27	-5.49089e-10	-1.0996
29138082	chr12:29138082:G:A	6.34309e-28	-1.61156	-1.30401
29138168	chr12:29138168:T:C	2.99301e-27	-5.49089e-10	-1.36406
29138406	chr12:29138406:C:T	6.17776e-28	-1.55792	-1.38405
29138520	chr12:29138520:A:G	2.82202e-27	-5.49089e-10	-1.42289
29138918	chr12:29138918:C:T	2.81264e-27	-5.49089e-10	-1.42622
29139035	chr12:29139035:T:G	3.90392e-28	-1.94862	-1.45233
29139211	chr12:29139211:T:C	6.60087e-28	-1.48634	-1.38939
29139395	chr12:29139395:G:A	2.83142e-27	-5.49089e-10	-1.41956
29139560	chr12:29139560:G:A	9.44958e-24	7.52314	-0.829761
29139617	chr12:29139617:G:A	7.37319e-28	-1.48471	-1.28037
29139676	chr12:29139676:G:A	6.4192e-27	-5.49089e-10	-0.60105
29139860	chr12:29139860:G:C	5.39027e-27	-5.49089e-10	-0.775749
29139939	chr12:29139939:G:A	2.81723e-27	-5.49089e-10	-1.42459
29139952	chr12:29139952:T:C	3.32896e-28	-2.32204	-1.23823
29140027	chr12:29140027:C:T	2.85313e-27	-5.49089e-10	-1.41193
29140343	chr12:29140343:A:G	6.52554e-28	-1.52518	-1.36202
29140638	chr12:29140638:A:G	6.75764e-28	-1.48829	-1.36397
29140662	chr12:29140662:G:A	6.8336e-28	-1.48485	-1.35623
29140750	chr12:29140750:C:T	6.26083e-28	-1.57213	-1.35648
29140769	chr12:29140769:A:G	3.59383e-27	-5.49089e-10	-1.18113
29141026	chr12:29141026:C:A	3.26833e-28	-2.17558	-1.40307
29141121	chr12:29141121:G:A	2.9263e-27	-5.49089e-10	-1.3866
29141130	chr12:29141130:T:C	4.25347e-27	-5.49089e-10	-1.01261
29141891	chr12:29141891:A:G	7.47337e-28	-1.45361	-1.29797
29142122	chr12:29142122:TGAA:T	7.6566e-28	-1.45958	-1.26778
29142305	chr12:29142305:A:AAC	7.78868e-28	-1.34004	-1.37022
29142408	chr12:29142408:T:A	3.01169e-27	-5.49089e-10	-1.35784
29142544	chr12:29142544:C:G	7.63264e-28	-1.34605	-1.38445
29142718	chr12:29142718:C:T	2.75796e-27	-5.49089e-10	-1.44585
29143192	chr12:29143192:C:T	2.68615e-27	-5.49089e-10	-1.47223
29143310	chr12:29143310:C:CT	2.76976e-27	-5.49089e-10	-1.44158
29143374	chr12:29143374:G:C	2.64729e-27	-5.49089e-10	-1.48681
29143428	chr12:29143428:A:G	1.20282e-27	-0.989864	-1.28581
29143452	chr12:29143452:A:G	1.9508e-26	0.510479	-4.93028e-10
29143739	chr12:29143739:G:T	2.53056e-27	-1.5319	-4.93028e-10
29143843	chr12:29143843:A:G	2.87704e-27	-5.49089e-10	-1.40358
29144284	chr12:29144284:C:T	5.29528e-28	-1.58109	-1.51502
29144307	chr12:29144307:T:C	3.88717e-27	-5.49089e-10	-1.10266
29144382	chr12:29144382:G:A	2.7121e-27	-5.49089e-10	-1.46262
29144629	chr12:29144629:G:A	2.29669e-27	-0.643733	-0.985141
29144675	chr12:29144675:G:A	2.76134e-27	-5.49089e-10	-1.44463
29144677	chr12:29144677:G:C	1.14275e-27	-2.32691	-4.93028e-10
29144702	chr12:29144702:A:G	2.8368e-28	-2.24372	-1.47653
29145108	chr12:29145108:T:A	2.89033e-28	-2.21386	-1.4877
29145175	chr12:29145175:G:A	4.03116e-27	-5.49089e-10	-1.06629
29145250	chr12:29145250:C:A	2.85426e-28	-2.22821	-1.48591
29145251	chr12:29145251:C:A	2.88813e-28	-2.21641	-1.48591
29145440	chr12:29145440:T:C	3.08855e-28	-2.19554	-1.43968
29145494	chr12:29145494:T:C	2.87209e-28	-2.22611	-1.48178
29145592	chr12:29145592:A:G	2.6334e-27	-5.49089e-10	-1.49207
29145673	chr12:29145673:T:C	2.59716e-27	-5.49089e-10	-1.50592
29145920	chr12:29145920:T:C	5.02649e-28	-1.63346	-1.51475
29146320	chr12:29146320:TA:T	3.06127e-27	-5.49089e-10	-1.34151
29147050	chr12:29147050:C:T	3.72968e-24	2.70548	3.05826
29147193	chr12:29147193:A:G	3.35986e-27	-5.49089e-10	-1.24844
29147869	chr12:29147869:G:A	1.87446e-27	-0.991405	-0.840618
29148289	chr12:29148289:C:T	3.29981e-27	-5.49089e-10	-1.26648
29148396	chr12:29148396:CT:C	4.14702e-27	-5.49089e-10	-1.03795
29148631	chr12:29148631:A:G	3.58962e-28	-2.01719	-1.46769
29148879	chr12:29148879:G:A	3.29614e-27	-5.49089e-10	-1.26759
29148909	chr12:29148909:A:G	3.85858e-28	-2.18398	-1.22865
29148944	chr12:29148944:A:T	1.11979e-27	-2.3472	-4.93028e-10
29150454	chr12:29150454:T:C	3.08487e-27	-5.49089e-10	-1.33383
29150508	chr12:29150508:A:T	5.58288e-28	-1.59228	-1.45094
29151355	chr12:29151355:A:AATGCATACATATTAACACAAAATTCC	2.79381e-27	-5.49089e-10	-1.43294
29151358	chr12:29151358:G:GCATACATATTAACACAAAATTCCATT	3.65749e-27	-5.49089e-10	-1.16357
29151545	chr12:29151545:G:A	4.73677e-27	-0.904989	-4.93028e-10
29151901	chr12:29151901:T:C	3.37113e-27	-5.49089e-10	-1.24509
29152215	chr12:29152215:A:G	1.72534e-27	-1.52208	-0.39284
29152408	chr12:29152408:A:G	3.01944e-28	-2.21245	-1.44541
29152438	chr12:29152438:C:G	2.73911e-27	-5.49089e-10	-1.45271
29152810	chr12:29152810:T:A	3.10523e-28	-2.24308	-1.38676
29152866	chr12:29152866:C:A	2.95815e-28	-2.23286	-1.44551
29153099	chr12:29153099:C:G	7.64223e-27	-5.49089e-10	-0.426654
29153133	chr12:29153133:T:C	6.07411e-27	-5.49089e-10	-0.656309
29153163	chr12:29153163:C:T	3.10217e-28	-2.20141	-1.42941
29153170	chr12:29153170:A:T	6.41308e-25	2.56435	1.43881
29153368	chr12:29153368:A:G	2.61499e-28	-2.29172	-1.50995
29154203	chr12:29154203:G:A	5.93213e-27	-5.49089e-10	-0.67996
29154277	chr12:29154277:TTTTCCTAAACTGCAGTCTATGAATTATTA:T	5.1678e-27	-5.49089e-10	-0.817897
29154719	chr12:29154719:T:C	5.7368e-27	-5.49089e-10	-0.713443
29154882	chr12:29154882:A:T	3.20262e-28	-2.21497	-1.38399
29154998	chr12:29154998:G:A	1.05057e-27	-1.51634	-0.894671
29155000	chr12:29155000:A:G	2.97213e-28	-2.22296	-1.45069
29155173	chr12:29155173:C:A	5.7581e-27	-5.49089e-10	-0.709737
29155594	chr12:29155594:A:T	5.65515e-27	-5.49089e-10	-0.727778
29155771	chr12:29155771:A:T	2.68533e-27	-5.49089e-10	-1.47254
29156133	chr12:29156133:G:A	3.60529e-27	-5.49089e-10	-1.17794
29156663	chr12:29156663:A:G	3.77839e-27	-5.49089e-10	-1.13104
29156769	chr12:29156769:T:C	1.06044e-27	-1.68529	-0.716371
29156858	chr12:29156858:G:A	3.85219e-28	-2.2069	-1.20739
29156867	chr12:29156867:G:T	2.79103e-27	-5.49089e-10	-1.43393
29157228	chr12:29157228:G:A	9.65423e-28	-1.18031	-1.31522
29157369	chr12:29157369:G:A	7.80071e-28	-1.25454	-1.45417
29157532	chr12:29157532:C:T	2.58138e-27	-5.49089e-10	-1.51202
29157713	chr12:29157713:G:A	3.22615e-27	-5.49089e-10	-1.28905
29157970	chr12:29157970:T:G	2.58091e-27	-5.49089e-10	-1.5122
29158124	chr12:29158124:T:C	5.84694e-27	-5.49089e-10	-0.694426
29158165	chr12:29158165:G:A	3.64311e-27	-5.49089e-10	-1.16751
29158920	chr12:29158920:C:T	3.6858e-27	-5.49089e-10	-1.15586
29159089	chr12:29159089:C:T	3.41444e-27	-5.49089e-10	-1.23233
29159506	chr12:29159506:TGA:T	3.53388e-27	-5.49089e-10	-1.19795
29160023	chr12:29160023:A:C	3.54249e-27	-5.49089e-10	-1.19551
29160120	chr12:29160120:G:C	3.62268e-27	-5.49089e-10	-1.17313
29160697	chr12:29160697:G:C	1.11379e-27	-0.910583	-1.44199
29161076	chr12:29161076:A:G	1.07104e-27	-1.68878	-0.702938
29161344	chr12:29161344:G:A	2.93525e-27	-5.49089e-10	-1.38355
29161380	chr12:29161380:T:G	2.80202e-27	-5.49089e-10	-1.43
29161418	chr12:29161418:A:G	7.41799e-28	-1.55143	-1.20759
29161505	chr12:29161505:A:G	6.66623e-28	-1.5199	-1.34598
29161507	chr12:29161507:A:G	2.91576e-27	-5.49089e-10	-1.39021
29161629	chr12:29161629:C:T	3.21372e-27	-5.49089e-10	-1.29292
29161647	chr12:29161647:T:TG	3.16768e-27	-5.49089e-10	-1.30734
29161776	chr12:29161776:C:T	2.80399e-27	-5.49089e-10	-1.4293
29161936	chr12:29161936:TC:T	3.51781e-27	-5.49089e-10	-1.2025
29162596	chr12:29162596:G:T	3.05548e-27	-5.49089e-10	-1.34341
29162737	chr12:29162737:GACAA:G	5.26171e-27	-5.49089e-10	-0.799888
29162875	chr12:29162875:G:A	3.6668e-28	-2.23018	-1.23343
29162901	chr12:29162901:A:G	5.73984e-27	-5.49089e-10	-0.712912
29162921	chr12:29162921:T:A	9.76565e-28	-1.72628	-0.757774
29163652	chr12:29163652:C:G	3.96643e-28	-1.91259	-1.47247
29163920	chr12:29163920:T:C	1.08344e-27	-1.21655	-1.16366
29164199	chr12:29164199:C:T	3.97305e-28	-1.89592	-1.48747
29164486	chr12:29164486:G:A	3.3278e-27	-5.49089e-10	-1.25803
29164497	chr12:29164497:C:T	4.65809e-27	-0.969026	0.0472891
29164755	chr12:29164755:C:T	5.69582e-27	-5.49089e-10	-0.720611
29165053	chr12:29165053:C:T	3.70579e-27	-5.49089e-10	-1.15045
29165085	chr12:29165085:G:A	9.85041e-28	-1.27488	-1.20054
29165567	chr12:29165567:G:A	3.72897e-27	-0.872584	-0.271627
29166011	chr12:29166011:T:C	2.73197e-27	-5.49089e-10	-1.45532
29166481	chr12:29166481:A:G	1.12005e-27	-2.34697	-4.93028e-10
29166605	chr12:29166605:A:T	2.71579e-27	-5.49089e-10	-1.46126
29166706	chr12:29166706:T:C	7.03988e-28	-1.85807	-0.953269
29168152	chr12:29168152:A:G	8.33368e-28	-1.83462	-0.808004
29168162	chr12:29168162:G:A	2.57744e-27	-5.49089e-10	-1.51355
29168333	chr12:29168333:A:G	1.12287e-27	-2.34445	-4.93028e-10
29168498	chr12:29168498:A:G	1.3429e-27	-2.16551	-4.93028e-10
29168678	chr12:29168678:T:C	1.21615e-27	-1.35914	-0.90551
29168866	chr12:29168866:C:A	3.26881e-28	-2.34163	-1.23687
29168919	chr12:29168919:G:A	2.87533e-24	3.28443	2.21915
29169021	chr12:29169021:G:A	3.67709e-28	-1.96762	-1.49318
29169087	chr12:29169087:G:A	3.22415e-27	-5.49089e-10	-1.28967
29169109	chr12:29169109:A:G	2.58394e-27	-1.51103	-4.93028e-10
29169372	chr12:29169372:T:C	2.80178e-27	-5.49089e-10	-1.43009
29169788	chr12:29169788:G:A	3.2191e-27	-5.49089e-10	-1.29124
29169927	chr12:29169927:G:C	3.06981e-27	-5.49089e-10	-1.33873
29170378	chr12:29170378:G:A	2.57475e-27	-5.49089e-10	-1.51459
29171285	chr12:29171285:C:T	3.2767e-27	-5.49089e-10	-1.27351
29171406	chr12:29171406:G:A	2.8212e-27	-5.49089e-10	-1.42318
29171485	chr12:29171485:C:T	6.12389e-27	-0.662834	0.0146887
29171570	chr12:29171570:C:T	2.57616e-27	-5.49089e-10	-1.51404
29171572	chr12:29171572:G:A	3.27331e-28	-2.27916	-1.29796
29172194	chr12:29172194:C:T	6.47955e-28	-1.83549	-1.05879
29172240	chr12:29172240:C:T	3.66643e-28	-1.95046	-1.51325
29172330	chr12:29172330:C:G	2.57399e-27	-5.49089e-10	-1.51488
29172332	chr12:29172332:G:A	1.79397e-26	1.36343	-0.936753
29172354	chr12:29172354:C:T	2.59268e-27	-5.49089e-10	-1.50765
29172604	chr12:29172604:C:T	2.77566e-23	8.20667	-0.435787
29172666	chr12:29172666:G:A	2.81407e-27	-5.49089e-10	-1.42571
29173413	chr12:29173413:G:A	2.36552e-27	-1.59935	-4.93028e-10
29173580	chr12:29173580:G:T	2.57551e-27	-5.49089e-10	-1.5143
29173825	chr12:29173825:G:A	2.77947e-27	-5.49089e-10	-1.43808
29173997	chr12:29173997:A:T	3.04793e-27	-5.49089e-10	-1.34588
29174097	chr12:29174097:C:T	1.88762e-27	-1.82503	-4.93028e-10
29174853	chr12:29174853:G:A	2.57449e-27	-5.49089e-10	-1.51469
29174900	chr12:29174900:T:C	3.32955e-27	-5.49089e-10	-1.25751
29175287	chr12:29175287:C:T	3.85893e-28	-1.94443	-1.46811
29175607	chr12:29175607:T:G	3.14614e-27	-5.49089e-10	-1.31417
29175695	chr12:29175695:A:G	7.59756e-28	-1.80405	-0.931047
29175704	chr12:29175704:G:A	6.2749e-26	1.6788	-4.93028e-10
29176052	chr12:29176052:A:G	1.04291e-27	-1.72647	-0.691864
29176062	chr12:29176062:T:A	6.46149e-27	-5.49089e-10	-0.594484
29176529	chr12:29176529:T:C	4.13623e-27	-5.49089e-10	-1.04056
29176685	chr12:29176685:A:G	1.56699e-27	-2.01119	-4.93028e-10
29176841	chr12:29176841:GAAAA:G	3.60421e-27	-0.935869	-0.242373
29176966	chr12:29176966:A:C	3.5194e-27	-5.49089e-10	-1.20205
29177054	chr12:29177054:T:C	6.17083e-28	-2.29689	-0.646202
29177759	chr12:29177759:G:A	2.76679e-27	-5.49089e-10	-1.44266
29177910	chr12:29177910:A:G	2.71959e-27	-5.49089e-10	-1.45986
29178499	chr12:29178499:G:A	2.57635e-27	-5.49089e-10	-1.51397
29178521	chr12:29178521:G:A	1.03186e-27	-1.76679	-0.662192
29178525	chr12:29178525:C:G	3.2962e-27	-5.49089e-10	-1.26757
29178834	chr12:29178834:C:G	4.26499e-27	-5.49089e-10	-1.0099
29179381	chr12:29179381:G:C	1.22875e-27	-1.43404	-0.820314
29179445	chr12:29179445:A:G	3.444e-27	-5.49089e-10	-1.22371
29179516	chr12:29179516:T:C	5.41924e-27	-5.49089e-10	-0.770389
29179862	chr12:29179862:T:C	9.16384e-28	-1.73235	-0.81531
29179980	chr12:29179980:T:C	4.41692e-27	0.153822	-1.12872
29180103	chr12:29180103:C:A	2.80202e-27	-5.49089e-10	-1.43
29180511	chr12:29180511:G:C	2.5814e-27	-5.49089e-10	-1.51201
29180945	chr12:29180945:T:G	1.01745e-27	-1.42116	-1.02188
29181030	chr12:29181030:C:T	1.28049e-27	-2.2131	-4.93028e-10
29181195	chr12:29181195:CCT:C	2.57526e-27	-5.49089e-10	-1.51439
29181256	chr12:29181256:G:A	2.59331e-27	-5.49089e-10	-1.50741
29181560	chr12:29181560:A:G	3.50205e-28	-2.26757	-1.24201
29181968	chr12:29181968:C:A	9.78146e-28	-1.35705	-1.12539
29182088	chr12:29182088:A:C	8.63057e-28	-1.14883	-1.45879
29182097	chr12:29182097:A:G	3.63973e-27	-5.49089e-10	-1.16843
29182195	chr12:29182195:A:T	1.33146e-27	-2.17406	-4.93028e-10
29182546	chr12:29182546:T:A	9.58093e-28	-1.43113	-1.07203
29183191	chr12:29183191:C:T	2.59414e-27	-5.49089e-10	-1.50709
29183426	chr12:29183426:C:G	1.33585e-27	-2.17078	-4.93028e-10
29183888	chr12:29183888:G:A	1.13933e-27	-2.3299	-4.93028e-10
29183896	chr12:29183896:A:G	1.13631e-27	-2.33256	-4.93028e-10
29185027	chr12:29185027:G:A	4.30941e-28	-1.85899	-1.44313
29185115	chr12:29185115:A:T	2.57387e-27	-5.49089e-10	-1.51493
29185238	chr12:29185238:A:C	1.02502e-27	-1.3982	-1.03743
29185506	chr12:29185506:A:C	9.50566e-28	-1.44866	-1.06238
29185933	chr12:29185933:T:C	8.91117e-28	-1.75526	-0.820358
29186406	chr12:29186406:T:C	4.2563e-28	-1.84389	-1.47064
29186608	chr12:29186608:A:G	2.57384e-27	-5.49089e-10	-1.51495
29186752	chr12:29186752:TTTA:T	7.60081e-28	-2.03462	-0.700053
29186890	chr12:29186890:G:A	2.57464e-27	-5.49089e-10	-1.51463
29187030	chr12:29187030:C:T	3.10671e-27	-5.49089e-10	-1.32678
29187076	chr12:29187076:C:T	7.71304e-28	-1.21409	-1.50593
29187083	chr12:29187083:C:T	3.68185e-27	-5.49089e-10	-1.15693
29187275	chr12:29187275:C:A	2.76835e-27	-5.49089e-10	-1.44209
29187490	chr12:29187490:A:G	2.67444e-27	-5.49089e-10	-1.4766
29188786	chr12:29188786:T:A	4.23547e-28	-1.87647	-1.44297
29188831	chr12:29188831:G:A	9.04872e-28	-1.45688	-1.10343
29189231	chr12:29189231:CATTT:C	2.81197e-27	-5.49089e-10	-1.42646
29189302	chr12:29189302:C:T	4.29561e-23	8.52213	-0.314541
29189663	chr12:29189663:T:C	2.57419e-27	-5.49089e-10	-1.51481
29189879	chr12:29189879:G:A	2.63861e-27	-5.49089e-10	-1.49009
29189937	chr12:29189937:C:T	2.89973e-27	-5.49089e-10	-1.39573
29190020	chr12:29190020:G:A	2.90129e-27	-5.49089e-10	-1.39519
29190043	chr12:29190043:T:C	7.60197e-28	-1.25957	-1.47495
29190188	chr12:29190188:C:A	2.59734e-27	-5.49089e-10	-1.50586
29190191	chr12:29190191:A:G	7.30907e-28	-1.72832	-1.04549
29190278	chr12:29190278:G:C	4.32666e-28	-1.79303	-1.5051
29190346	chr12:29190346:A:G	6.02132e-28	-1.51435	-1.45327
29190379	chr12:29190379:C:T	2.64861e-27	-5.49089e-10	-1.48631
29190470	chr12:29190470:T:A	2.77784e-27	-5.49089e-10	-1.43867
29190759	chr12:29190759:G:A	3.60722e-27	-0.709294	-0.468111
29190791	chr12:29190791:GT:G	3.11601e-27	-0.811624	-0.512168
29191935	chr12:29191935:A:G	5.76087e-28	-1.65671	-1.35513
29191937	chr12:29191937:A:G	2.57464e-27	-5.49089e-10	-1.51463
29192030	chr12:29192030:G:A	2.90018e-27	-5.49089e-10	-1.39557
29192198	chr12:29192198:C:T	8.5369e-28	-1.47078	-1.14775
29192381	chr12:29192381:C:A	6.35391e-28	-1.65539	-1.25846
29192479	chr12:29192479:C:A	6.16568e-28	-1.58624	-1.35769
29192580	chr12:29192580:C:T	6.31934e-28	-1.66701	-1.2523
29192662	chr12:29192662:A:G	5.10984e-28	-2.092	-1.03976
29192815	chr12:29192815:G:A	3.30791e-27	-5.49089e-10	-1.26403
29192874	chr12:29192874:TCAAAA:T	2.57753e-27	-5.49089e-10	-1.51351
29192947	chr12:29192947:C:T	2.75777e-24	3.90115	1.56068
29193097	chr12:29193097:T:A	1.13457e-27	-2.33409	-4.93028e-10
29193314	chr12:29193314:G:A	3.54331e-27	-5.49089e-10	-1.19528
29193419	chr12:29193419:C:A	3.85876e-27	-0.422457	-0.68754
29193817	chr12:29193817:A:G	4.45773e-27	-5.49089e-10	-0.965703
29193862	chr12:29193862:AC:A	2.74815e-27	-5.49089e-10	-1.44941
29194416	chr12:29194416:T:C	1.14244e-27	-2.32717	-4.93028e-10
29194853	chr12:29194853:G:A	7.30063e-28	-1.63473	-1.14024
29195136	chr12:29195136:T:C	3.68545e-27	-1.15595	-4.93028e-10
29195172	chr12:29195172:G:A	5.41702e-28	-1.64241	-1.43098
29195514	chr12:29195514:G:A	4.99437e-28	-1.64124	-1.51338
29195766	chr12:29195766:A:G	2.68183e-27	-5.49089e-10	-1.47384
29195776	chr12:29195776:A:G	3.81826e-27	-5.49089e-10	-1.12055
29196224	chr12:29196224:T:C	5.07014e-28	-1.95344	-1.18612
29196226	chr12:29196226:G:A	2.95652e-27	-0.814537	-0.561793
29196441	chr12:29196441:T:A	3.53791e-28	-2.25146	-1.24794
29196461	chr12:29196461:A:G	2.61693e-27	-5.49089e-10	-1.49834
29196494	chr12:29196494:A:G	2.57481e-27	-5.49089e-10	-1.51457
29196533	chr12:29196533:G:A	5.10809e-28	-1.96327	-1.16884
29196653	chr12:29196653:C:T	2.59498e-27	-5.49089e-10	-1.50677
29196898	chr12:29196898:G:A	5.30277e-28	-1.93357	-1.16113
29197601	chr12:29197601:A:G	7.34296e-28	-1.58834	-1.18084
29197634	chr12:29197634:A:G	2.65967e-27	-5.49089e-10	-1.48214
29197644	chr12:29197644:A:G	2.57659e-27	-5.49089e-10	-1.51388
29197753	chr12:29197753:G:T	3.42025e-27	-5.49089e-10	-1.23063
29197979	chr12:29197979:A:G	8.92243e-27	-5.49089e-10	-0.271775
29198123	chr12:29198123:A:C	5.62055e-28	-1.91789	-1.11861
29198266	chr12:29198266:T:C	3.56122e-27	-5.49089e-10	-1.19024
29198299	chr12:29198299:G:T	3.5303e-27	-5.49089e-10	-1.19896
29198353	chr12:29198353:G:A	5.42998e-28	-1.95381	-1.11718
29198479	chr12:29198479:G:A	6.07001e-28	-1.64322	-1.31634
29198588	chr12:29198588:T:G	4.52439e-28	-1.74499	-1.50845
29198807	chr12:29198807:G:T	2.60852e-27	-5.49089e-10	-1.50156
29198938	chr12:29198938:G:A	2.58222e-27	-5.49089e-10	-1.51169
29199322	chr12:29199322:G:A	3.17528e-27	-0.752747	-0.5522
29199410	chr12:29199410:C:T	3.40496e-28	-2.2702	-1.2675
29199419	chr12:29199419:GA:G	2.58144e-27	-5.49089e-10	-1.51199
29199517	chr12:29199517:G:A	6.00847e-28	-1.79607	-1.17369
29199526	chr12:29199526:G:A	5.52676e-28	-1.88746	-1.16587
29199836	chr12:29199836:G:A	5.41733e-28	-1.90844	-1.16489
29199978	chr12:29199978:T:G	5.9643e-27	-0.674552	-4.93028e-10
29200084	chr12:29200084:CA:C	2.6387e-27	-5.49089e-10	-1.49006
29200230	chr12:29200230:T:C	8.45355e-28	-1.51981	-1.10854
29200411	chr12:29200411:G:A	2.57811e-27	-5.49089e-10	-1.51329
29200646	chr12:29200646:G:A	2.57811e-27	-5.49089e-10	-1.51329
29200767	chr12:29200767:G:A	8.11802e-28	-1.54128	-1.12756
29200804	chr12:29200804:A:G	5.71092e-28	-1.88362	-1.13693
29200970	chr12:29200970:G:C	5.61713e-28	-1.91204	-1.12507
29200995	chr12:29200995:G:T	5.59347e-28	-1.90704	-1.13429
29201051	chr12:29201051:G:A	4.21856e-28	-1.81599	-1.50744
29201309	chr12:29201309:T:C	5.5801e-28	-1.92175	-1.12197
29201444	chr12:29201444:T:C	5.45523e-28	-1.93727	-1.12909
29201585	chr12:29201585:A:G	5.43178e-23	8.74289	-0.300631
29201868	chr12:29201868:G:A	5.5228e-28	-1.92365	-1.1304
29202572	chr12:29202572:G:A	5.24006e-28	-1.59163	-1.51496
29202791	chr12:29202791:C:A	5.73852e-28	-1.9047	-1.11102
29202839	chr12:29202839:T:C	3.55824e-27	-5.49089e-10	-1.19108
29203004	chr12:29203004:G:T	2.93441e-27	-5.49089e-10	-1.38384
29203145	chr12:29203145:T:C	5.14574e-28	-1.70212	-1.42264
29203310	chr12:29203310:T:C	5.55817e-28	-1.71244	-1.33522
29203311	chr12:29203311:G:A	4.70689e-28	-1.78468	-1.42922
29203330	chr12:29203330:C:T	2.98551e-27	-0.973178	-0.393395
29203390	chr12:29203390:C:T	2.57578e-27	-5.49089e-10	-1.51419
29203463	chr12:29203463:A:C	5.07367e-28	-1.97677	-1.1621
29203506	chr12:29203506:A:G	2.61066e-27	-5.49089e-10	-1.50074
29203522	chr12:29203522:A:G	1.94882e-27	-1.79312	-4.93028e-10
29203705	chr12:29203705:T:C	7.26676e-28	-1.63196	-1.14766
29203718	chr12:29203718:G:A	3.01635e-27	-5.49089e-10	-1.3563
29203844	chr12:29203844:A:G	2.83853e-27	-5.49089e-10	-1.41706
29203861	chr12:29203861:G:A	3.4329e-28	-2.23623	-1.29329
29203872	chr12:29203872:C:T	4.33277e-28	-1.81353	-1.48319
29203916	chr12:29203916:C:T	2.91176e-27	-5.49089e-10	-1.39158
29204037	chr12:29204037:G:A	2.89219e-27	-5.49089e-10	-1.39833
29204200	chr12:29204200:T:C	3.2662e-27	-0.746759	-0.529958
29204630	chr12:29204630:A:G	2.79327e-27	-5.49089e-10	-1.43313
29204735	chr12:29204735:G:A	7.86315e-27	-5.49089e-10	-0.398157
29204754	chr12:29204754:A:G	1.02756e-26	-5.49089e-10	-0.130569
29204895	chr12:29204895:T:C	6.03394e-28	-1.53801	-1.42752
29204906	chr12:29204906:C:T	2.57315e-27	-0.882757	-0.632455
29204949	chr12:29204949:A:G	2.67828e-27	-5.49089e-10	-1.47517
29205001	chr12:29205001:A:G	4.64557e-27	0.182403	-1.10683
29205014	chr12:29205014:C:T	2.71645e-27	-5.49089e-10	-1.46102
29205200	chr12:29205200:C:T	6.10374e-28	-1.52582	-1.42821
29205290	chr12:29205290:T:C	3.08736e-27	-5.49089e-10	-1.33303
29205404	chr12:29205404:C:T	4.91975e-28	-1.77672	-1.39295
29205522	chr12:29205522:C:T	1.60502e-27	-0.893683	-1.09352
29205750	chr12:29205750:A:T	1.85287e-26	0.458976	-4.93028e-10
29206065	chr12:29206065:G:A	3.12467e-28	-2.33746	-1.28615
29206331	chr12:29206331:G:A	6.00592e-28	-1.80343	-1.16675
29206411	chr12:29206411:A:G	2.7201e-27	-5.49089e-10	-1.45967
29206737	chr12:29206737:A:G	3.35252e-28	-2.05596	-1.49726
29206745	chr12:29206745:T:G	2.70048e-27	-5.49089e-10	-1.46692
29207956	chr12:29207956:T:C	5.91944e-28	-1.54337	-1.44131
29207983	chr12:29207983:C:T	2.84017e-27	-5.49089e-10	-1.41648
29208088	chr12:29208088:T:A	5.77188e-28	-1.86228	-1.14765
29208148	chr12:29208148:G:T	2.60343e-27	-5.49089e-10	-1.50352
29208368	chr12:29208368:G:C	6.16121e-28	-1.43158	-1.51308
29208604	chr12:29208604:A:T	2.62941e-26	0.809001	-4.93028e-10
29209048	chr12:29209048:T:G	3.71747e-27	-5.49089e-10	-1.1473
29209731	chr12:29209731:A:G	2.59254e-27	-5.49089e-10	-1.5077
29209928	chr12:29209928:A:T	2.80022e-27	-5.49089e-10	-1.43064
29210108	chr12:29210108:GA:G	3.02612e-27	-5.49089e-10	-1.35306
29210571	chr12:29210571:C:T	5.16198e-27	-5.49089e-10	-0.819024
29210631	chr12:29210631:C:T	3.10107e-27	-5.49089e-10	-1.3286
29210661	chr12:29210661:A:T	2.46563e-28	-2.34766	-1.51282
29210787	chr12:29210787:A:T	6.34185e-27	-5.49089e-10	-0.613173
29211381	chr12:29211381:A:G	2.71869e-27	-5.49089e-10	-1.46019
29211874	chr12:29211874:A:G	6.88619e-28	-1.32264	-1.51077
29212402	chr12:29212402:T:C	1.25736e-26	0.0712522	-4.93028e-10
29212603	chr12:29212603:C:G	2.61317e-27	-5.49089e-10	-1.49978
29212628	chr12:29212628:T:C	2.57365e-27	-5.49089e-10	-1.51502
29212757	chr12:29212757:T:G	2.59835e-27	-5.49089e-10	-1.50547
29213294	chr12:29213294:C:A	3.18098e-27	-0.0703572	-1.2328
29213412	chr12:29213412:G:A	3.00345e-27	-5.49089e-10	-1.36058
29213549	chr12:29213549:G:T	2.91498e-27	-5.49089e-10	-1.39048
29213691	chr12:29213691:A:G	2.86359e-27	-5.49089e-10	-1.40827
29213996	chr12:29213996:A:G	1.13631e-27	-2.33255	-4.93028e-10
29214786	chr12:29214786:A:G	3.04174e-27	-5.49089e-10	-1.34791
29214922	chr12:29214922:T:C	2.65729e-27	-0.0371026	-1.44593
29215000	chr12:29215000:T:C	2.58267e-27	-5.49089e-10	-1.51152
29215136	chr12:29215136:T:C	3.28393e-27	-5.49089e-10	-1.2713
29215556	chr12:29215556:G:T	2.57772e-27	-0.162926	-1.35051
29216053	chr12:29216053:A:G	2.74381e-27	-5.49089e-10	-1.451
29216378	chr12:29216378:T:C	6.22679e-27	-5.49089e-10	-0.631483
29216410	chr12:29216410:G:C	1.03458e-26	0.59462	-0.718385
29216690	chr12:29216690:T:G	2.87222e-27	-5.49089e-10	-1.40526
29216938	chr12:29216938:C:T	1.73485e-21	11.7767	0.129358
29217212	chr12:29217212:T:A	2.8797e-26	0.899927	-4.93028e-10
29217267	chr12:29217267:T:C	1.14596e-27	-1.48096	-0.843135
29217460	chr12:29217460:T:C	4.89993e-28	-2.11085	-1.06286
29217464	chr12:29217464:G:A	8.82616e-28	-2.00516	-0.580052
29217534	chr12:29217534:G:T	9.28795e-27	1.1705	-1.40212
29217675	chr12:29217675:G:A	2.88341e-28	-2.28799	-1.41596
29217899	chr12:29217899:A:G	2.73147e-27	-0.900173	-0.555329
29218069	chr12:29218069:T:C	2.57523e-27	-5.49089e-10	-1.5144
29218186	chr12:29218186:C:A	4.38819e-28	-2.03426	-1.24975
29218223	chr12:29218223:A:G	1.24844e-27	-1.13647	-1.10198
29218290	chr12:29218290:T:C	8.26325e-25	5.72932	-1.47268
29218472	chr12:29218472:G:T	5.65081e-27	-5.49089e-10	-0.728545
29218522	chr12:29218522:C:CA	4.0712e-26	1.24618	-4.93028e-10
29218580	chr12:29218580:A:C	3.97287e-26	1.22173	-4.93028e-10
29218645	chr12:29218645:A:T	4.944e-18	20.1111	-0.250053
29218718	chr12:29218718:CA:C	4.94995e-28	-1.984	-1.17955
29218794	chr12:29218794:C:T	2.01127e-27	-0.387433	-1.37414
29219085	chr12:29219085:T:C	1.29377e-27	-1.54167	-0.661109
29219205	chr12:29219205:A:T	6.61312e-26	1.7313	-4.93028e-10
29219301	chr12:29219301:A:G	1.13743e-27	-2.33157	-4.93028e-10
29219624	chr12:29219624:A:G	8.87345e-28	-2.31567	-0.264198
29219675	chr12:29219675:C:T	1.73258e-20	13.7997	0.407624
29219696	chr12:29219696:G:T	2.0127e-20	13.3345	1.0227
29220694	chr12:29220694:T:A	1.54493e-18	19.774	-1.07612
29220734	chr12:29220734:C:G	2.89776e-27	-0.0219532	-1.37445
29220966	chr12:29220966:G:A	1.32743e-18	19.5791	-1.03292
29220970	chr12:29220970:G:A	4.56068e-28	-2.04411	-1.20135
29221040	chr12:29221040:T:C	2.3916e-26	-5.49089e-10	0.714203
29221147	chr12:29221147:A:T	4.53933e-28	-2.07929	-1.17086
29221194	chr12:29221194:A:G	2.72236e-27	0.00705715	-1.4659
29221757	chr12:29221757:T:G	4.92613e-27	-5.49089e-10	-0.86579
29221775	chr12:29221775:T:C	4.37035e-28	-2.05895	-1.22914
29221920	chr12:29221920:C:T	3.49875e-21	11.5337	1.07385
29222117	chr12:29222117:A:G	3.2268e-26	0.0834671	0.930265
29222884	chr12:29222884:A:G	3.87087e-27	-5.49089e-10	-1.10686
29222936	chr12:29222936:T:C	4.78098e-27	-5.49089e-10	-0.895697
29223130	chr12:29223130:A:G	7.71191e-27	-0.332208	-0.0853691
29223309	chr12:29223309:T:C	7.63014e-27	-0.444628	0.0163906
29223500	chr12:29223500:C:A	7.75094e-28	-2.16997	-0.545141
29224146	chr12:29224146:G:T	2.71552e-27	-5.49089e-10	-1.46136
29224374	chr12:29224374:G:A	3.43111e-27	-5.49089e-10	-1.22746
29224499	chr12:29224499:C:T	2.57366e-27	-5.49089e-10	-1.51502
29224615	chr12:29224615:C:T	4.36814e-18	19.1331	0.604185
29224621	chr12:29224621:T:G	2.6813e-18	18.8255	0.423733
29224656	chr12:29224656:G:A	2.87111e-27	-1.04979	-0.355856
29224758	chr12:29224758:G:A	2.5737e-27	-5.49089e-10	-1.515
29225164	chr12:29225164:A:G	4.11842e-27	-1.04487	-4.93028e-10
29225523	chr12:29225523:A:G	1.4522e-27	-1.87336	-0.213901
29226116	chr12:29226116:C:T	2.58557e-27	-5.49089e-10	-1.5104
29227205	chr12:29227205:A:G	4.65894e-20	12.1753	3.02126
29227255	chr12:29227255:C:T	2.04286e-21	11.4414	0.628154
29227259	chr12:29227259:C:T	2.58932e-27	-5.49089e-10	-1.50895
29227294	chr12:29227294:A:G	1.96816e-21	11.4502	0.582027
29227513	chr12:29227513:A:G	2.58091e-27	-5.49089e-10	-1.5122
29227567	chr12:29227567:G:T	1.48159e-27	-1.88088	-0.186349
29227712	chr12:29227712:G:A	2.67745e-27	-5.49089e-10	-1.47548
29228058	chr12:29228058:C:A	1.4585e-27	-0.736134	-1.3468
29228721	chr12:29228721:G:A	2.60789e-27	-5.49089e-10	-1.5018
29228967	chr12:29228967:C:A	8.94153e-22	11.0104	0.232905
29229039	chr12:29229039:C:G	9.08962e-22	11.0341	0.225574
29229097	chr12:29229097:G:A	3.61395e-20	12.0131	2.92948
29229741	chr12:29229741:A:G	1.73015e-21	11.3608	0.542608
29229892	chr12:29229892:G:A	4.44937e-27	-5.49089e-10	-0.967582
29230192	chr12:29230192:G:A	1.95009e-26	-5.49089e-10	0.510117
29230439	chr12:29230439:C:T	1.40758e-27	-1.99743	-0.121045
29230477	chr12:29230477:C:T	1.32201e-27	-2.00294	-0.178258
29230612	chr12:29230612:A:T	1.27584e-27	-2.01908	-0.197662
29231497	chr12:29231497:C:T	1.13597e-27	-2.33286	-4.93028e-10
29231555	chr12:29231555:G:C	6.92264e-27	-5.49089e-10	-0.525546
29231701	chr12:29231701:C:T	7.23257e-27	-0.304023	-0.177727
29231765	chr12:29231765:A:T	1.39262e-20	12.4564	1.53258
29232535	chr12:29232535:C:T	1.3952e-27	-2.00115	-0.126152
29232771	chr12:29232771:A:G	2.65373e-27	-5.49089e-10	-1.48438
29232813	chr12:29232813:G:A	4.52745e-26	1.3524	-4.93028e-10
29232945	chr12:29232945:A:G	5.73483e-27	-5.49089e-10	-0.713785
29233013	chr12:29233013:C:A	4.37691e-27	-0.479112	-0.504889
29233329	chr12:29233329:G:A	4.57974e-27	-0.627621	-0.31108
29233363	chr12:29233363:T:C	9.47354e-22	11.0241	0.276975
29233762	chr12:29233762:A:G	5.17884e-27	-0.551601	-0.264161
29234213	chr12:29234213:T:C	2.89969e-27	-5.49089e-10	-1.39574
29234522	chr12:29234522:A:C	2.22072e-27	-1.56214	-0.100376
29234606	chr12:29234606:A:C	2.10478e-27	-1.56336	-0.152776
29234679	chr12:29234679:T:C	2.1176e-27	-1.58309	-0.126965
29234776	chr12:29234776:A:C	2.14839e-27	-1.56358	-0.132041
29235019	chr12:29235019:T:C	2.57463e-27	-5.49089e-10	-1.51464
29235058	chr12:29235058:A:G	2.56828e-28	-2.33622	-1.48347
29235177	chr12:29235177:G:A	2.7903e-21	11.8653	0.516017
29235229	chr12:29235229:C:A	2.62707e-27	-0.201044	-1.29343
29235442	chr12:29235442:C:A	1.82552e-27	-1.69508	-0.163402
29235547	chr12:29235547:G:A	2.08226e-27	-1.65021	-0.0766803
29235637	chr12:29235637:T:C	7.1845e-27	0.764404	-1.25282
29235839	chr12:29235839:A:G	6.05638e-21	13.0186	0.137678
29236198	chr12:29236198:A:G	1.01793e-25	3.3923	-1.22971
29236327	chr12:29236327:A:G	4.20388e-27	-5.49089e-10	-1.02434
29236358	chr12:29236358:G:A	8.53384e-27	-5.49089e-10	-0.316304
29236521	chr12:29236521:G:T	7.52864e-27	-5.49089e-10	-0.441629
29237130	chr12:29237130:C:T	2.60891e-27	-5.49089e-10	-1.50141
29237178	chr12:29237178:G:A	2.60905e-27	-5.49089e-10	-1.50136
29237391	chr12:29237391:A:T	2.58412e-27	-5.49089e-10	-1.51096
29237573	chr12:29237573:C:T	2.61415e-27	-5.49089e-10	-1.49941
29237824	chr12:29237824:C:G	6.77145e-27	-5.49089e-10	-0.547628
29237924	chr12:29237924:G:A	5.83326e-25	5.10644	-1.19804
29238532	chr12:29238532:C:T	8.694e-27	-5.49089e-10	-0.297711
29238589	chr12:29238589:T:A	6.67452e-26	3.02093	-1.28039
29239070	chr12:29239070:G:C	6.9986e-18	13.7435	6.4651
29239352	chr12:29239352:T:C	7.70384e-27	-5.49089e-10	-0.418624
29239580	chr12:29239580:G:A	1.14645e-26	0.790613	-0.811701
29240169	chr12:29240169:G:A	1.30121e-10	34.7999	2.14698
29240420	chr12:29240420:G:A	2.64399e-27	-5.49089e-10	-1.48805
29240802	chr12:29240802:T:TA	2.48236e-13	26.9057	3.77937
29241258	chr12:29241258:T:C	1.12457e-17	14.2974	6.38549
29241487	chr12:29241487:G:T	5.41316e-19	13.3157	4.33343
29241652	chr12:29241652:C:T	9.49396e-26	3.60787	-1.51498
29241669	chr12:29241669:C:A	4.62251e-25	4.95024	-1.27447
29242248	chr12:29242248:G:C	1.41683e-09	33.6788	5.65583
29242262	chr12:29242262:A:G	4.42332e-25	4.61129	-0.979575
29242276	chr12:29242276:A:C	5.70133e-27	-5.49089e-10	-0.719643
29242718	chr12:29242718:A:G	2.73566e-27	-5.49089e-10	-1.45397
29242746	chr12:29242746:G:T	1.40295e-14	25.5244	2.28747
29242877	chr12:29242877:A:T	6.19802e-27	-5.49089e-10	-0.636113
29242948	chr12:29242948:A:G	6.21808e-27	-5.49089e-10	-0.632882
29243072	chr12:29243072:G:A	7.21012e-20	13.1334	2.49988
29243849	chr12:29243849:TA:T	2.57427e-27	-5.49089e-10	-1.51478
29243885	chr12:29243885:G:A	2.09166e-27	-1.98782	0.265434
29243902	chr12:29243902:G:C	2.11255e-27	-1.96392	0.251474
29244067	chr12:29244067:G:A	1.86009e-26	1.87254	-1.40968
29245279	chr12:29245279:C:T	7.28977e-27	-5.49089e-10	-0.473871
29245722	chr12:29245722:A:G	1.36114e-09	33.5056	5.78895
29246282	chr12:29246282:C:T	9.05515e-26	-5.49089e-10	2.04558
29246303	chr12:29246303:A:G	2.57392e-27	-5.49089e-10	-1.51491
29246432	chr12:29246432:T:C	2.57517e-27	-5.49089e-10	-1.51443
29246437	chr12:29246437:ATTC:A	3.04995e-26	0.957368	-4.93028e-10
29246515	chr12:29246515:A:G	6.27256e-10	33.0953	5.42445
29246592	chr12:29246592:A:G	1.77763e-19	12.8672	3.66842
29246925	chr12:29246925:T:TA	4.7093e-10	32.8092	5.42399
29247552	chr12:29247552:G:A	3.40152e-15	24.3723	2.02261
29247610	chr12:29247610:T:C	9.3177e-27	-5.49089e-10	-0.228428
29248367	chr12:29248367:A:G	3.61385e-20	12.5221	2.42047
29248386	chr12:29248386:G:A	2.12649e-27	-1.70587	-4.93028e-10
29248452	chr12:29248452:G:A	2.57785e-27	-5.49089e-10	-1.51339
29248573	chr12:29248573:A:G	2.16111e-19	12.9685	3.76247
29248788	chr12:29248788:A:C	2.62147e-27	-5.49089e-10	-1.49661
29249016	chr12:29249016:G:T	7.00822e-10	33.0531	5.57754
29249189	chr12:29249189:A:G	2.93527e-27	-5.49089e-10	-1.38354
29249209	chr12:29249209:A:C	2.57686e-25	4.02631	-0.934908
29249267	chr12:29249267:G:A	2.57785e-27	-5.49089e-10	-1.51339
29249320	chr12:29249320:G:A	2.57783e-25	4.05304	-0.961271
29249380	chr12:29249380:A:G	9.40371e-10	33.3467	5.578
29249393	chr12:29249393:G:A	2.41243e-19	13.0852	3.75575
29249887	chr12:29249887:A:G	2.57765e-25	3.99622	-0.904513
29249967	chr12:29249967:A:T	2.60852e-27	-5.49089e-10	-1.50156
29250151	chr12:29250151:CA:C	6.44065e-10	33.0444	5.50187
29250203	chr12:29250203:GTC:G	6.37413e-10	33.0869	5.44898
29250341	chr12:29250341:A:G	2.60762e-27	-5.49089e-10	-1.50191
29250672	chr12:29250672:A:G	5.14729e-27	-5.49089e-10	-0.821873
29250828	chr12:29250828:C:A	2.25503e-25	-5.49089e-10	2.95799
29251303	chr12:29251303:C:T	1.36778e-27	-2.14715	-4.93028e-10
29251414	chr12:29251414:G:A	1.75862e-27	-2.00776	0.111949
29251469	chr12:29251469:T:C	1.04046e-26	-5.49089e-10	-0.118097
29251491	chr12:29251491:G:T	2.41665e-12	31.686	1.27481
29251978	chr12:29251978:A:G	1.66276e-25	-5.49089e-10	2.65331
29252046	chr12:29252046:G:C	1.75237e-27	-2.00034	0.100967
29252128	chr12:29252128:G:A	2.5787e-27	-5.49089e-10	-1.51306
29252215	chr12:29252215:T:C	4.61541e-09	32.6574	7.85818
29252677	chr12:29252677:G:A	1.71089e-26	-5.49089e-10	0.379253
29252691	chr12:29252691:C:T	2.54871e-19	12.3282	4.56776
29252992	chr12:29252992:C:T	2.74433e-25	4.04719	-0.892829
29253144	chr12:29253144:G:A	5.56686e-14	25.1662	4.0239
29253555	chr12:29253555:G:T	3.28083e-09	32.352	7.82227
29253828	chr12:29253828:G:C	2.98184e-18	12.8541	6.50135
29254305	chr12:29254305:GAAAT:G	2.05049e-26	1.95078	-1.39046
29254359	chr12:29254359:T:A	4.46632e-27	-0.963779	-4.93028e-10
29254470	chr12:29254470:G:T	1.35395e-27	-2.15732	-4.93028e-10
29254657	chr12:29254657:A:G	6.71129e-27	-5.49089e-10	-0.556553
29255006	chr12:29255006:G:C	1.98315e-18	12.7421	6.20555
29255074	chr12:29255074:C:G	2.51778e-20	12.2034	2.37776
29255301	chr12:29255301:C:T	2.59311e-27	-5.49089e-10	-1.50749
29255447	chr12:29255447:G:A	2.86807e-12	31.7237	1.40841
29255759	chr12:29255759:G:A	2.09715e-09	33.4208	6.30601
29255839	chr12:29255839:T:G	9.14713e-27	0.758127	-1.00503
29255847	chr12:29255847:C:T	8.30739e-12	32.201	1.99462
29255924	chr12:29255924:C:T	3.32243e-27	-5.49089e-10	-1.25965
29255925	chr12:29255925:G:A	1.79776e-16	23.3224	0.132253
29255961	chr12:29255961:C:T	2.97521e-25	4.68695	-1.45181
29256134	chr12:29256134:A:G	2.99453e-25	4.6885	-1.44689
29256425	chr12:29256425:C:T	2.63045e-27	-5.49089e-10	-1.49319
29256652	chr12:29256652:C:T	2.77894e-27	-5.49089e-10	-1.43827
29256701	chr12:29256701:C:T	8.31967e-12	32.2002	1.99681
29256734	chr12:29256734:G:A	2.34011e-09	33.5451	6.29131
29256803	chr12:29256803:G:T	7.34893e-27	-5.49089e-10	-0.465789
29256966	chr12:29256966:A:T	3.03215e-25	4.71019	-1.45609
29256968	chr12:29256968:C:T	2.72756e-27	-5.49089e-10	-1.45693
29256969	chr12:29256969:G:A	2.59097e-25	4.58573	-1.48887
29257038	chr12:29257038:C:T	1.30964e-26	-5.49089e-10	0.111993
29257066	chr12:29257066:A:C	1.13107e-18	12.2325	6.15355
29257368	chr12:29257368:T:C	2.57523e-27	-5.49089e-10	-1.5144
29257373	chr12:29257373:C:A	3.02967e-27	-5.49089e-10	-1.35189
29257458	chr12:29257458:T:C	1.97714e-27	-1.77869	-4.93028e-10
29257462	chr12:29257462:C:T	2.6376e-27	-5.49089e-10	-1.49048
29257466	chr12:29257466:C:T	8.7538e-25	5.32541	-1.0111
29257521	chr12:29257521:C:T	2.71832e-27	-5.49089e-10	-1.46033
29257545	chr12:29257545:C:T	2.57855e-27	-5.49089e-10	-1.51312
29257626	chr12:29257626:C:T	9.19404e-19	12.0661	6.11284
29257761	chr12:29257761:G:A	2.63065e-27	-5.49089e-10	-1.49311
29257838	chr12:29257838:G:A	1.96921e-27	-1.99864	0.215927
29257840	chr12:29257840:G:A	2.81054e-25	4.6366	-1.45839
29257901	chr12:29257901:C:T	7.07385e-26	3.17032	-1.37168
29257920	chr12:29257920:C:T	3.05283e-25	4.70986	-1.44896
29258015	chr12:29258015:A:G	1.81706e-27	-2.02094	0.157814
29258268	chr12:29258268:T:C	7.47908e-26	3.24375	-1.38939
29258310	chr12:29258310:G:A	2.57752e-27	-5.49089e-10	-1.51351
29258765	chr12:29258765:C:T	2.48903e-09	33.5253	6.37281
29258881	chr12:29258881:A:G	1.15104e-18	12.1984	6.20523
29259148	chr12:29259148:A:T	1.02344e-26	-5.49089e-10	-0.134589
29259303	chr12:29259303:T:C	5.74977e-27	-5.49089e-10	-0.711183
29259367	chr12:29259367:C:G	4.61527e-27	-0.930973	-4.93028e-10
29259615	chr12:29259615:C:G	2.68224e-27	-5.49089e-10	-1.47369
29259743	chr12:29259743:A:G	1.06548e-18	12.2815	6.04487
29259817	chr12:29259817:A:G	1.7357e-27	-2.05441	0.145483
29259833	chr12:29259833:C:T	2.62316e-27	-5.49089e-10	-1.49596
29259843	chr12:29259843:T:A	3.15169e-25	4.74074	-1.44798
29260314	chr12:29260314:C:T	2.06106e-26	0.565462	-4.93028e-10
29260371	chr12:29260371:A:T	1.66178e-25	2.65272	-4.93028e-10
29260537	chr12:29260537:G:A	3.03507e-27	-5.49089e-10	-1.35011
29260541	chr12:29260541:T:C	8.83338e-25	5.33487	-1.0115
29260560	chr12:29260560:G:A	8.70382e-20	12.1578	3.66374
29260617	chr12:29260617:A:G	2.61024e-27	-5.49089e-10	-1.5009
29260900	chr12:29260900:C:A	2.57798e-27	-5.49089e-10	-1.51334
29261084	chr12:29261084:A:G	3.1966e-27	-5.49089e-10	-1.29826
29261221	chr12:29261221:T:A	3.11631e-25	4.7288	-1.44733
29261278	chr12:29261278:G:A	2.43538e-09	33.5785	6.29777
29261299	chr12:29261299:G:A	1.34769e-11	32.6608	2.0186
29261424	chr12:29261424:C:A	7.06952e-26	3.13498	-1.33694
29261584	chr12:29261584:A:G	6.63229e-27	-5.49089e-10	-0.568393
29261954	chr12:29261954:T:C	3.91509e-27	-5.49089e-10	-1.09551
29262347	chr12:29262347:A:T	4.33777e-12	32.2172	1.32863
29262499	chr12:29262499:G:A	1.021e-26	-5.49089e-10	-0.136974
29262561	chr12:29262561:C:T	2.62768e-27	-5.49089e-10	-1.49424
29262863	chr12:29262863:G:A	1.07627e-19	11.8031	4.23069
29262996	chr12:29262996:C:T	2.94069e-25	4.67689	-1.45342
29263133	chr12:29263133:G:GC	5.24023e-27	-5.49089e-10	-0.803978
29263297	chr12:29263297:A:G	1.15943e-18	12.1811	6.22979
29263481	chr12:29263481:G:A	5.03753e-26	-5.49089e-10	1.45916
29263708	chr12:29263708:T:C	1.77056e-27	-2.0265	0.137451
29264148	chr12:29264148:G:A	1.83358e-25	-5.49089e-10	2.7511
29264237	chr12:29264237:G:A	8.35956e-19	12.1799	5.90383
29264384	chr12:29264384:G:A	1.26532e-26	-5.49089e-10	0.0775676
29264495	chr12:29264495:C:T	3.06991e-25	4.69845	-1.43197
29264843	chr12:29264843:G:A	1.19028e-19	11.8526	4.28193
29264919	chr12:29264919:C:T	2.57913e-27	-5.49089e-10	-1.51289
29265342	chr12:29265342:G:A	4.90162e-27	-0.870777	-4.93028e-10
29265408	chr12:29265408:C:T	7.49566e-27	-5.49089e-10	-0.44602
29265457	chr12:29265457:G:A	8.03652e-26	1.92624	-4.93028e-10
29265660	chr12:29265660:C:G	7.7169e-25	-5.49089e-10	4.18824
29265969	chr12:29265969:T:C	1.26539e-20	11.5842	2.30895
29266150	chr12:29266150:C:A	3.41217e-27	-5.49089e-10	-1.23299
29266228	chr12:29266228:A:T	1.1858e-18	12.213	6.22037
29266527	chr12:29266527:G:A	1.01859e-12	31.3076	0.789206
29267121	chr12:29267121:T:G	1.40769e-11	32.729	1.99394
29267152	chr12:29267152:T:C	2.94338e-25	4.6744	-1.45002
29267323	chr12:29267323:G:A	9.74684e-27	-5.49089e-10	-0.1834
29267427	chr12:29267427:CTG:C	9.83315e-27	-5.49089e-10	-0.174585
29267465	chr12:29267465:C:T	2.10274e-09	33.4449	6.28457
29267675	chr12:29267675:A:T	2.7104e-09	33.6909	6.29237
29267895	chr12:29267895:A:G	6.96714e-27	-5.49089e-10	-0.519139
29268413	chr12:29268413:A:G	1.16929e-11	32.4806	2.05685
29268801	chr12:29268801:C:T	2.58442e-27	-5.49089e-10	-1.51084
29268833	chr12:29268833:A:T	2.63791e-27	-5.49089e-10	-1.49036
29269026	chr12:29269026:T:C	2.57543e-27	-5.49089e-10	-1.51433
29269262	chr12:29269262:G:A	2.57913e-27	-5.49089e-10	-1.51289
29269416	chr12:29269416:A:G	3.24106e-25	4.76062	-1.4399
29269725	chr12:29269725:G:A	2.77957e-25	4.60697	-1.43985
29269829	chr12:29269829:A:T	7.05707e-25	5.54944	-1.45059
29269831	chr12:29269831:A:G	1.19566e-11	32.4851	2.07466
29270119	chr12:29270119:C:G	3.13216e-25	4.73236	-1.44581
29270282	chr12:29270282:C:T	2.59394e-27	-5.49089e-10	-1.50717
29270650	chr12:29270650:A:G	1.5657e-11	32.8244	2.00498
29271046	chr12:29271046:G:A	1.53849e-27	-2.10751	0.0779671
29271202	chr12:29271202:A:G	1.05157e-24	5.50068	-1.00298
29271275	chr12:29271275:T:C	3.42656e-27	-5.49089e-10	-1.22879
29271722	chr12:29271722:G:A	2.63249e-27	-5.49089e-10	-1.49241
29272188	chr12:29272188:G:T	1.88774e-27	-2.09031	0.265345
29272237	chr12:29272237:T:C	3.71886e-27	-5.49089e-10	-1.14693
29272251	chr12:29272251:G:A	2.63319e-27	-5.49089e-10	-1.49215
29272278	chr12:29272278:T:C	1.47997e-11	32.9969	1.77616
29272356	chr12:29272356:G:C	7.01451e-25	5.10247	-1.00966
29273072	chr12:29273072:T:C	3.02378e-15	24.4791	1.79809
29273171	chr12:29273171:A:G	1.75195e-27	-2.17177	0.272157
29273194	chr12:29273194:A:T	6.80267e-27	-5.49089e-10	-0.543028
29273454	chr12:29273454:C:T	2.15095e-13	30.0646	0.477153
29273598	chr12:29273598:A:C	2.6154e-27	-5.49089e-10	-1.49893
29273699	chr12:29273699:A:G	5.68811e-26	2.97528	-1.39466
29273760	chr12:29273760:T:C	8.12639e-15	24.8551	2.4107
29274507	chr12:29274507:T:C	5.0832e-27	-5.49089e-10	-0.834402
29274534	chr12:29274534:C:T	4.1902e-09	34.4691	5.9498
29274829	chr12:29274829:GC:G	1.88292e-27	-1.22895	-0.598566
29274850	chr12:29274850:C:T	9.53508e-19	13.4987	4.71658
29274929	chr12:29274929:G:A	2.13894e-27	-2.25631	0.556277
29275026	chr12:29275026:A:G	4.89426e-26	-5.49089e-10	1.4303
29275074	chr12:29275074:C:T	2.60971e-27	-1.11675	-0.384352
29275151	chr12:29275151:G:C	1.32273e-27	-2.31752	0.136874
29275217	chr12:29275217:G:A	2.64778e-27	-5.49089e-10	-1.48662
29275242	chr12:29275242:A:G	5.80805e-08	36.8071	6.2409
29275442	chr12:29275442:C:T	1.83853e-27	-1.3395	-0.511877
29275489	chr12:29275489:G:T	2.21335e-27	-1.25417	-0.411662
29276018	chr12:29276018:G:T	2.58046e-27	-5.49089e-10	-1.51238
29276167	chr12:29276167:C:T	2.57366e-27	-5.49089e-10	-1.51502
29276457	chr12:29276457:T:G	6.74069e-27	-5.49089e-10	-0.552181
29276797	chr12:29276797:A:C	2.82084e-27	-5.49089e-10	-1.42331
29277172	chr12:29277172:T:A	3.13134e-27	-1.31888	-4.93028e-10
29277213	chr12:29277213:T:C	2.71965e-11	33.3794	2.00209
29277291	chr12:29277291:T:C	9.68872e-27	-5.49089e-10	-0.189381
29277302	chr12:29277302:C:A	3.66352e-14	26.1672	2.60449
29277358	chr12:29277358:C:T	1.2942e-27	-2.20245	-4.93028e-10
29277746	chr12:29277746:A:T	6.62888e-27	-5.49089e-10	-0.568908
29277961	chr12:29277961:G:T	4.54057e-25	5.06122	-1.40334
29278321	chr12:29278321:C:A	5.99329e-22	10.6598	0.18338
29278432	chr12:29278432:C:T	1.35175e-18	14.0751	4.48925
29278843	chr12:29278843:A:G	7.30409e-27	-5.49089e-10	-0.471909
29278869	chr12:29278869:C:T	8.37734e-27	-0.334814	-4.93028e-10
29279548	chr12:29279548:C:T	1.96159e-27	-1.32978	-0.456814
29279619	chr12:29279619:C:G	4.70173e-27	-0.912413	-4.93028e-10
29279979	chr12:29279979:G:C	1.28359e-18	14.0166	4.49596
29280171	chr12:29280171:T:C	2.58482e-27	-5.49089e-10	-1.51069
29281214	chr12:29281214:A:G	4.26328e-08	36.7008	6.03804
29281238	chr12:29281238:TCAAA:T	2.57387e-27	-5.49089e-10	-1.51493
29281401	chr12:29281401:G:T	2.5756e-27	-5.49089e-10	-1.51426
29281717	chr12:29281717:T:C	6.05648e-08	36.9207	6.16923
29281786	chr12:29281786:T:A	2.03387e-27	-1.32246	-0.427944
29281847	chr12:29281847:G:A	2.23104e-26	0.644708	-4.93028e-10
29282065	chr12:29282065:G:C	1.93774e-27	-2.20927	0.410454
29282400	chr12:29282400:C:G	6.16687e-25	4.897	-0.932981
29282547	chr12:29282547:G:A	0.350319	51.3905	7.27008
29282572	chr12:29282572:T:TA	0.386912	51.3767	7.38315
29282682	chr12:29282682:T:C	4.93902e-14	26.3408	2.72959
29282951	chr12:29282951:G:A	1.24718e-26	-5.49089e-10	0.0631254
29282992	chr12:29282992:TC:T	2.5762e-27	-5.49089e-10	-1.51403
29283334	chr12:29283334:A:C	2.57637e-27	-5.49089e-10	-1.51396
29283600	chr12:29283600:TTGAC:T	5.01724e-26	1.51734	-0.0622128
29283651	chr12:29283651:A:T	4.28995e-13	26.7366	4.49553
29283699	chr12:29283699:A:T	2.58753e-27	-5.49089e-10	-1.50964
29283763	chr12:29283763:G:A	1.83582e-26	0.449734	-4.93028e-10
29283810	chr12:29283810:A:C	1.97731e-27	-2.22822	0.449613
29283845	chr12:29283845:A:C	7.69301e-27	-5.49089e-10	-0.420032
29283963	chr12:29283963:A:G	8.82023e-27	-0.283296	-4.93028e-10
29284120	chr12:29284120:G:C	1.2785e-11	33.2108	1.41591
29284284	chr12:29284284:T:C	0.262769	50.9946	7.37835
29284295	chr12:29284295:G:C	2.71844e-27	-5.49089e-10	-1.46029
29284518	chr12:29284518:G:A	1.02275e-26	-5.49089e-10	-0.135265
29284927	chr12:29284927:C:T	2.57431e-27	-5.49089e-10	-1.51476
29284928	chr12:29284928:A:G	4.83774e-28	-2.25251	-0.933975
29284935	chr12:29284935:G:A	2.58341e-27	-5.49089e-10	-1.51123
29284939	chr12:29284939:T:G	7.49705e-27	-0.445834	-4.93028e-10
29284943	chr12:29284943:G:A	7.65063e-27	-5.49089e-10	-0.425556
29284958	chr12:29284958:T:C	2.75408e-27	-0.886712	-0.560549
29284962	chr12:29284962:C:T	7.96803e-27	0.958094	-1.343
29285089	chr12:29285089:C:T	7.56041e-27	-5.49089e-10	-0.437418
29285747	chr12:29285747:C:T	2.57579e-27	-5.49089e-10	-1.51419
29285769	chr12:29285769:A:AT	2.59198e-27	-5.49089e-10	-1.50792
29285864	chr12:29285864:A:G	8.66967e-27	-0.300513	-4.93028e-10
29286039	chr12:29286039:G:A	2.88603e-27	-5.49089e-10	-1.40046
29286192	chr12:29286192:C:T	2.61893e-27	-5.49089e-10	-1.49758
29286286	chr12:29286286:T:C	2.62948e-27	-5.49089e-10	-1.49356
29286560	chr12:29286560:C:T	5.23379e-26	1.49738	-4.93028e-10
29286655	chr12:29286655:C:A	4.2516e-14	26.2063	2.71424
29286833	chr12:29286833:T:C	6.72477e-27	-5.49089e-10	-0.554546
29287150	chr12:29287150:G:T	3.47031e-11	33.4744	2.15085
29287179	chr12:29287179:A:C	5.68526e-26	1.58012	-4.93028e-10
29287303	chr12:29287303:C:T	1.18567e-20	14.4584	-0.630309
29287563	chr12:29287563:A:G	2.95632e-27	-5.49089e-10	-1.3764
29287772	chr12:29287772:C:T	4.78421e-25	5.11189	-1.40175
29288878	chr12:29288878:C:G	2.57461e-27	-5.49089e-10	-1.51465
29289188	chr12:29289188:AC:A	2.57414e-27	-5.49089e-10	-1.51483
29289205	chr12:29289205:T:A	4.00672e-14	26.0933	2.76792
29289267	chr12:29289267:G:A	7.57145e-27	-5.49089e-10	-0.435958
29289296	chr12:29289296:C:T	1.48554e-09	38.3996	0.982404
29289390	chr12:29289390:C:T	2.57535e-27	-5.49089e-10	-1.51436
29289399	chr12:29289399:A:T	5.37324e-25	5.22883	-1.40257
29289438	chr12:29289438:C:T	2.58312e-27	-5.49089e-10	-1.51134
29289477	chr12:29289477:C:T	2.74526e-27	-5.49089e-10	-1.45047
29289965	chr12:29289965:C:T	2.58375e-27	-5.49089e-10	-1.5111
29290072	chr12:29290072:C:A	7.1363e-27	-5.49089e-10	-0.49515
29290095	chr12:29290095:T:C	6.69433e-27	-5.49089e-10	-0.559083
29290263	chr12:29290263:T:C	8.69678e-21	14.1696	-0.651471
29290266	chr12:29290266:C:T	4.99007e-26	1.44969	-4.93028e-10
29290806	chr12:29290806:A:G	9.53977e-27	-0.204874	-4.93028e-10
29291070	chr12:29291070:A:T	2.60417e-27	-5.49089e-10	-1.50323
29291087	chr12:29291087:A:G	3.05082e-20	14.8486	-0.0754051
29291295	chr12:29291295:T:C	6.72495e-27	-5.49089e-10	-0.554519
29291351	chr12:29291351:G:A	3.05848e-20	14.8596	-0.083968
29291647	chr12:29291647:T:G	8.80807e-27	-0.284675	-4.93028e-10
29291794	chr12:29291794:T:C	2.88572e-28	-2.26594	-1.43722
29292236	chr12:29292236:C:T	4.53156e-14	26.2889	2.69545
29292314	chr12:29292314:A:T	2.64629e-27	-5.49089e-10	-1.48718
29292361	chr12:29292361:T:C	2.84419e-28	-2.27305	-1.4446
29292489	chr12:29292489:G:T	4.09189e-11	33.684	2.10601
29292597	chr12:29292597:T:C	8.66053e-21	14.1216	-0.607678
29293110	chr12:29293110:C:G	3.78633e-27	-5.49089e-10	-1.12895
29293213	chr12:29293213:A:T	7.8698e-27	-0.397311	-4.93028e-10
29293741	chr12:29293741:C:A	2.93556e-28	-2.24633	-1.4397
29293762	chr12:29293762:T:C	2.90005e-28	-2.26178	-1.43642
29293911	chr12:29293911:A:G	5.75497e-26	1.23885	0.353452
29294264	chr12:29294264:G:A	3.32874e-27	-5.49089e-10	-1.25775
29294364	chr12:29294364:G:T	2.59416e-27	-5.49089e-10	-1.50708
29294570	chr12:29294570:A:T	6.83281e-25	4.91324	-0.846675
29295043	chr12:29295043:C:T	4.68074e-26	-5.49089e-10	1.3857
29295157	chr12:29295157:C:T	9.98818e-27	-5.49089e-10	-0.158941
29295278	chr12:29295278:T:C	8.97548e-27	-5.49089e-10	-0.265847
29295528	chr12:29295528:C:G	3.01883e-27	-5.49089e-10	-1.35547
29295671	chr12:29295671:A:G	2.59033e-27	-5.49089e-10	-1.50856
29295703	chr12:29295703:C:T	1.00464e-26	-5.49089e-10	-0.15313
29295748	chr12:29295748:T:C	2.58265e-27	-5.49089e-10	-1.51153
29295928	chr12:29295928:C:T	7.72204e-27	-5.49089e-10	-0.416265
29296072	chr12:29296072:A:T	4.06916e-21	14.124	-1.3654
29296112	chr12:29296112:A:G	2.88979e-27	-5.49089e-10	-1.39916
29296147	chr12:29296147:C:T	7.04938e-27	-5.49089e-10	-0.507404
29297620	chr12:29297620:C:A	6.24576e-11	33.9494	2.26353
29298318	chr12:29298318:T:C	2.57643e-27	-5.49089e-10	-1.51394
29298446	chr12:29298446:T:G	2.81265e-21	13.7467	-1.35738
29298600	chr12:29298600:G:C	2.75397e-27	-5.49089e-10	-1.4473
29298788	chr12:29298788:G:A	3.31625e-11	33.4351	2.14473
29299247	chr12:29299247:A:G	1.92124e-26	-5.49089e-10	0.495211
29299292	chr12:29299292:G:A	1.01133e-26	-0.146494	-4.93028e-10
29299480	chr12:29299480:T:C	3.09804e-21	13.8283	-1.34234
29299606	chr12:29299606:G:C	9.80753e-27	-0.177193	-4.93028e-10
29299800	chr12:29299800:ACT:A	3.09469e-21	13.8251	-1.34027
29299841	chr12:29299841:C:T	3.29244e-21	13.8871	-1.34026
29300407	chr12:29300407:A:C	1.18878e-26	-5.49089e-10	0.0151726
29300704	chr12:29300704:A:G	9.18169e-27	-5.49089e-10	-0.243132
29300845	chr12:29300845:G:A	5.32507e-11	33.7663	2.28718
29301080	chr12:29301080:C:G	3.41432e-27	-5.49089e-10	-1.23237
29301176	chr12:29301176:G:T	1.08171e-13	26.7837	3.07068
29301667	chr12:29301667:T:A	2.7457e-27	-5.49089e-10	-1.45031
29301823	chr12:29301823:A:G	1.44422e-25	-5.49089e-10	2.5124
29301871	chr12:29301871:A:G	8.42352e-27	-0.329316	-4.93028e-10
29302397	chr12:29302397:G:A	1.00699e-26	-5.49089e-10	-0.150789
29302458	chr12:29302458:C:T	6.45888e-11	33.9194	2.3271
29302563	chr12:29302563:G:A	1.57012e-27	-1.55673	-0.452456
29303542	chr12:29303542:G:A	6.20694e-27	-5.49089e-10	-0.634675
29303562	chr12:29303562:T:C	7.72745e-12	33.4448	0.678459
29303923	chr12:29303923:A:G	1.27804e-27	-0.747139	-1.46787
29304582	chr12:29304582:T:C	9.32569e-27	-5.49089e-10	-0.227571
29304617	chr12:29304617:A:T	8.03401e-12	33.4525	0.709657
29304743	chr12:29304743:A:T	2.57822e-27	-5.49089e-10	-1.51324
29305623	chr12:29305623:A:G	7.60151e-25	5.00694	-0.833761
29305848	chr12:29305848:A:C	7.87279e-26	3.25452	-1.34887
29306212	chr12:29306212:A:G	2.9147e-27	-5.49089e-10	-1.39058
29306357	chr12:29306357:G:A	2.53307e-12	32.8096	0.198244
29306799	chr12:29306799:G:A	9.26055e-12	33.6227	0.681501
29307345	chr12:29307345:G:A	7.69684e-25	5.00066	-0.815024
29307475	chr12:29307475:TG:T	7.73227e-26	3.24807	-1.36042
29307642	chr12:29307642:TTACTC:T	3.34522e-27	-5.49089e-10	-1.25281
29307970	chr12:29307970:A:G	4.91075e-27	-0.868916	-4.93028e-10
29308148	chr12:29308148:T:C	8.41877e-27	-0.32988	-4.93028e-10
29308639	chr12:29308639:T:C	1.30381e-16	20.6025	2.53084
29308959	chr12:29308959:A:G	8.67639e-27	-5.49089e-10	-0.299738
29308982	chr12:29308982:A:T	7.99265e-27	-0.381821	-4.93028e-10
29309389	chr12:29309389:C:A	9.51636e-27	-5.49089e-10	-0.207332
29309433	chr12:29309433:G:A	4.23509e-27	-5.49089e-10	-1.01694
29309492	chr12:29309492:G:C	2.58022e-27	-5.49089e-10	-1.51247
29309647	chr12:29309647:T:C	8.15327e-27	-0.361925	-4.93028e-10
29309664	chr12:29309664:C:T	2.58584e-27	-5.49089e-10	-1.51029
29309811	chr12:29309811:C:T	5.51402e-11	33.8094	2.27887
29310069	chr12:29310069:G:A	2.62592e-27	-5.49089e-10	-1.49491
29310146	chr12:29310146:T:TG	9.39427e-27	-5.49089e-10	-0.220244
29311422	chr12:29311422:A:G	1.01332e-26	-5.49089e-10	-0.144529
29311526	chr12:29311526:C:T	1.6665e-26	-5.49089e-10	0.352967
29311769	chr12:29311769:GC:G	3.45671e-27	-5.49089e-10	-1.22003
29312265	chr12:29312265:T:A	9.20954e-27	-5.49089e-10	-0.240103
29312656	chr12:29312656:C:A	9.42593e-27	-5.49089e-10	-0.21688
29313987	chr12:29313987:T:G	7.94541e-27	-5.49089e-10	-0.38775
29314536	chr12:29314536:G:A	4.89621e-27	-0.871883	-4.93028e-10
29314736	chr12:29314736:C:T	8.21457e-12	33.5112	0.673181
29314992	chr12:29314992:A:G	2.86052e-27	-5.49089e-10	-1.40934
29315142	chr12:29315142:T:C	6.81623e-27	-5.49089e-10	-0.541037
29315680	chr12:29315680:G:A	3.4728e-27	-5.49089e-10	-1.21538
29315751	chr12:29315751:A:G	1.43723e-16	20.4991	2.73173
29315957	chr12:29315957:AACC:A	3.90083e-27	-5.49089e-10	-1.09915
29315962	chr12:29315962:A:AGT	3.86634e-27	-5.49089e-10	-1.10803
29316054	chr12:29316054:C:T	3.7055e-14	26.195	2.58811
29316058	chr12:29316058:T:A	3.41217e-27	-5.49089e-10	-1.23299
29316310	chr12:29316310:G:T	3.30903e-27	-5.49089e-10	-1.26369
29316600	chr12:29316600:G:A	3.10276e-27	-5.49089e-10	-1.32805
29317004	chr12:29317004:G:A	3.64202e-27	-1.16781	-4.93028e-10
29317333	chr12:29317333:T:G	8.93882e-17	20.0934	2.66256
29318199	chr12:29318199:A:C	1.208e-16	20.3428	2.71427
29318288	chr12:29318288:T:C	8.23247e-26	3.3706	-1.42027
29318543	chr12:29318543:T:C	2.79004e-26	0.868298	-4.93028e-10
29318564	chr12:29318564:A:G	6.81466e-27	-5.49089e-10	-0.541267
29318806	chr12:29318806:A:C	2.57736e-27	-5.49089e-10	-1.51358
29319065	chr12:29319065:A:C	1.0426e-14	25.4917	2.02325
29319096	chr12:29319096:T:C	8.15354e-26	3.30856	-1.36787
29319135	chr12:29319135:C:T	3.22389e-11	34.1298	1.42184
29319140	chr12:29319140:G:A	1.62898e-27	-1.57442	-0.397971
29319522	chr12:29319522:T:C	3.47087e-27	-5.49089e-10	-1.21594
29319705	chr12:29319705:T:C	9.57108e-27	-5.49089e-10	-0.201598
29319943	chr12:29319943:T:C	3.8344e-11	33.6986	2.02644
29320175	chr12:29320175:A:C	8.20221e-12	33.5817	0.601183
29320683	chr12:29320683:T:G	3.07444e-27	-1.33722	-4.93028e-10
29320728	chr12:29320728:G:A	1.20945e-27	-0.805918	-1.46426
29321177	chr12:29321177:C:T	8.07583e-12	33.5098	0.65752
29321188	chr12:29321188:C:T	1.84839e-27	-1.99805	0.152017
29321200	chr12:29321200:C:T	1.62608e-27	-2.02688	0.0527101
29321323	chr12:29321323:C:G	1.13934e-11	33.8742	0.63727
29321363	chr12:29321363:A:T	4.63633e-27	-5.49089e-10	-0.92642
29321375	chr12:29321375:A:G	2.57695e-27	-5.49089e-10	-1.51374
29321429	chr12:29321429:A:T	1.01443e-26	-5.49089e-10	-0.143428
29321658	chr12:29321658:AAAG:A	2.57386e-27	-5.49089e-10	-1.51494
29321686	chr12:29321686:T:C	2.68208e-27	-5.49089e-10	-1.47375
29321760	chr12:29321760:C:T	3.55443e-27	-5.49089e-10	-1.19215
29322099	chr12:29322099:G:A	2.59377e-27	-5.49089e-10	-1.50723
29322331	chr12:29322331:T:C	3.21214e-27	-5.49089e-10	-1.29341
29322413	chr12:29322413:C:G	9.20954e-27	-5.49089e-10	-0.240103
29322473	chr12:29322473:G:A	1.00918e-26	-5.49089e-10	-0.148619
29322918	chr12:29322918:G:A	7.63373e-27	-0.427766	-4.93028e-10
29323066	chr12:29323066:C:T	3.27707e-27	-5.49089e-10	-1.27339
29323167	chr12:29323167:G:A	7.194e-26	3.19462	-1.37913
29323455	chr12:29323455:T:C	9.16046e-27	-5.49089e-10	-0.245448
29323568	chr12:29323568:G:A	1.33828e-16	20.4152	2.74428
29323753	chr12:29323753:C:A	1.14269e-27	-2.32696	-4.93028e-10
29323872	chr12:29323872:C:T	6.52686e-11	33.9859	2.27107
29323873	chr12:29323873:G:A	9.75293e-27	-5.49089e-10	-0.182775
29324092	chr12:29324092:G:A	1.17448e-27	-2.29952	-4.93028e-10
29324292	chr12:29324292:G:A	1.15693e-26	-0.0119911	-4.93028e-10
29324572	chr12:29324572:A:G	7.07878e-26	3.22774	-1.42839
29324809	chr12:29324809:G:A	4.9888e-12	33.167	0.518581
29324998	chr12:29324998:GA:G	3.89807e-12	32.8986	0.540321
29325081	chr12:29325081:A:G	1.70808e-27	-1.58231	-0.34267
29325096	chr12:29325096:A:G	4.41632e-12	33.0126	0.551164
29325135	chr12:29325135:G:T	6.53141e-27	-5.49089e-10	-0.583721
29325136	chr12:29325136:A:C	8.04591e-27	-0.37518	-4.93028e-10
29325167	chr12:29325167:T:C	9.95565e-27	-5.49089e-10	-0.162203
29325862	chr12:29325862:C:T	1.03457e-11	33.7358	0.679208
29325967	chr12:29325967:G:A	2.03225e-27	-2.19702	0.445822
29326288	chr12:29326288:A:G	1.36461e-16	20.4258	2.75312
29326449	chr12:29326449:A:C	2.67499e-27	-5.49089e-10	-1.4764
29326523	chr12:29326523:A:T	9.3689e-27	-5.49089e-10	-0.222948
29326578	chr12:29326578:G:A	3.70009e-25	4.9407	-1.48752
29326616	chr12:29326616:G:A	8.33085e-27	-0.340378	-4.93028e-10
29326777	chr12:29326777:A:C	6.04903e-12	33.4203	0.458024
29327241	chr12:29327241:A:G	6.83377e-27	-5.49089e-10	-0.538467
29327293	chr12:29327293:A:T	8.83104e-27	-0.28207	-4.93028e-10
29327486	chr12:29327486:C:T	2.22466e-11	33.5411	1.63953
29327835	chr12:29327835:C:T	1.84044e-25	-5.49089e-10	2.75483
29327983	chr12:29327983:G:A	2.11773e-27	-2.18185	0.471848
29328035	chr12:29328035:A:G	2.97115e-27	-5.49089e-10	-1.37139
29328156	chr12:29328156:G:A	7.86714e-12	33.6274	0.513695
29328161	chr12:29328161:T:C	9.63569e-27	-5.49089e-10	-0.19487
29329073	chr12:29329073:C:A	1.03928e-14	25.6474	1.86443
29329388	chr12:29329388:A:C	2.57398e-27	-5.49089e-10	-1.51489
29330149	chr12:29330149:C:T	9.32142e-25	5.21365	-0.83651
29330256	chr12:29330256:G:A	8.35855e-27	-0.337059	-4.93028e-10
29331030	chr12:29331030:T:G	5.3342e-11	33.634	2.42112
29331146	chr12:29331146:A:C	1.22216e-16	20.51	2.55875
29331551	chr12:29331551:C:T	8.30281e-26	3.32148	-1.36265
29331656	chr12:29331656:A:C	1.12542e-27	-2.34219	-4.93028e-10
29331911	chr12:29331911:C:T	6.92415e-27	-5.49089e-10	-0.525328
29332092	chr12:29332092:A:G	1.14107e-26	-5.49089e-10	-0.0257955
29332191	chr12:29332191:G:A	1.0561e-26	1.09566	-1.19884
29332509	chr12:29332509:G:GTCACTCA	2.58066e-27	-5.49089e-10	-1.5123
29332516	chr12:29332516:G:A	8.35468e-17	20.0374	2.65097
29332553	chr12:29332553:G:A	3.00375e-27	-5.49089e-10	-1.36048
29332791	chr12:29332791:A:G	4.12732e-27	-5.49089e-10	-1.04271
29332904	chr12:29332904:A:G	3.32348e-27	-5.49089e-10	-1.25933
29333296	chr12:29333296:T:C	4.1847e-27	-5.49089e-10	-1.02891
29333482	chr12:29333482:C:T	2.25225e-25	-5.49089e-10	2.95675
29333812	chr12:29333812:T:C	3.44204e-22	10.7808	-0.49212
29334045	chr12:29334045:C:T	1.51231e-27	-2.04671	-4.93028e-10
29334174	chr12:29334174:A:G	5.16425e-27	-0.818583	-4.93028e-10
29334481	chr12:29334481:T:C	2.87969e-27	-5.49089e-10	-1.40266
29334753	chr12:29334753:T:G	6.93444e-26	3.1848	-1.40606
29336071	chr12:29336071:A:G	1.39977e-27	-2.12403	-4.93028e-10
29336225	chr12:29336225:C:CAACT	2.76457e-28	-2.23546	-1.51059
29336297	chr12:29336297:T:C	3.64422e-27	-5.49089e-10	-1.1672
29336304	chr12:29336304:CAA:C	3.7013e-27	-5.49089e-10	-1.15166
29336631	chr12:29336631:C:T	5.46838e-28	-1.56757	-1.49638
29337150	chr12:29337150:T:C	6.85835e-27	-5.49089e-10	-0.534877
29337274	chr12:29337274:A:C	2.82742e-27	-5.49089e-10	-1.42098
29337992	chr12:29337992:T:C	2.41061e-27	-1.99828	0.417818
29338045	chr12:29338045:G:A	2.57571e-27	-5.49089e-10	-1.51422
29338321	chr12:29338321:G:T	1.48091e-26	-5.49089e-10	0.234895
29338435	chr12:29338435:G:A	5.71671e-28	-1.50949	-1.51004
29339008	chr12:29339008:C:G	9.17612e-26	3.40563	-1.34678
29339066	chr12:29339066:G:A	3.79919e-27	-5.49089e-10	-1.12556
29339119	chr12:29339119:A:G	2.57381e-27	-5.49089e-10	-1.51496
29339144	chr12:29339144:G:T	1.4243e-25	1.85964	0.638865
29339296	chr12:29339296:C:T	2.7066e-27	-5.49089e-10	-1.46465
29339830	chr12:29339830:T:C	2.58658e-27	-5.49089e-10	-1.51001
29340041	chr12:29340041:A:G	1.00114e-26	-5.49089e-10	-0.156615
29340420	chr12:29340420:G:A	2.65745e-27	-5.49089e-10	-1.48298
29340517	chr12:29340517:T:C	3.61174e-27	-5.49089e-10	-1.17615
29340939	chr12:29340939:C:T	2.64601e-27	-5.49089e-10	-1.48729
29341496	chr12:29341496:A:C	7.86254e-27	-0.398233	-4.93028e-10
29342173	chr12:29342173:G:A	8.03276e-27	-0.376815	-4.93028e-10
29342543	chr12:29342543:T:C	4.61049e-27	-5.49089e-10	-0.93201
29342655	chr12:29342655:T:C	4.0429e-27	-5.49089e-10	-1.06338
29342915	chr12:29342915:T:C	2.84003e-27	-5.49089e-10	-1.41653
29342925	chr12:29342925:C:T	2.65376e-27	-5.49089e-10	-1.48437
29343291	chr12:29343291:G:A	6.78429e-12	32.1964	1.79665
29343628	chr12:29343628:T:C	2.80055e-27	-5.49089e-10	-1.43053
29344058	chr12:29344058:C:T	2.7357e-28	-2.24164	-1.5149
29344573	chr12:29344573:G:A	2.20808e-11	33.495	1.67812
29344757	chr12:29344757:T:A	1.11983e-27	-2.34717	-4.93028e-10
29344768	chr12:29344768:C:G	1.70563e-27	-2.22829	0.301877
29345108	chr12:29345108:C:G	6.81471e-27	-5.49089e-10	-0.54126
29345270	chr12:29345270:T:C	8.17374e-27	-5.49089e-10	-0.359417
29345556	chr12:29345556:A:C	2.90118e-27	-5.49089e-10	-1.39523
29345746	chr12:29345746:G:A	3.08216e-27	-5.49089e-10	-1.33471
29346080	chr12:29346080:A:G	2.59703e-27	-5.49089e-10	-1.50597
29346212	chr12:29346212:AG:A	1.41401e-27	-2.22612	0.112213
29346277	chr12:29346277:T:C	2.24608e-27	-2.20717	0.55601
29346303	chr12:29346303:C:T	5.65959e-26	1.57559	-4.93028e-10
29346309	chr12:29346309:C:T	7.63688e-27	-5.49089e-10	-0.427354
29346395	chr12:29346395:G:A	2.71447e-27	-5.49089e-10	-1.46175
29346645	chr12:29346645:A:G	6.75071e-25	4.93951	-0.885036
29347380	chr12:29347380:G:A	2.68272e-27	-5.49089e-10	-1.47351
29347583	chr12:29347583:G:A	7.94746e-27	-0.387491	-4.93028e-10
29348096	chr12:29348096:T:C	2.77751e-27	-5.49089e-10	-1.43879
29348251	chr12:29348251:AAAAGT:A	8.0689e-27	-5.49089e-10	-0.372327
29348719	chr12:29348719:C:A	2.66566e-27	-5.49089e-10	-1.47989
29348972	chr12:29348972:G:T	2.68793e-27	-5.49089e-10	-1.47157
29348973	chr12:29348973:A:G	7.69072e-28	-1.26034	-1.46257
29349008	chr12:29349008:A:G	3.19221e-25	4.74673	-1.44119
29349303	chr12:29349303:T:C	3.94756e-11	34.0757	1.67838
29349341	chr12:29349341:T:C	9.25352e-27	-5.49089e-10	-0.235339
29350459	chr12:29350459:T:G	3.77351e-27	-5.49089e-10	-1.13234
29350699	chr12:29350699:T:C	3.8372e-25	4.5147	-1.02513
29350743	chr12:29350743:C:T	3.71268e-25	4.50534	-1.04876
29350754	chr12:29350754:G:A	6.62394e-27	-5.49089e-10	-0.569653
29350843	chr12:29350843:C:T	4.78976e-27	-5.49089e-10	-0.893864
29351228	chr12:29351228:C:T	6.62335e-27	-5.49089e-10	-0.569742
29351420	chr12:29351420:C:A	7.23714e-27	-0.481117	-4.93028e-10
29351449	chr12:29351449:G:A	4.24138e-27	0.192551	-1.20801
29351544	chr12:29351544:G:A	5.86309e-25	4.79323	-0.879726
29351621	chr12:29351621:C:T	4.549e-26	0.644543	0.712606
29351623	chr12:29351623:A:G	2.97727e-28	-2.1573	-1.51462
29352248	chr12:29352248:A:G	7.45621e-27	-0.451296	-4.93028e-10
29352358	chr12:29352358:A:G	1.64714e-14	25.651	2.32128
29352757	chr12:29352757:A:G	2.70496e-27	-5.49089e-10	-1.46526
29352784	chr12:29352784:G:A	6.82002e-26	1.7621	-4.93028e-10
29352837	chr12:29352837:T:TA	1.57134e-14	25.6451	2.28006
29353039	chr12:29353039:T:C	2.91652e-27	-5.49089e-10	-1.38995
29353321	chr12:29353321:A:C	6.57695e-28	-1.37345	-1.5059
29353687	chr12:29353687:ACT:A	8.58529e-27	-5.49089e-10	-0.310293
29354352	chr12:29354352:C:T	1.00248e-26	-5.49089e-10	-0.155285
29354485	chr12:29354485:T:C	2.74739e-27	-5.49089e-10	-1.44969
29354701	chr12:29354701:T:C	1.88693e-26	-5.49089e-10	0.477195
29356580	chr12:29356580:A:C	1.59416e-27	-0.530926	-1.46307
29356758	chr12:29356758:CAAAAT:C	4.65427e-27	-0.922559	-4.93028e-10
29356774	chr12:29356774:A:G	1.43638e-26	-5.49089e-10	0.204365
29357213	chr12:29357213:G:A	3.40479e-27	-5.49089e-10	-1.23516
29357232	chr12:29357232:A:C	2.57784e-27	-5.49089e-10	-1.51339
29357297	chr12:29357297:G:A	2.64069e-27	-5.49089e-10	-1.4893
29357388	chr12:29357388:T:C	3.63698e-27	-5.49089e-10	-1.16919
29357436	chr12:29357436:T:G	2.26195e-12	31.4984	1.39622
29357616	chr12:29357616:A:C	2.2899e-26	-5.49089e-10	0.670748
29357756	chr12:29357756:A:G	9.66463e-27	-5.49089e-10	-0.191871
29357928	chr12:29357928:G:A	3.84466e-27	-5.49089e-10	-1.11366
29358153	chr12:29358153:T:G	2.86419e-27	-5.49089e-10	-1.40806
29358465	chr12:29358465:C:A	3.11812e-25	4.47479	-1.19273
29358497	chr12:29358497:G:A	2.78559e-27	-5.49089e-10	-1.43589
29358608	chr12:29358608:G:A	4.72661e-14	26.4565	2.56996
29358665	chr12:29358665:G:A	5.56256e-26	1.0971	0.461196
29359432	chr12:29359432:G:A	6.99544e-27	-5.49089e-10	-0.515085
29360156	chr12:29360156:T:C	6.88301e-27	-5.49089e-10	-0.531288
29360768	chr12:29360768:T:C	3.86629e-27	-5.49089e-10	-1.10805
29360922	chr12:29360922:A:T	9.20663e-27	-5.49089e-10	-0.24042
29361016	chr12:29361016:A:G	7.35054e-28	-1.27894	-1.48921
29361178	chr12:29361178:T:G	3.95231e-27	0.112364	-1.19841
29361768	chr12:29361768:A:T	5.66231e-26	1.57607	-4.93028e-10
29361900	chr12:29361900:C:T	3.33264e-25	4.53245	-1.18386
29362031	chr12:29362031:C:G	6.69506e-28	-1.37404	-1.48752
29362037	chr12:29362037:T:C	9.2755e-27	-5.49089e-10	-0.232967
29362504	chr12:29362504:C:T	7.81716e-27	-5.49089e-10	-0.404022
29362681	chr12:29362681:G:T	3.01839e-27	-5.49089e-10	-1.35562
29362995	chr12:29362995:T:A	1.20466e-27	-2.29687	0.0227259
29363159	chr12:29363159:G:A	5.86677e-25	4.94636	-1.03223
29363679	chr12:29363679:C:T	1.21352e-27	-2.24179	-0.0250256
29364493	chr12:29364493:A:T	4.06628e-27	-5.49089e-10	-1.05761
29364926	chr12:29364926:G:A	3.40984e-27	-5.49089e-10	-1.23368
29365080	chr12:29365080:T:C	4.04016e-27	-5.49089e-10	-1.06406
29365086	chr12:29365086:C:A	3.01958e-27	-5.49089e-10	-1.35522
29365219	chr12:29365219:T:A	1.84285e-26	1.75673	-1.30318
29365497	chr12:29365497:A:G	7.09682e-28	-1.32252	-1.48077
29365895	chr12:29365895:T:C	8.04207e-27	-5.49089e-10	-0.375657
29365938	chr12:29365938:A:G	4.03447e-27	-5.49089e-10	-1.06547
29365979	chr12:29365979:A:C	1.80367e-26	0.432064	-4.93028e-10
29366044	chr12:29366044:C:T	7.99079e-27	-0.382054	-4.93028e-10
29366231	chr12:29366231:A:C	1.01221e-27	-2.26282	-0.18539
29366274	chr12:29366274:C:T	9.2893e-27	-5.49089e-10	-0.23148
29366826	chr12:29366826:G:A	1.18648e-27	-2.28935	-4.93028e-10
29367084	chr12:29367084:A:C	2.96941e-28	-2.17351	-1.50105
29367174	chr12:29367174:C:T	2.75195e-27	-5.49089e-10	-1.44803
29367533	chr12:29367533:T:C	1.66937e-27	-1.9479	-4.93028e-10
29367773	chr12:29367773:T:C	3.02611e-28	-2.16341	-1.49224
29367968	chr12:29367968:T:C	2.94012e-27	-1.38189	-4.93028e-10
29368457	chr12:29368457:T:G	1.20168e-27	-2.27662	-4.93028e-10
29368518	chr12:29368518:T:A	1.73805e-26	1.74007	-1.34506
29369214	chr12:29369214:T:C	2.92996e-27	-5.49089e-10	-1.38535
29369274	chr12:29369274:A:G	4.22719e-27	-5.49089e-10	-1.01881
29371024	chr12:29371024:T:C	2.98887e-28	-2.17238	-1.49566
29371226	chr12:29371226:T:C	5.62807e-25	4.90212	-1.02952
29371499	chr12:29371499:C:T	1.1788e-27	-2.29585	-4.93028e-10
29372156	chr12:29372156:A:G	3.89203e-27	-5.49089e-10	-1.10141
29372198	chr12:29372198:C:T	1.54637e-27	-2.02443	-4.93028e-10
29372457	chr12:29372457:C:A	3.01691e-25	4.4433	-1.19424
29372597	chr12:29372597:T:C	3.30965e-25	4.5254	-1.18374
29372680	chr12:29372680:G:T	6.88184e-27	0.626263	-1.15772
29372683	chr12:29372683:C:A	8.88638e-27	-5.49089e-10	-0.275823
29373262	chr12:29373262:CCAAT:C	6.02491e-27	-0.664442	-4.93028e-10
29373698	chr12:29373698:T:C	5.57149e-27	-5.49089e-10	-0.742682
29373828	chr12:29373828:T:G	6.93759e-28	-1.35126	-1.47471
29374219	chr12:29374219:G:A	2.58365e-27	-5.49089e-10	-1.51114
29374300	chr12:29374300:C:T	3.03598e-27	-5.49089e-10	-1.34981
29374862	chr12:29374862:G:A	2.93133e-27	-5.49089e-10	-1.38489
29375525	chr12:29375525:C:A	1.70222e-26	1.71608	-1.34191
29375662	chr12:29375662:C:T	1.76752e-25	3.98581	-1.2714
29375786	chr12:29375786:G:A	9.9925e-26	-5.49089e-10	2.14408
29375788	chr12:29375788:T:C	4.04408e-27	-5.49089e-10	-1.06309
29376590	chr12:29376590:C:T	6.54652e-28	-1.40014	-1.48385
29376759	chr12:29376759:T:C	2.63444e-27	-1.49167	-4.93028e-10
29376927	chr12:29376927:T:TTG	6.83568e-28	-1.35754	-1.48323
29377531	chr12:29377531:A:G	4.76749e-26	0.779225	0.624835
29377818	chr12:29377818:C:A	1.12018e-27	-2.34685	-4.93028e-10
29377824	chr12:29377824:T:C	4.65035e-26	1.37918	-4.93028e-10
29378894	chr12:29378894:T:C	3.96308e-27	-5.49089e-10	-1.08332
29379033	chr12:29379033:A:G	1.13357e-27	-2.33497	-4.93028e-10
29379212	chr12:29379212:G:A	3.30676e-27	-5.49089e-10	-1.26438
29380137	chr12:29380137:TTCC:T	2.7013e-27	-5.49089e-10	-1.46661
29380354	chr12:29380354:T:C	2.57478e-27	-5.49089e-10	-1.51458
29381087	chr12:29381087:A:G	4.04016e-27	-5.49089e-10	-1.06406
29381091	chr12:29381091:C:T	3.44336e-27	-5.49089e-10	-1.2239
29381559	chr12:29381559:G:A	6.09307e-13	32.7187	-1.13567
29381634	chr12:29381634:T:G	3.83723e-27	-5.49089e-10	-1.11559
29382465	chr12:29382465:G:T	2.6844e-27	-5.49089e-10	-1.47288
29382715	chr12:29382715:T:G	7.63624e-27	-0.427438	-4.93028e-10
29382782	chr12:29382782:A:G	2.5925e-25	4.27837	-1.18092
29383039	chr12:29383039:A:G	3.96576e-27	-5.49089e-10	-1.08265
29383127	chr12:29383127:T:C	3.67182e-14	26.7769	1.99703
29383303	chr12:29383303:C:T	3.96607e-27	-5.49089e-10	-1.08257
29383304	chr12:29383304:G:A	4.85742e-14	27.1269	1.92688
29383392	chr12:29383392:G:A	7.84819e-27	-5.49089e-10	-0.400061
29383451	chr12:29383451:A:T	8.56386e-13	33.1527	-1.22926
29383533	chr12:29383533:G:A	2.5737e-27	-5.49089e-10	-1.515
29383581	chr12:29383581:T:G	3.55897e-27	-5.49089e-10	-1.19087
29383708	chr12:29383708:G:A	4.04123e-27	-5.49089e-10	-1.06379
29384194	chr12:29384194:A:G	9.54999e-27	-5.49089e-10	-0.203804
29384265	chr12:29384265:A:T	2.78632e-27	-5.49089e-10	-1.43562
29384361	chr12:29384361:G:A	1.05398e-12	33.3608	-1.22975
29384476	chr12:29384476:T:C	4.12971e-27	-5.49089e-10	-1.04214
29384504	chr12:29384504:C:T	4.9236e-25	4.77542	-1.03655
29384803	chr12:29384803:C:T	8.14734e-27	-5.49089e-10	-0.362652
29384854	chr12:29384854:A:G	8.70712e-13	33.1811	-1.24113
29385255	chr12:29385255:T:G	2.44403e-27	-2.27017	0.703478
29385336	chr12:29385336:C:T	5.95097e-26	1.23761	0.388181
29385571	chr12:29385571:C:T	3.98855e-27	-5.49089e-10	-1.07692
29385628	chr12:29385628:C:T	8.87735e-15	26.9511	0.403074
29385913	chr12:29385913:C:T	9.17758e-13	33.2299	-1.23731
29386136	chr12:29386136:G:A	5.99471e-14	27.0463	2.21786
29386364	chr12:29386364:CTGCTGGTCCCGAGCCCTG:C	8.17076e-27	-5.49089e-10	-0.359782
29386395	chr12:29386395:G:A	8.20739e-15	26.8986	0.377064
29386468	chr12:29386468:G:A	2.04118e-26	1.812	-1.25623
29386524	chr12:29386524:G:A	5.42699e-26	1.11991	0.413717
29386546	chr12:29386546:G:A	2.44587e-27	-2.2696	0.70366
29386580	chr12:29386580:C:T	9.04531e-13	33.2067	-1.22857
29386948	chr12:29386948:TAATA:T	7.97569e-13	33.1069	-1.25467
29386999	chr12:29386999:G:A	2.87655e-21	13.9152	-1.50342
29387375	chr12:29387375:C:T	7.69107e-27	-5.49089e-10	-0.420284
29387376	chr12:29387376:T:C	7.53454e-15	28.4012	-1.211
29387450	chr12:29387450:ATT:A	8.4909e-15	26.9971	0.312615
29387884	chr12:29387884:A:G	1.03639e-12	33.3636	-1.24946
29387906	chr12:29387906:G:T	8.30186e-15	26.9213	0.365814
29388051	chr12:29388051:C:T	1.31755e-12	33.5989	-1.24465
29388132	chr12:29388132:TTTAATAGGA:T	2.85216e-27	-5.49089e-10	-1.41227
29388290	chr12:29388290:C:G	4.48046e-27	-5.49089e-10	-0.960619
29388368	chr12:29388368:G:A	4.71285e-25	4.75601	-1.06089
29388608	chr12:29388608:A:C	3.97814e-27	-5.49089e-10	-1.07953
29388993	chr12:29388993:G:A	3.0871e-27	-5.49089e-10	-1.33311
29389293	chr12:29389293:G:A	7.48482e-27	-0.447466	-4.93028e-10
29389562	chr12:29389562:C:T	2.57619e-27	-5.49089e-10	-1.51403
29389757	chr12:29389757:C:T	4.57506e-27	-0.939725	-4.93028e-10
29389806	chr12:29389806:C:T	1.19996e-27	-2.26636	-0.0116977
29390850	chr12:29390850:A:T	7.46524e-27	-0.450086	-4.93028e-10
29391214	chr12:29391214:T:C	2.57609e-27	-5.49089e-10	-1.51407
29391433	chr12:29391433:G:A	2.07201e-24	5.66005	-0.484115
29391909	chr12:29391909:T:C	2.21566e-25	4.15748	-1.2171
29392044	chr12:29392044:G:C	3.79794e-18	20.9349	-1.33755
29392581	chr12:29392581:G:A	5.39129e-27	-0.775558	-4.93028e-10
29392662	chr12:29392662:A:G	5.19507e-16	25.9179	-1.4021
29393941	chr12:29393941:G:A	2.13003e-21	12.3696	-0.258325
29394268	chr12:29394268:C:T	1.55589e-26	1.50743	-1.22314
29394874	chr12:29394874:T:C	6.32295e-28	-1.79677	-1.12197
29395277	chr12:29395277:G:A	3.14468e-21	13.584	-1.08317
29395439	chr12:29395439:G:A	3.22049e-27	-5.49089e-10	-1.29081
29395904	chr12:29395904:T:C	2.57743e-27	-5.49089e-10	-1.51355
29396065	chr12:29396065:C:T	6.73143e-19	16.9194	0.947737
29396285	chr12:29396285:A:G	3.97572e-24	7.05628	-1.22866
29396286	chr12:29396286:C:T	2.62138e-27	-5.49089e-10	-1.49664
29396342	chr12:29396342:A:T	2.74986e-27	-5.49089e-10	-1.44879
29396425	chr12:29396425:G:T	1.52031e-23	8.22066	-1.05175
29396895	chr12:29396895:A:AC	2.68093e-27	-5.49089e-10	-1.47418
29397311	chr12:29397311:A:G	5.50244e-21	14.0338	-0.97345
29397450	chr12:29397450:T:C	5.59481e-21	14.0619	-0.984856
29397553	chr12:29397553:T:C	6.05631e-24	7.53221	-1.28369
29397814	chr12:29397814:A:G	6.32721e-27	-5.49089e-10	-0.615484
29397823	chr12:29397823:G:A	1.12845e-27	-2.3395	-4.93028e-10
29398094	chr12:29398094:C:T	4.51185e-27	-5.49089e-10	-0.953637
29398117	chr12:29398117:G:A	1.72622e-26	-5.49089e-10	0.388176
29398176	chr12:29398176:C:T	2.80438e-27	-5.49089e-10	-1.42916
29398464	chr12:29398464:T:C	1.07728e-25	2.21926	-4.93028e-10
29398481	chr12:29398481:C:T	2.92239e-27	-5.49089e-10	-1.38794
29398575	chr12:29398575:A:C	2.61295e-27	-5.49089e-10	-1.49986
29398627	chr12:29398627:A:C	5.6661e-21	14.0633	-0.973662
29398643	chr12:29398643:A:G	5.3649e-28	-2.01432	-1.06873
29398813	chr12:29398813:C:T	9.7386e-26	2.11834	-4.93028e-10
29399633	chr12:29399633:C:T	3.72894e-28	-2.25717	-1.18963
29399961	chr12:29399961:G:A	4.72847e-21	13.8875	-0.978781
29400244	chr12:29400244:A:G	2.69195e-27	-5.49089e-10	-1.47008
29400286	chr12:29400286:T:C	2.57461e-27	-5.49089e-10	-1.51464
29400467	chr12:29400467:G:A	1.20807e-27	-2.27132	-4.93028e-10
29400822	chr12:29400822:A:G	1.15895e-27	-2.31283	-4.93028e-10
29401233	chr12:29401233:C:T	2.57563e-27	-5.49089e-10	-1.51425
29401356	chr12:29401356:A:G	2.62032e-27	-5.49089e-10	-1.49705
29401361	chr12:29401361:A:G	1.66882e-26	-5.49089e-10	0.35436
29401570	chr12:29401570:T:C	5.88814e-26	1.61518	-4.93028e-10
29401624	chr12:29401624:C:T	4.0859e-27	-5.49089e-10	-1.0528
29401910	chr12:29401910:C:G	2.57581e-27	-5.49089e-10	-1.51418
29402242	chr12:29402242:G:GT	2.73997e-27	-5.49089e-10	-1.4524
29402411	chr12:29402411:A:G	3.33542e-27	-5.49089e-10	-1.25575
29402970	chr12:29402970:C:A	3.00488e-26	1.90112	-0.958642
29402986	chr12:29402986:G:A	2.96841e-26	1.86502	-0.934749
29403406	chr12:29403406:C:T	7.13574e-27	0.311452	-0.80668
29403728	chr12:29403728:T:A	2.63441e-27	-5.49089e-10	-1.49168
29403840	chr12:29403840:C:T	3.94682e-26	1.92028	-0.705125
29404090	chr12:29404090:A:C	3.3267e-26	1.95478	-0.910562
29404235	chr12:29404235:G:A	2.92935e-26	1.82772	-0.910694
29404276	chr12:29404276:A:G	2.6194e-27	-5.49089e-10	-1.4974
29404501	chr12:29404501:A:G	3.29994e-25	4.3276	-0.988869
29404620	chr12:29404620:T:C	3.07187e-27	-5.49089e-10	-1.33806
29404646	chr12:29404646:G:A	3.31398e-26	1.94606	-0.905671
29404654	chr12:29404654:A:G	3.50562e-26	1.99069	-0.894085
29404744	chr12:29404744:C:T	1.7912e-19	16.8909	-0.34763
29404805	chr12:29404805:G:A	3.14612e-27	-5.49089e-10	-1.31417
29404919	chr12:29404919:C:T	2.38474e-27	-0.536463	-1.05479
29405223	chr12:29405223:C:A	3.13329e-26	1.92679	-0.942468
29405318	chr12:29405318:G:GACTC	2.65404e-26	1.74374	-0.925411
29405558	chr12:29405558:T:A	3.11983e-26	1.86969	-0.889671
29405682	chr12:29405682:C:T	7.54435e-22	11.0505	0.0228945
29405763	chr12:29405763:A:G	1.20657e-26	-5.49089e-10	0.0300269
29405856	chr12:29405856:A:C	3.03192e-26	1.83897	-0.887538
29405905	chr12:29405905:A:G	2.74368e-26	1.76049	-0.908945
29406063	chr12:29406063:A:G	2.89262e-26	1.82645	-0.922043
29406199	chr12:29406199:TAATAA:T	2.85537e-26	1.81574	-0.924298
29406416	chr12:29406416:T:C	1.62901e-26	1.81152	-1.48131
29406755	chr12:29406755:G:A	2.59565e-27	-5.49089e-10	-1.50651
29407348	chr12:29407348:T:G	2.94562e-27	-5.49089e-10	-1.38003
29407548	chr12:29407548:A:G	3.28194e-27	-5.49089e-10	-1.27191
29408960	chr12:29408960:C:T	1.22596e-19	16.9092	-0.745167
29409057	chr12:29409057:A:G	3.04545e-27	-5.49089e-10	-1.3467
29409146	chr12:29409146:G:A	3.05095e-26	1.83473	-0.877033
29409371	chr12:29409371:A:G	3.13289e-26	1.92403	-0.939836
29409384	chr12:29409384:T:C	3.11567e-27	-5.49089e-10	-1.3239
29409454	chr12:29409454:A:C	2.04937e-26	1.60499	-1.04522
29409506	chr12:29409506:T:C	2.68287e-26	1.69528	-0.86615
29409531	chr12:29409531:G:A	2.76088e-27	-5.49089e-10	-1.44479
29409601	chr12:29409601:T:C	3.43848e-26	1.97012	-0.892853
29409813	chr12:29409813:G:A	2.71885e-27	-5.49089e-10	-1.46013
29409825	chr12:29409825:T:C	2.87882e-25	4.17671	-0.974502
29409872	chr12:29409872:T:C	2.61799e-27	-5.49089e-10	-1.49794
29409914	chr12:29409914:A:C	3.26576e-26	1.93164	-0.905905
29410160	chr12:29410160:G:A	2.58297e-27	-5.49089e-10	-1.5114
29410183	chr12:29410183:AT:A	2.78444e-27	-5.49089e-10	-1.4363
29410228	chr12:29410228:A:T	5.95321e-27	-5.49089e-10	-0.676412
29410258	chr12:29410258:T:C	2.59664e-27	-5.49089e-10	-1.50613
29410496	chr12:29410496:T:G	2.14395e-26	1.55534	-0.95045
29410520	chr12:29410520:G:C	2.99652e-27	-5.49089e-10	-1.36289
29410823	chr12:29410823:T:C	2.07493e-26	1.95696	-1.38479
29410852	chr12:29410852:T:G	3.33273e-27	-5.49089e-10	-1.25655
29410931	chr12:29410931:G:A	3.05035e-27	-5.49089e-10	-1.34509
29411001	chr12:29411001:A:T	1.84206e-26	1.83906	-1.38594
29411070	chr12:29411070:T:C	8.45806e-27	0.575835	-0.901058
29411361	chr12:29411361:TGGA:T	3.18599e-27	-5.49089e-10	-1.30158
29411368	chr12:29411368:G:A	1.20004e-26	-5.49089e-10	0.0245948
29411631	chr12:29411631:C:T	3.42103e-28	-2.04173	-1.49126
29411651	chr12:29411651:C:T	1.7602e-26	1.81141	-1.40374
29411785	chr12:29411785:T:C	1.6806e-26	1.77623	-1.41483
29411948	chr12:29411948:T:G	1.72999e-26	1.80425	-1.41389
29411980	chr12:29411980:CTTTA:C	1.82967e-26	1.85751	-1.41114
29412079	chr12:29412079:C:T	4.49245e-26	2.72954	-1.3849
29412164	chr12:29412164:G:A	1.81971e-26	1.8469	-1.40599
29412172	chr12:29412172:T:C	1.79143e-26	1.83778	-1.41253
29412177	chr12:29412177:A:G	5.11468e-28	-2.02724	-1.10357
29412222	chr12:29412222:G:T	2.57394e-27	-5.49089e-10	-1.51491
29412246	chr12:29412246:T:C	1.7617e-26	1.82624	-1.41772
29412252	chr12:29412252:C:T	2.58415e-27	-5.49089e-10	-1.51095
29412270	chr12:29412270:A:G	1.19811e-26	-5.49089e-10	0.0229831
29412293	chr12:29412293:C:T	2.82835e-27	-5.49089e-10	-1.42065
29412445	chr12:29412445:T:C	1.776e-26	1.83768	-1.42108
29412452	chr12:29412452:C:T	3.56527e-27	-5.49089e-10	-1.1891
29412458	chr12:29412458:T:C	1.75923e-26	1.82439	-1.41727
29412559	chr12:29412559:A:G	1.72307e-25	2.68893	-4.93028e-10
29412647	chr12:29412647:C:T	6.61015e-27	-0.571738	-4.93028e-10
29412657	chr12:29412657:C:T	2.77668e-27	-5.49089e-10	-1.43909
29412836	chr12:29412836:T:G	3.2036e-27	-5.49089e-10	-1.29607
29412996	chr12:29412996:T:A	2.59798e-27	-5.49089e-10	-1.50561
29412999	chr12:29412999:C:T	1.07414e-26	1.4123	-1.49854
29413346	chr12:29413346:T:A	1.92656e-26	1.91706	-1.41909
29413383	chr12:29413383:A:G	2.58094e-27	-5.49089e-10	-1.51219
29413405	chr12:29413405:A:G	1.77281e-26	1.84521	-1.4304
29413604	chr12:29413604:T:A	3.92735e-28	-1.88929	-1.50567
29413693	chr12:29413693:G:T	6.3119e-27	0.834938	-1.45284
29413704	chr12:29413704:G:A	4.21289e-28	-1.84584	-1.47894
29413889	chr12:29413889:G:A	3.13988e-27	-5.49089e-10	-1.31616
29414084	chr12:29414084:A:G	3.22217e-27	-5.49089e-10	-1.29029
29414089	chr12:29414089:G:A	4.44871e-20	15.7203	-0.569886
29414215	chr12:29414215:G:C	2.32279e-19	17.2722	-0.46914
29414354	chr12:29414354:A:G	1.34677e-27	-2.16264	-4.93028e-10
29414360	chr12:29414360:C:T	1.8041e-26	1.86145	-1.42915
29414412	chr12:29414412:T:G	1.88022e-26	1.90059	-1.42695
29414698	chr12:29414698:A:G	1.7364e-26	-5.49089e-10	0.394057
29415048	chr12:29415048:G:A	8.47077e-28	-1.54352	-1.08278
29415096	chr12:29415096:G:A	6.24716e-25	4.23566	-0.258707
29415203	chr12:29415203:C:T	2.57706e-27	-5.49089e-10	-1.51369
29415241	chr12:29415241:A:G	1.24369e-27	-2.24226	-4.93028e-10
29415248	chr12:29415248:AAAG:A	2.5873e-27	-5.49089e-10	-1.50973
29415286	chr12:29415286:C:T	2.77638e-26	1.68566	-0.822272
29415345	chr12:29415345:T:C	2.46029e-26	1.76121	-1.01869
29415468	chr12:29415468:C:A	3.14248e-28	-2.10987	-1.50805
29415546	chr12:29415546:T:TA	6.80068e-26	2.38326	-0.623993
29416054	chr12:29416054:C:A	2.42695e-25	4.54225	-1.51079
29416102	chr12:29416102:G:C	9.17857e-27	-5.49089e-10	-0.243472
29416383	chr12:29416383:T:TG	1.20799e-26	-5.49089e-10	0.0311991
29416405	chr12:29416405:T:C	4.5723e-27	0.419755	-1.36008
29417356	chr12:29417356:G:A	3.22344e-27	-5.49089e-10	-1.28989
29417620	chr12:29417620:A:G	2.58768e-27	-5.49089e-10	-1.50958
29417841	chr12:29417841:C:A	8.65638e-28	-1.26347	-1.34116
29418857	chr12:29418857:C:T	1.48471e-26	-5.49089e-10	0.237458
29419291	chr12:29419291:T:TG	3.53518e-26	2.31225	-1.20725
29419329	chr12:29419329:C:G	3.21498e-27	-5.49089e-10	-1.29252
29419373	chr12:29419373:C:T	1.06332e-26	1.02358	-1.11994
29419597	chr12:29419597:G:A	3.26169e-27	-5.49089e-10	-1.2781
29420021	chr12:29420021:C:T	3.51683e-28	-2.0381	-1.46727
29420900	chr12:29420900:G:C	7.69544e-28	-1.54911	-1.1732
29421170	chr12:29421170:C:T	8.55416e-28	-1.27321	-1.3433
29421188	chr12:29421188:G:A	1.4835e-26	-5.49089e-10	0.236644
29421823	chr12:29421823:G:A	8.40864e-28	-1.24015	-1.39352
29422048	chr12:29422048:A:G	2.93882e-27	-5.49089e-10	-1.38233
29422090	chr12:29422090:T:G	1.21389e-26	-5.49089e-10	0.036069
29422520	chr12:29422520:G:C	6.67086e-28	-1.9222	-0.942977
29422754	chr12:29422754:T:C	2.58884e-26	1.75672	-0.963269
29422892	chr12:29422892:G:A	2.89499e-27	-5.49089e-10	-1.39736
29422960	chr12:29422960:A:C	1.17754e-26	-5.49089e-10	0.0056674
29423258	chr12:29423258:G:A	8.00803e-27	-5.49089e-10	-0.379899
29423583	chr12:29423583:G:A	9.17868e-27	-5.49089e-10	-0.243461
29423584	chr12:29423584:C:T	8.02506e-28	-1.29411	-1.38625
29424266	chr12:29424266:G:A	1.56201e-26	-5.49089e-10	0.288215
29424305	chr12:29424305:A:G	7.44193e-28	-1.56509	-1.19071
29424435	chr12:29424435:A:G	1.50978e-26	-5.49089e-10	0.254207
29424537	chr12:29424537:A:G	1.17811e-26	-5.49089e-10	0.00614875
29424774	chr12:29424774:G:A	8.52737e-28	-1.27531	-1.34434
29424834	chr12:29424834:G:A	8.07209e-28	-1.50071	-1.17381
29425115	chr12:29425115:C:T	8.48698e-28	-1.2716	-1.35279
29425214	chr12:29425214:T:G	1.2254e-26	1.30102	-1.25551
29425392	chr12:29425392:C:G	1.44654e-26	-5.49089e-10	0.211418
29425751	chr12:29425751:T:A	2.60357e-27	-5.49089e-10	-1.50346
29426713	chr12:29426713:A:G	2.63408e-25	4.62743	-1.51407
29427194	chr12:29427194:A:G	4.87872e-20	16.1818	-0.939178
29427436	chr12:29427436:C:CTATT	3.53455e-27	-5.49089e-10	-1.19776
29427813	chr12:29427813:A:C	2.95314e-27	-5.49089e-10	-1.37747
29427818	chr12:29427818:A:G	9.21451e-28	-1.33379	-1.20836
29428843	chr12:29428843:A:G	8.47652e-28	-1.28264	-1.34299
29428848	chr12:29428848:C:G	3.02263e-27	-5.49089e-10	-1.35422
29429211	chr12:29429211:A:C	3.49882e-26	1.97464	-0.879969
29429732	chr12:29429732:A:G	2.65861e-24	5.40473	0.0204819
29429911	chr12:29429911:C:CCTTA	2.8678e-27	-5.49089e-10	-1.4068
29431368	chr12:29431368:G:T	3.18862e-27	-5.49089e-10	-1.30076
29431373	chr12:29431373:A:G	4.38808e-27	0.421381	-1.40283
29431676	chr12:29431676:G:A	8.52162e-28	-1.51416	-1.10616
29431913	chr12:29431913:G:A	3.72676e-28	-1.98935	-1.45804
29431993	chr12:29431993:T:C	1.18136e-27	-2.29368	-4.93028e-10
29432109	chr12:29432109:G:A	3.28704e-27	-5.49089e-10	-1.27036
29432248	chr12:29432248:A:G	8.62188e-28	-1.26074	-1.34789
29432552	chr12:29432552:T:C	7.94297e-28	-1.30455	-1.38609
29432729	chr12:29432729:A:G	1.54392e-26	-5.49089e-10	0.276566
29432810	chr12:29432810:G:T	2.57502e-27	-5.49089e-10	-1.51449
29432999	chr12:29432999:C:T	3.15846e-27	-5.49089e-10	-1.31026
29433004	chr12:29433004:G:A	4.033e-27	-1.06583	-4.93028e-10
29433031	chr12:29433031:A:G	1.53584e-26	-5.49089e-10	0.271321
29433183	chr12:29433183:G:T	8.81945e-28	-1.27396	-1.31201
29433780	chr12:29433780:GTTTTC:G	2.72679e-27	-5.49089e-10	-1.45722
29434051	chr12:29434051:A:G	1.19512e-27	-2.28209	-4.93028e-10
29434157	chr12:29434157:A:G	1.44472e-26	-5.49089e-10	0.21016
29434282	chr12:29434282:C:T	2.59071e-27	-5.49089e-10	-1.50841
29434751	chr12:29434751:T:C	2.59496e-27	-5.49089e-10	-1.50677
29434871	chr12:29434871:C:T	4.27701e-26	2.78522	-1.48973
29434972	chr12:29434972:A:G	3.63517e-24	6.42217	-0.684102
29435248	chr12:29435248:G:A	8.86474e-27	-5.49089e-10	-0.278262
29435515	chr12:29435515:C:T	1.43252e-25	2.50426	-4.93028e-10
29435735	chr12:29435735:G:A	3.32157e-27	-5.49089e-10	-1.25991
29435997	chr12:29435997:T:C	2.3965e-19	17.0517	-0.217341
29436414	chr12:29436414:TGTC:T	7.31711e-26	2.73148	-0.899023
29436842	chr12:29436842:G:A	4.87547e-27	-5.49089e-10	-0.876128
29437415	chr12:29437415:G:A	1.23118e-27	-2.25237	-4.93028e-10
29437642	chr12:29437642:ACT:A	1.69951e-24	5.00944	-0.0316912
29437721	chr12:29437721:G:A	1.04648e-19	16.7647	-0.758911
29437912	chr12:29437912:T:G	1.4589e-23	8.63673	-1.50905
29437916	chr12:29437916:ATAAATT:A	1.00701e-26	-5.49089e-10	-0.150775
29438070	chr12:29438070:G:T	6.33346e-26	1.68809	-4.93028e-10
29438251	chr12:29438251:A:C	7.49352e-28	-1.42171	-1.32718
29438849	chr12:29438849:T:A	1.74731e-26	-5.49089e-10	0.400318
29439171	chr12:29439171:C:CA	8.60999e-27	1.17236	-1.47978
29439319	chr12:29439319:G:A	2.74262e-27	-5.49089e-10	-1.45143
29439370	chr12:29439370:A:C	1.17745e-26	-5.49089e-10	0.0055938
29439540	chr12:29439540:A:G	2.61918e-27	-5.49089e-10	-1.49748
29440250	chr12:29440250:C:T	2.87675e-27	-5.49089e-10	-1.40368
29440287	chr12:29440287:G:T	1.12212e-27	-1.65364	-0.691483
29440643	chr12:29440643:A:G	3.19908e-27	-5.49089e-10	-1.29748
29440835	chr12:29440835:GA:G	2.62875e-26	1.77173	-0.96298
29440836	chr12:29440836:A:C	2.61844e-27	-5.49089e-10	-1.49776
29440999	chr12:29440999:T:C	1.6214e-26	-5.49089e-10	0.325529
29441108	chr12:29441108:G:A	2.72656e-27	-5.49089e-10	-1.4573
29441138	chr12:29441138:T:C	1.07176e-23	8.33429	-1.51499
29441311	chr12:29441311:C:T	2.04369e-26	-5.49089e-10	0.557
29441554	chr12:29441554:G:C	1.78469e-26	-5.49089e-10	0.421489
29441555	chr12:29441555:A:G	1.33791e-19	16.8881	-0.636688
29442348	chr12:29442348:C:A	2.69044e-27	-5.49089e-10	-1.47064
29443100	chr12:29443100:A:G	1.54098e-26	-5.49089e-10	0.274658
29443432	chr12:29443432:T:C	1.13459e-27	-2.01198	-0.32209
29443556	chr12:29443556:G:C	2.06765e-27	-1.73393	-4.93028e-10
29443787	chr12:29443787:C:T	6.49936e-27	-5.49089e-10	-0.58864
29443791	chr12:29443791:T:C	1.46304e-26	-5.49089e-10	0.222758
29444673	chr12:29444673:T:A	2.49333e-23	9.08135	-1.41774
29444880	chr12:29444880:TAAAAG:T	1.27099e-26	-5.49089e-10	0.0820397
29445223	chr12:29445223:T:A	8.54083e-27	-5.49089e-10	-0.315486
29445359	chr12:29445359:G:A	6.57258e-26	1.72515	-4.93028e-10
29445408	chr12:29445408:G:T	5.57344e-27	-5.49089e-10	-0.742331
29445440	chr12:29445440:T:C	4.0728e-20	15.9181	-0.855996
29445576	chr12:29445576:C:T	1.00024e-26	-5.49089e-10	-0.157514
29445683	chr12:29445683:G:C	5.75417e-28	-1.58422	-1.42878
29446282	chr12:29446282:G:C	2.95486e-27	-1.37689	-4.93028e-10
29446700	chr12:29446700:A:G	9.20858e-27	-5.49089e-10	-0.240208
29447098	chr12:29447098:T:C	2.44552e-25	3.03908	-4.93028e-10
29447486	chr12:29447486:A:T	2.57467e-27	-5.49089e-10	-1.51462
29447694	chr12:29447694:A:C	4.98056e-26	2.10015	-0.652363
29447753	chr12:29447753:TAATGA:T	1.12922e-26	1.12464	-1.16087
29448399	chr12:29448399:G:A	2.5703e-27	-1.51632	-4.93028e-10
29448575	chr12:29448575:C:A	1.29651e-26	-5.49089e-10	0.101917
29448639	chr12:29448639:A:G	2.05484e-26	0.562439	-4.93028e-10
29448698	chr12:29448698:G:A	5.89364e-27	-5.49089e-10	-0.68647
29448803	chr12:29448803:A:G	6.13455e-26	2.22716	-0.570981
29448996	chr12:29448996:G:T	8.70147e-27	-5.49089e-10	-0.296851
29449419	chr12:29449419:G:T	6.19099e-27	0.135419	-0.772668
29449451	chr12:29449451:G:T	8.87591e-27	-5.49089e-10	-0.277002
29449779	chr12:29449779:G:C	2.63204e-27	-1.49258	-4.93028e-10
29449803	chr12:29449803:T:C	9.52413e-28	-1.98795	-0.521153
29450094	chr12:29450094:A:T	8.81986e-28	-2.03426	-0.551659
29450829	chr12:29450829:T:C	2.68132e-27	-5.49089e-10	-1.47403
29450837	chr12:29450837:T:TA	3.02285e-27	-5.49089e-10	-1.35414
29451058	chr12:29451058:C:T	2.68188e-27	-5.49089e-10	-1.47383
29451099	chr12:29451099:G:A	7.98173e-27	-5.49089e-10	-0.383188
29451177	chr12:29451177:T:C	3.08949e-27	-5.49089e-10	-1.33234
29452196	chr12:29452196:A:G	5.66989e-28	-1.59931	-1.42844
29452455	chr12:29452455:C:CT	5.6049e-25	4.4619	-0.593435
29452573	chr12:29452573:T:C	1.52997e-27	-1.20792	-0.827173
29453055	chr12:29453055:T:C	3.41304e-27	-5.49089e-10	-1.23274
29453262	chr12:29453262:CTT:C	3.20267e-27	-5.49089e-10	-1.29636
29453616	chr12:29453616:C:G	6.52999e-27	-5.49089e-10	-0.583938
29454037	chr12:29454037:G:A	2.86972e-27	-5.49089e-10	-1.40613
29454055	chr12:29454055:C:T	1.16518e-25	2.2977	-4.93028e-10
29454076	chr12:29454076:C:T	2.9198e-27	-5.49089e-10	-1.38883
29454508	chr12:29454508:C:T	9.62243e-27	-5.49089e-10	-0.196247
29454632	chr12:29454632:T:A	5.72131e-27	-5.49089e-10	-0.716146
29454998	chr12:29454998:T:C	4.9069e-25	4.46953	-0.734063
29455022	chr12:29455022:CA:C	1.02611e-26	-5.49089e-10	-0.131985
29455113	chr12:29455113:T:C	9.33348e-27	-5.49089e-10	-0.226735
29455428	chr12:29455428:T:A	1.23669e-27	-1.30831	-0.939591
29455516	chr12:29455516:T:C	3.69273e-26	1.60866	-0.460056
29455520	chr12:29455520:G:A	2.77153e-27	-5.49089e-10	-1.44094
29455937	chr12:29455937:C:G	2.85601e-27	-5.49089e-10	-1.41092
29455981	chr12:29455981:T:A	3.64356e-27	-5.49089e-10	-1.16738
29456009	chr12:29456009:A:T	2.61063e-27	-5.49089e-10	-1.50075
29456109	chr12:29456109:G:A	9.66183e-27	-5.49089e-10	-0.192161
29456381	chr12:29456381:T:C	2.87498e-25	3.20087	-4.93028e-10
29456434	chr12:29456434:A:G	9.6148e-27	-5.49089e-10	-0.19704
29456436	chr12:29456436:T:C	2.57669e-27	-5.49089e-10	-1.51384
29457047	chr12:29457047:A:T	2.21906e-25	2.94191	-4.93028e-10
29457486	chr12:29457486:C:T	2.74213e-27	-5.49089e-10	-1.45161
29457851	chr12:29457851:G:A	8.98479e-27	-5.49089e-10	-0.26481
29457930	chr12:29457930:T:C	8.88425e-27	-5.49089e-10	-0.276063
29457998	chr12:29457998:T:C	2.72751e-27	-5.49089e-10	-1.45695
29458016	chr12:29458016:T:C	2.861e-27	-1.40917	-4.93028e-10
29458144	chr12:29458144:A:G	2.9198e-27	-5.49089e-10	-1.38883
29458274	chr12:29458274:A:G	2.74956e-27	-5.49089e-10	-1.4489
29458616	chr12:29458616:T:A	1.31226e-27	-1.33358	-0.855007
29458791	chr12:29458791:AAAAAATCT:A	2.67687e-27	-5.49089e-10	-1.4757
29459137	chr12:29459137:C:T	1.35533e-27	-1.31716	-0.839138
29459208	chr12:29459208:A:G	2.55977e-25	3.08474	-4.93028e-10
29459492	chr12:29459492:G:A	1.25964e-27	-1.3701	-0.859416
29459627	chr12:29459627:C:T	8.95405e-28	-1.97556	-0.595262
29459678	chr12:29459678:GT:G	1.30295e-27	-1.38534	-0.81037
29459725	chr12:29459725:A:G	1.42243e-27	-1.42762	-0.680355
29459804	chr12:29459804:A:G	2.34021e-25	2.99507	-4.93028e-10
29459916	chr12:29459916:A:G	6.33504e-27	0.0848504	-0.699098
29460534	chr12:29460534:A:G	1.74619e-27	-1.19303	-0.709875
29460777	chr12:29460777:C:T	2.6122e-27	-5.49089e-10	-1.50015
29460831	chr12:29460831:C:G	2.93589e-25	3.22184	-4.93028e-10
29460980	chr12:29460980:A:G	4.77541e-26	1.85148	-0.445755
29461374	chr12:29461374:T:C	7.58418e-26	1.86831	-4.93028e-10
29461776	chr12:29461776:A:G	1.06158e-27	-1.27237	-1.12821
29461874	chr12:29461874:C:T	1.36504e-26	-5.49089e-10	0.153428
29462190	chr12:29462190:C:T	2.71675e-27	-5.49089e-10	-1.46091
29462218	chr12:29462218:C:A	5.91959e-28	-1.53928	-1.44538
29462289	chr12:29462289:A:T	5.94852e-28	-1.53318	-1.44661
29462640	chr12:29462640:A:G	6.27992e-28	-1.47971	-1.44586
29462872	chr12:29462872:T:C	2.77187e-26	1.71762	-0.855855
29463205	chr12:29463205:A:G	2.66333e-27	-5.49089e-10	-1.48077
29463537	chr12:29463537:G:A	6.52051e-27	-5.49089e-10	-0.585391
29463643	chr12:29463643:T:C	8.87591e-27	-5.49089e-10	-0.277002
29464035	chr12:29464035:G:T	5.60317e-28	-1.58828	-1.45132
29464193	chr12:29464193:A:G	2.57572e-27	-5.49089e-10	-1.51421
29464617	chr12:29464617:G:A	5.72892e-28	-1.56371	-1.45369
29464725	chr12:29464725:A:T	3.03371e-27	-5.49089e-10	-1.35056
29464803	chr12:29464803:C:T	5.70311e-28	-1.56149	-1.46043
29465094	chr12:29465094:A:C	1.14621e-27	-1.98303	-0.34085
29465405	chr12:29465405:A:G	5.05645e-27	-2.09593	1.25625
29465482	chr12:29465482:A:G	1.29554e-27	-2.20141	-4.93028e-10
29465700	chr12:29465700:C:T	2.57426e-27	-5.49089e-10	-1.51478
29465953	chr12:29465953:C:T	3.62146e-27	-5.49089e-10	-1.17347
29465972	chr12:29465972:A:T	5.76841e-28	-1.53883	-1.4717
29465998	chr12:29465998:C:A	6.33056e-26	3.19695	-1.50932
29466131	chr12:29466131:A:T	5.55324e-27	0.597319	-1.34328
29466153	chr12:29466153:A:G	6.71253e-28	-1.38265	-1.47631
29466215	chr12:29466215:G:T	2.26125e-25	2.96075	-4.93028e-10
29466273	chr12:29466273:G:A	8.5304e-27	-5.49089e-10	-0.316707
29466333	chr12:29466333:C:T	7.10842e-26	1.80352	-4.93028e-10
29466644	chr12:29466644:C:T	6.78969e-25	5.02584	-0.965606
29466929	chr12:29466929:A:G	6.50463e-28	-1.42437	-1.46604
29467441	chr12:29467441:C:T	9.08072e-27	-5.49089e-10	-0.25419
29467497	chr12:29467497:A:G	2.85264e-27	-5.49089e-10	-1.4121
29467754	chr12:29467754:G:T	2.74149e-27	-5.49089e-10	-1.45184
29468121	chr12:29468121:G:A	6.87409e-28	-1.35906	-1.47611
29468443	chr12:29468443:A:G	1.70508e-25	2.67844	-4.93028e-10
29468730	chr12:29468730:T:C	3.74915e-27	-5.49089e-10	-1.13881
29468740	chr12:29468740:T:C	2.23003e-25	4.46114	-1.5143
29468776	chr12:29468776:T:C	9.96877e-28	-2.18246	-0.281012
29468884	chr12:29468884:A:G	8.70814e-27	-5.49089e-10	-0.296086
29468901	chr12:29468901:C:T	5.07377e-28	-2.15001	-0.988831
29469269	chr12:29469269:A:G	4.94318e-28	-2.15276	-1.01216
29470145	chr12:29470145:T:C	5.72672e-27	-5.49089e-10	-0.7152
29470171	chr12:29470171:T:A	1.23484e-27	-1.17333	-1.07608
29470326	chr12:29470326:G:A	1.15529e-27	-1.21461	-1.10139
29470392	chr12:29470392:A:C	1.20527e-27	-1.21017	-1.06347
29470627	chr12:29470627:G:A	1.45699e-27	-1.12339	-0.960587
29470908	chr12:29470908:A:G	5.60112e-27	-5.49089e-10	-0.737378
29470991	chr12:29470991:A:T	1.16479e-27	-1.26493	-1.04287
29471045	chr12:29471045:G:C	2.6806e-27	-5.49089e-10	-1.4743
29471095	chr12:29471095:G:T	8.87591e-27	-5.49089e-10	-0.277002
29471697	chr12:29471697:T:C	1.54375e-27	-1.06733	-0.958796
29472688	chr12:29472688:T:C	1.91366e-27	-2.10254	0.291209
29472942	chr12:29472942:C:A	2.62508e-27	-5.49089e-10	-1.49523
29472996	chr12:29472996:T:C	6.26715e-28	-1.41327	-1.51434
29473035	chr12:29473035:G:C	2.7084e-27	-5.49089e-10	-1.46399
29473268	chr12:29473268:C:T	1.53396e-27	-1.24912	-0.783374
29473441	chr12:29473441:T:C	1.68495e-27	-1.19887	-0.739735
29473566	chr12:29473566:A:G	1.53401e-27	-1.0507	-0.981754
29473838	chr12:29473838:A:G	5.03554e-26	2.95245	-1.49369
29473886	chr12:29473886:C:G	1.5693e-27	-1.17052	-0.839196
29473946	chr12:29473946:A:G	2.26995e-25	2.96458	-4.93028e-10
29474255	chr12:29474255:T:C	2.69272e-27	-5.49089e-10	-1.46979
29474545	chr12:29474545:A:G	5.6095e-27	-5.49089e-10	-0.735882
29474594	chr12:29474594:G:A	3.19331e-26	1.35923	-0.355929
29474600	chr12:29474600:T:C	1.69406e-27	-2.05234	0.11913
29474809	chr12:29474809:G:A	5.87745e-28	-2.29261	-0.699198
29475083	chr12:29475083:G:A	5.34304e-25	4.875	-1.05438
29475778	chr12:29475778:A:G	9.77372e-27	-5.49089e-10	-0.180647
29476779	chr12:29476779:A:G	4.32212e-27	-5.49089e-10	-0.996598
29476781	chr12:29476781:A:G	7.1005e-28	-2.22193	-0.580833
29476877	chr12:29476877:A:G	3.10086e-27	-5.49089e-10	-1.32866
29477039	chr12:29477039:A:G	2.59304e-27	-5.49089e-10	-1.50751
29477453	chr12:29477453:A:G	8.00539e-28	-1.84895	-0.833863
29477851	chr12:29477851:T:G	3.1652e-27	0.206784	-1.51491
29477891	chr12:29477891:A:T	2.61139e-28	-2.28882	-1.51423
29478228	chr12:29478228:A:G	7.67536e-28	-2.34622	-0.378696
29478794	chr12:29478794:T:A	2.7896e-27	-5.49089e-10	-1.43444
29478888	chr12:29478888:A:G	5.18021e-27	-5.49089e-10	-0.815497
29479123	chr12:29479123:C:T	2.69229e-27	-5.49089e-10	-1.46995
29479124	chr12:29479124:G:A	2.01521e-27	-0.583508	-1.17611
29479232	chr12:29479232:G:T	5.20603e-28	-1.94758	-1.16553
29479345	chr12:29479345:G:A	3.38351e-28	-2.03889	-1.50513
29479819	chr12:29479819:T:C	2.80799e-27	-5.49089e-10	-1.42787
29480085	chr12:29480085:G:C	2.68172e-27	-5.49089e-10	-1.47389
29480102	chr12:29480102:G:A	2.57478e-27	-5.49089e-10	-1.51458
29480468	chr12:29480468:T:G	3.08204e-28	-2.25695	-1.38039
29480486	chr12:29480486:C:A	2.5878e-27	-5.49089e-10	-1.50953
29480683	chr12:29480683:C:A	5.20927e-28	-1.95421	-1.15828
29480716	chr12:29480716:C:T	3.02759e-28	-2.28949	-1.36567
29480735	chr12:29480735:A:AG	2.93153e-28	-2.26434	-1.42307
29480799	chr12:29480799:G:A	3.46899e-28	-2.10857	-1.41049
29480877	chr12:29480877:T:C	2.98631e-27	-5.49089e-10	-1.36631
29480884	chr12:29480884:G:A	2.48045e-28	-2.34359	-1.51089
29480912	chr12:29480912:G:A	2.5877e-28	-2.32233	-1.48983
29481090	chr12:29481090:G:A	2.56964e-28	-2.30619	-1.51298
29481377	chr12:29481377:T:C	2.85434e-28	-2.33032	-1.38377
29481434	chr12:29481434:T:C	2.94045e-27	-5.49089e-10	-1.38178
29481864	chr12:29481864:T:A	1.26127e-27	-2.22822	-4.93028e-10
29481986	chr12:29481986:T:C	3.16601e-27	0.177225	-1.4851
29482009	chr12:29482009:C:T	2.95086e-28	-2.1856	-1.49523
29482199	chr12:29482199:C:T	2.94446e-28	-2.34766	-1.33534
29482759	chr12:29482759:T:C	1.29384e-27	-2.20273	-4.93028e-10
29482844	chr12:29482844:G:A	2.77966e-28	-2.34249	-1.39811
29483090	chr12:29483090:CCCT:C	4.58836e-28	-2.03031	-1.20909
29483712	chr12:29483712:T:C	3.18889e-27	-5.49089e-10	-1.30067
29483857	chr12:29483857:AT:A	3.15303e-27	-5.49089e-10	-1.31198
29483961	chr12:29483961:A:G	7.64214e-28	-1.78469	-0.944558
29484058	chr12:29484058:A:T	2.86861e-27	-5.49089e-10	-1.40652
29484214	chr12:29484214:G:A	3.2705e-28	-2.34397	-1.23401
29484247	chr12:29484247:G:C	2.61824e-28	-2.318	-1.48243
29484361	chr12:29484361:C:T	3.15493e-27	-5.49089e-10	-1.31138
29484453	chr12:29484453:A:G	2.62703e-28	-2.31786	-1.47922
29484514	chr12:29484514:T:C	4.90688e-27	0.398128	-1.26783
29484606	chr12:29484606:G:A	3.24854e-28	-2.31816	-1.26656
29485844	chr12:29485844:A:G	3.32272e-27	-5.49089e-10	-1.25956
29485906	chr12:29485906:C:A	4.31864e-28	-2.10701	-1.19298
29486109	chr12:29486109:G:GA	1.36452e-27	-2.14954	-4.93028e-10
29486944	chr12:29486944:G:C	1.12326e-27	-2.34411	-4.93028e-10
29487254	chr12:29487254:A:G	2.28709e-27	-1.63306	-4.93028e-10
29487377	chr12:29487377:G:A	1.43549e-27	-2.09884	-4.93028e-10
29488133	chr12:29488133:C:A	1.15199e-27	-2.31885	-4.93028e-10
29488244	chr12:29488244:A:C	2.68121e-28	-2.34648	-1.43019
29488332	chr12:29488332:G:T	2.49607e-28	-2.33491	-1.5133
29488881	chr12:29488881:C:T	2.61912e-28	-2.34708	-1.45301
29488884	chr12:29488884:C:G	2.47868e-28	-2.34048	-1.51473
29488971	chr12:29488971:A:G	2.46854e-28	-2.34449	-1.51481
29489046	chr12:29489046:A:G	2.47397e-28	-2.34211	-1.51499
29489061	chr12:29489061:G:A	2.47911e-28	-2.34068	-1.51435
29489106	chr12:29489106:C:T	2.48463e-28	-2.3378	-1.515
29489178	chr12:29489178:A:G	2.49728e-28	-2.33325	-1.51447
29489181	chr12:29489181:T:C	2.47245e-28	-2.34292	-1.5148
29489246	chr12:29489246:T:C	2.47537e-28	-2.34155	-1.51499
29489316	chr12:29489316:G:A	2.47566e-28	-2.34142	-1.515
29489432	chr12:29489432:G:A	9.98223e-27	-5.49089e-10	-0.159537
29489609	chr12:29489609:C:T	2.4708e-28	-2.34444	-1.51395
29489640	chr12:29489640:A:C	2.47323e-28	-2.34425	-1.51316
29489975	chr12:29489975:C:T	2.59818e-27	-5.49089e-10	-1.50553
29489994	chr12:29489994:G:A	2.49018e-28	-2.34328	-1.50729
29490489	chr12:29490489:T:C	2.88538e-28	-2.34301	-1.36026
29490812	chr12:29490812:T:C	2.21174e-27	-2.3128	0.646237
29492155	chr12:29492155:G:C	7.93788e-27	-5.49089e-10	-0.388698
29492320	chr12:29492320:T:A	2.81798e-28	-2.34263	-1.38427
29492518	chr12:29492518:A:G	4.41334e-28	-2.1739	-1.1044
29493137	chr12:29493137:T:C	2.73901e-28	-2.34739	-1.40794
29493189	chr12:29493189:A:G	3.28802e-27	-5.49089e-10	-1.27006
29493236	chr12:29493236:G:A	1.13045e-27	-2.33773	-4.93028e-10
29493362	chr12:29493362:CAT:C	2.60173e-27	-5.49089e-10	-1.50417
29493557	chr12:29493557:G:A	1.17929e-27	-2.29543	-4.93028e-10
29494097	chr12:29494097:C:T	2.81902e-28	-2.33658	-1.38996
29494398	chr12:29494398:T:C	3.55427e-28	-2.31664	-1.17814
29494747	chr12:29494747:G:A	3.97466e-27	-5.49089e-10	-1.08041
29494845	chr12:29494845:G:C	4.07378e-27	-5.49089e-10	-1.05577
29495061	chr12:29495061:GA:G	1.16442e-27	-2.30812	-4.93028e-10
29495143	chr12:29495143:T:C	2.75212e-28	-2.347	-1.40356
29495213	chr12:29495213:T:C	3.26553e-27	-5.49089e-10	-1.27692
29495258	chr12:29495258:T:G	2.71551e-28	-2.32681	-1.43714
29495342	chr12:29495342:G:A	2.59577e-28	-2.32685	-1.4822
29495434	chr12:29495434:A:G	7.35622e-27	-5.49089e-10	-0.464797
29495451	chr12:29495451:C:T	5.59545e-27	-5.49089e-10	-0.738389
29495637	chr12:29495637:G:A	1.15358e-27	-2.31747	-4.93028e-10
29495699	chr12:29495699:CTTT:C	2.64919e-27	-5.49089e-10	-1.48609
29495805	chr12:29495805:A:C	1.12196e-27	-2.34527	-4.93028e-10
29495831	chr12:29495831:G:A	2.3639e-27	-1.19846	-0.401571
29496027	chr12:29496027:A:G	5.20646e-27	-5.49089e-10	-0.810443
29496100	chr12:29496100:AC:A	2.60012e-27	-5.49089e-10	-1.50479
29496867	chr12:29496867:C:T	2.27869e-27	-1.63674	-4.93028e-10
29497004	chr12:29497004:T:C	2.84989e-26	-5.49089e-10	0.889521
29497130	chr12:29497130:G:A	3.95452e-27	-5.49089e-10	-1.08548
29497159	chr12:29497159:CTCAGGAGGCAGAG:C	3.39191e-28	-2.32386	-1.21767
29497220	chr12:29497220:T:C	5.23666e-28	-2.33369	-0.773552
29497454	chr12:29497454:C:T	3.64758e-27	-5.49089e-10	-1.16628
29497769	chr12:29497769:C:T	3.48465e-27	-5.49089e-10	-1.21198
29497809	chr12:29497809:C:T	4.28789e-27	-0.60048	-0.40407
29497869	chr12:29497869:T:G	6.15824e-28	-1.44124	-1.5039
29497937	chr12:29497937:T:C	4.13599e-28	-2.05904	-1.28416
29497966	chr12:29497966:T:C	1.45338e-26	-1.85677	2.0729
29498075	chr12:29498075:C:T	1.23912e-26	-5.49089e-10	0.0566433
29498393	chr12:29498393:G:T	4.17851e-25	-5.49089e-10	3.57478
29498524	chr12:29498524:A:G	1.29365e-27	-2.20288	-4.93028e-10
29498633	chr12:29498633:G:T	4.63749e-28	-1.83293	-1.39582
29498657	chr12:29498657:C:T	2.90081e-27	-5.49089e-10	-1.39535
29499232	chr12:29499232:C:A	4.49485e-28	-1.76005	-1.49995
29499621	chr12:29499621:A:G	1.12526e-27	-2.34233	-4.93028e-10
29499685	chr12:29499685:C:T	3.53102e-28	-2.18175	-1.31959
29500145	chr12:29500145:C:A	2.77343e-27	-1.44026	-4.93028e-10
29500148	chr12:29500148:C:T	4.15289e-28	-1.93039	-1.40873
29500785	chr12:29500785:T:C	3.20225e-28	-2.25733	-1.34174
29500880	chr12:29500880:A:C	2.57488e-27	-5.49089e-10	-1.51454
29500949	chr12:29500949:G:C	6.71987e-28	-1.35685	-1.50101
29500952	chr12:29500952:A:AG	1.52261e-27	-2.03992	-4.93028e-10
29500954	chr12:29500954:A:AT	1.52501e-27	-2.03834	-4.93028e-10
29500962	chr12:29500962:G:A	2.98365e-27	-5.49089e-10	-1.3672
29501239	chr12:29501239:G:A	4.44264e-28	-1.8514	-1.42028
29501567	chr12:29501567:GATAA:G	6.15286e-28	-1.44265	-1.50336
29501573	chr12:29501573:T:C	4.93392e-28	-1.70892	-1.45787
29501607	chr12:29501607:A:G	2.57483e-27	-5.49089e-10	-1.51456
29501692	chr12:29501692:C:T	3.75467e-27	-5.49089e-10	-1.13734
29501874	chr12:29501874:T:C	4.6894e-28	-1.70973	-1.50789
29501882	chr12:29501882:T:C	1.5991e-27	-1.9909	-4.93028e-10
29502013	chr12:29502013:CAAG:C	1.56429e-27	-2.01291	-4.93028e-10
29502560	chr12:29502560:T:C	5.12727e-27	-0.825769	-4.93028e-10
29502704	chr12:29502704:C:T	4.10163e-28	-2.0719	-1.27964
29503376	chr12:29503376:T:C	1.6848e-27	-0.427727	-1.51097
29503671	chr12:29503671:A:C	3.60701e-27	-1.17747	-4.93028e-10
29503954	chr12:29503954:T:C	5.04397e-28	-1.73296	-1.41178
29503983	chr12:29503983:C:T	6.95418e-28	-1.31174	-1.51185
29504200	chr12:29504200:A:T	3.15531e-28	-2.10634	-1.5075
29504383	chr12:29504383:T:G	4.80744e-28	-2.10762	-1.08515
29504401	chr12:29504401:C:T	4.35597e-27	-5.49089e-10	-0.988797
29504767	chr12:29504767:G:A	5.31965e-28	-2.34226	-0.749261
29505035	chr12:29505035:A:G	4.00826e-27	-5.49089e-10	-1.07199
29505269	chr12:29505269:G:A	5.73508e-27	-5.49089e-10	-0.713741
29505358	chr12:29505358:C:T	3.30236e-28	-2.32473	-1.24356
29505413	chr12:29505413:A:C	3.91621e-27	-5.49089e-10	-1.09522
29505578	chr12:29505578:GA:G	6.80423e-27	-5.49089e-10	-0.542798
29505592	chr12:29505592:G:A	1.0218e-26	-0.136194	-4.93028e-10
29505598	chr12:29505598:G:A	3.91736e-27	-5.49089e-10	-1.09493
29505842	chr12:29505842:A:T	3.56914e-28	-2.26127	-1.22933
29506150	chr12:29506150:C:CT	1.12742e-27	-2.34041	-4.93028e-10
29506335	chr12:29506335:C:T	3.8477e-28	-1.90047	-1.51499
29506448	chr12:29506448:C:T	2.19082e-27	-1.67607	-4.93028e-10
29506610	chr12:29506610:G:A	3.27982e-28	-2.28019	-1.29495
29506865	chr12:29506865:C:T	1.73685e-27	-1.90827	-4.93028e-10
29507107	chr12:29507107:T:C	2.51681e-27	-1.53735	-4.93028e-10
29507271	chr12:29507271:C:T	3.18284e-28	-2.30335	-1.3018
29507683	chr12:29507683:C:G	2.65929e-27	-5.49089e-10	-1.48228
29507844	chr12:29507844:T:C	8.61901e-28	-1.98027	-0.628689
29507948	chr12:29507948:A:C	2.72273e-27	-5.49089e-10	-1.45871
29508222	chr12:29508222:A:G	1.64199e-27	-1.96443	-4.93028e-10
29508430	chr12:29508430:A:G	5.75848e-28	-1.50403	-1.50823
29508443	chr12:29508443:T:C	2.49719e-28	-2.34603	-1.50173
29508540	chr12:29508540:G:A	7.13064e-28	-1.33757	-1.46096
29508678	chr12:29508678:G:A	2.5026e-28	-2.33065	-1.51495
29508802	chr12:29508802:C:T	1.63333e-27	-1.01117	-0.958556
29509014	chr12:29509014:T:C	7.9197e-28	-1.18103	-1.51254
29509403	chr12:29509403:C:A	2.89699e-28	-2.22749	-1.47176
29509514	chr12:29509514:C:T	2.58834e-27	-5.49089e-10	-1.50933
29509583	chr12:29509583:A:G	1.70158e-27	-1.92878	-4.93028e-10
29509635	chr12:29509635:C:T	6.97815e-28	-1.30602	-1.51413
29509819	chr12:29509819:C:T	1.31002e-27	-2.1903	-4.93028e-10
29510188	chr12:29510188:G:C	4.09696e-27	-5.49089e-10	-1.0501
29510273	chr12:29510273:G:C	4.33143e-28	-1.78426	-1.51277
29510301	chr12:29510301:C:T	3.68342e-27	-5.49089e-10	-1.1565
29510554	chr12:29510554:G:C	5.85941e-27	-5.49089e-10	-0.692294
29510573	chr12:29510573:T:C	4.91207e-27	-5.49089e-10	-0.868648
29510659	chr12:29510659:G:C	4.70574e-27	-5.49089e-10	-0.91156
29510765	chr12:29510765:G:A	3.0284e-27	-5.49089e-10	-1.35231
29510980	chr12:29510980:G:A	3.19724e-27	-5.49089e-10	-1.29806
29511238	chr12:29511238:TTTGTATTAATATATCAACTCCTCCTCCTCC:T	2.60546e-27	-5.49089e-10	-1.50273
29511486	chr12:29511486:T:C	3.48326e-27	-5.49089e-10	-1.21238
29511495	chr12:29511495:C:G	1.47313e-27	-2.07296	-4.93028e-10
29511550	chr12:29511550:T:C	3.07633e-28	-2.12693	-1.51226
29511620	chr12:29511620:T:C	3.46928e-27	-5.49089e-10	-1.2164
29511624	chr12:29511624:C:T	2.78682e-28	-2.2969	-1.44113
29511944	chr12:29511944:G:A	2.80151e-27	-5.49089e-10	-1.43019
29512391	chr12:29512391:A:G	2.58467e-27	-5.49089e-10	-1.51075
29513030	chr12:29513030:C:T	2.5756e-27	-5.49089e-10	-1.51426
29513095	chr12:29513095:T:C	3.73433e-28	-2.0372	-1.40817
29513390	chr12:29513390:G:A	2.88057e-28	-2.3428	-1.36215
29513412	chr12:29513412:C:T	8.74868e-27	-5.49089e-10	-0.291441
29513415	chr12:29513415:T:C	3.04765e-27	-5.49089e-10	-1.34597
29513539	chr12:29513539:CAAT:C	5.36003e-28	-2.34745	-0.736511
29513919	chr12:29513919:G:A	2.87091e-27	-5.49089e-10	-1.40571
29513952	chr12:29513952:T:C	2.67412e-27	-5.49089e-10	-1.47672
29513957	chr12:29513957:C:T	3.07352e-27	-1.27685	-0.0606688
29514092	chr12:29514092:C:G	3.45125e-27	-1.22161	-4.93028e-10
29514098	chr12:29514098:C:T	4.60902e-27	-5.49089e-10	-0.932328
29514726	chr12:29514726:G:A	5.86215e-28	-1.51231	-1.4821
29514747	chr12:29514747:A:G	5.47216e-28	-1.55571	-1.50754
29514783	chr12:29514783:T:C	1.84772e-27	-0.349346	-1.49705
29514857	chr12:29514857:T:C	4.41583e-27	-5.49089e-10	-0.975148
29514871	chr12:29514871:AGGT:A	2.86305e-27	-5.49089e-10	-1.40846
29514904	chr12:29514904:C:CT	2.57797e-27	-5.49089e-10	-1.51334
29515024	chr12:29515024:T:C	4.01341e-28	-1.88079	-1.4925
29515173	chr12:29515173:A:G	2.57478e-27	-5.49089e-10	-1.51458
29516006	chr12:29516006:A:G	6.08159e-27	-5.49089e-10	-0.655077
29516039	chr12:29516039:T:C	3.64955e-28	-2.27833	-1.18999
29516169	chr12:29516169:A:T	3.23569e-27	-5.49089e-10	-1.2861
29516529	chr12:29516529:C:T	1.11914e-27	-2.34778	-4.93028e-10
29516835	chr12:29516835:T:C	3.08658e-27	-5.49089e-10	-1.33328
29517037	chr12:29517037:T:A	2.58595e-27	-5.49089e-10	-1.51025
29517284	chr12:29517284:G:A	3.07808e-27	-5.49089e-10	-1.33604
29517329	chr12:29517329:C:T	5.24389e-27	-5.49089e-10	-0.80328
29517505	chr12:29517505:G:A	2.58259e-27	-5.49089e-10	-1.51155
29517571	chr12:29517571:G:A	3.69318e-28	-2.32844	-1.128
29517697	chr12:29517697:T:C	2.67732e-27	-5.49089e-10	-1.47553
29517829	chr12:29517829:C:T	3.07059e-27	-5.49089e-10	-1.33848
29517876	chr12:29517876:G:A	4.88779e-27	-5.49089e-10	-0.873604
29517912	chr12:29517912:A:C	2.79789e-27	-5.49089e-10	-1.43148
29518133	chr12:29518133:T:A	4.60625e-27	-5.49089e-10	-0.93293
29518877	chr12:29518877:G:A	8.4558e-27	-5.49089e-10	-0.325491
29518911	chr12:29518911:G:C	2.79742e-28	-2.33396	-1.40027
29519260	chr12:29519260:G:T	2.62257e-27	-5.49089e-10	-1.49619
29519451	chr12:29519451:A:G	3.32025e-27	-5.49089e-10	-1.2603
29519636	chr12:29519636:G:T	2.60309e-27	-5.49089e-10	-1.50364
29519945	chr12:29519945:G:A	2.69748e-28	-2.33444	-1.43618
29520079	chr12:29520079:C:T	2.68559e-27	-5.49089e-10	-1.47244
29520535	chr12:29520535:C:G	4.75729e-27	-5.49089e-10	-0.900665
29520769	chr12:29520769:C:T	1.94916e-27	-1.79295	-4.93028e-10
29520907	chr12:29520907:T:C	2.78401e-27	-5.49089e-10	-1.43645
29521724	chr12:29521724:T:C	1.12868e-27	-2.33929	-4.93028e-10
29521954	chr12:29521954:G:C	4.74418e-28	-2.18876	-1.01725
29521959	chr12:29521959:C:T	4.86413e-27	-5.49089e-10	-0.878455
29521991	chr12:29521991:CAA:C	4.69247e-28	-2.1985	-1.01847
29522136	chr12:29522136:G:A	5.46781e-27	-5.49089e-10	-0.761466
29522353	chr12:29522353:G:C	2.8669e-27	-5.49089e-10	-1.40711
29522755	chr12:29522755:G:A	3.20809e-28	-2.09455	-1.50271
29523030	chr12:29523030:T:C	1.05041e-26	-5.49089e-10	-0.108578
29523044	chr12:29523044:A:T	3.12197e-27	-5.49089e-10	-1.32188
29523650	chr12:29523650:T:A	3.4716e-27	-5.49089e-10	-1.21573
29523911	chr12:29523911:C:T	5.34176e-27	-5.49089e-10	-0.784788
29524213	chr12:29524213:A:G	5.25551e-28	-1.59843	-1.50522
29524244	chr12:29524244:T:TA	1.3197e-27	-2.18294	-4.93028e-10
29524269	chr12:29524269:C:G	2.63748e-27	-5.49089e-10	-1.49052
29524867	chr12:29524867:A:G	2.16876e-27	-2.00097	0.314779
29524917	chr12:29524917:A:C	2.82044e-27	-5.49089e-10	-1.42345
29525061	chr12:29525061:AG:A	3.50178e-28	-2.02014	-1.48952
29525305	chr12:29525305:C:T	1.98673e-26	-5.49089e-10	0.528733
29525624	chr12:29525624:T:C	3.6107e-27	-5.49089e-10	-1.17644
29526126	chr12:29526126:C:T	2.16369e-27	-1.96402	0.275495
29526265	chr12:29526265:A:G	2.84528e-27	-5.49089e-10	-1.41468
29526507	chr12:29526507:A:G	3.47646e-28	-2.00727	-1.50964
29526804	chr12:29526804:T:C	3.68896e-28	-1.95043	-1.50715
29527130	chr12:29527130:T:C	1.16534e-27	-2.30733	-4.93028e-10
29527159	chr12:29527159:T:C	1.38632e-27	-2.13369	-4.93028e-10
29527611	chr12:29527611:A:G	7.68562e-27	-5.49089e-10	-0.420993
29527941	chr12:29527941:G:A	3.21016e-28	-2.09425	-1.50236
29529367	chr12:29529367:A:G	7.77013e-28	-2.00868	-0.70396
29529381	chr12:29529381:G:A	2.65109e-27	-5.49089e-10	-1.48537
29529424	chr12:29529424:C:T	2.57542e-27	-5.49089e-10	-1.51433
29529467	chr12:29529467:C:T	3.14424e-27	-5.49089e-10	-1.31477
29529542	chr12:29529542:T:A	1.08226e-27	-0.929523	-1.45177
29529954	chr12:29529954:C:T	2.63427e-27	-5.49089e-10	-1.49174
29530177	chr12:29530177:C:T	1.07433e-27	-0.945542	-1.4431
29530781	chr12:29530781:T:A	2.3976e-27	-1.94108	0.355205
29530984	chr12:29530984:C:T	7.16952e-28	-1.2802	-1.51289
29531051	chr12:29531051:G:C	3.98817e-27	-5.49089e-10	-1.07701
29531178	chr12:29531178:A:G	2.77375e-27	-5.49089e-10	-1.44014
29531292	chr12:29531292:T:A	1.2627e-27	-2.2271	-4.93028e-10
29531407	chr12:29531407:C:T	6.18563e-27	-5.49089e-10	-0.638114
29531551	chr12:29531551:T:C	2.54656e-27	-1.96627	0.440668
29531891	chr12:29531891:C:T	3.27719e-28	-2.06927	-1.50667
29531975	chr12:29531975:A:G	1.32004e-27	-2.18268	-4.93028e-10
29532741	chr12:29532741:TCA:T	2.64029e-27	-5.49089e-10	-1.48946
29532957	chr12:29532957:A:G	4.73003e-27	-5.49089e-10	-0.906413
29532958	chr12:29532958:T:C	3.38569e-27	-5.49089e-10	-1.24078
29533156	chr12:29533156:G:A	2.81201e-27	-5.49089e-10	-1.42644
29533278	chr12:29533278:C:T	1.34615e-27	-2.1631	-4.93028e-10
29533403	chr12:29533403:G:T	2.44168e-27	-1.89351	0.325853
29533475	chr12:29533475:G:C	2.57729e-27	-5.49089e-10	-1.51361
29533498	chr12:29533498:G:A	4.75568e-28	-2.02072	-1.18287
29533547	chr12:29533547:A:T	3.25748e-28	-2.09952	-1.48245
29533562	chr12:29533562:C:T	3.19543e-28	-2.08862	-1.51258
29533836	chr12:29533836:T:C	2.79652e-26	0.870617	-4.93028e-10
29533966	chr12:29533966:C:T	2.23733e-27	-2.01757	0.362511
29533986	chr12:29533986:G:A	4.39722e-27	-5.49089e-10	-0.979372
29534038	chr12:29534038:G:A	3.25253e-28	-2.07406	-1.50943
29534553	chr12:29534553:A:C	1.34211e-27	-2.1661	-4.93028e-10
29534570	chr12:29534570:AT:A	1.34288e-27	-2.16553	-4.93028e-10
29534606	chr12:29534606:G:C	1.34161e-27	-2.16647	-4.93028e-10
29534855	chr12:29534855:A:G	2.27747e-27	-2.00736	0.370083
29535156	chr12:29535156:T:C	1.36902e-27	-2.14625	-4.93028e-10
29535239	chr12:29535239:A:G	1.37208e-27	-2.14401	-4.93028e-10
29535267	chr12:29535267:T:A	1.35113e-27	-2.1594	-4.93028e-10
29535269	chr12:29535269:T:C	8.12349e-28	-1.15646	-1.51171
29535447	chr12:29535447:C:T	1.37022e-27	-2.14538	-4.93028e-10
29535564	chr12:29535564:T:C	7.9575e-28	-1.17679	-1.51202
29535773	chr12:29535773:T:C	3.92875e-27	-5.49089e-10	-1.09202
29535788	chr12:29535788:C:G	1.3431e-27	-2.16536	-4.93028e-10
29535903	chr12:29535903:A:G	3.92191e-27	-1.09376	-4.93028e-10
29535939	chr12:29535939:T:C	3.4334e-27	-5.49089e-10	-1.22679
29535957	chr12:29535957:T:C	5.92588e-27	-5.49089e-10	-0.681015
29536097	chr12:29536097:T:C	2.62292e-27	-5.49089e-10	-1.49606
29536133	chr12:29536133:A:G	1.34174e-27	-2.16637	-4.93028e-10
29536135	chr12:29536135:T:C	1.34764e-27	-2.16199	-4.93028e-10
29536224	chr12:29536224:C:T	1.36328e-27	-2.15045	-4.93028e-10
29536331	chr12:29536331:T:C	1.38308e-27	-2.13603	-4.93028e-10
29536434	chr12:29536434:G:C	3.27713e-27	-5.49089e-10	-1.27338
29536683	chr12:29536683:A:G	1.32526e-27	-2.17874	-4.93028e-10
29536716	chr12:29536716:A:T	3.77833e-27	-5.49089e-10	-1.13106
29536803	chr12:29536803:T:C	2.6236e-27	-5.49089e-10	-1.4958
29537136	chr12:29537136:C:T	1.35027e-27	-2.16004	-4.93028e-10
29537190	chr12:29537190:G:A	2.58999e-27	-5.49089e-10	-1.50869
29537323	chr12:29537323:C:CT	1.34584e-27	-2.16332	-4.93028e-10
29537382	chr12:29537382:T:G	3.28412e-27	-5.49089e-10	-1.27124
29537565	chr12:29537565:T:G	3.29334e-28	-2.24634	-1.32469
29537734	chr12:29537734:T:C	1.11967e-27	-2.34731	-4.93028e-10
29538013	chr12:29538013:T:C	1.34136e-27	-2.16666	-4.93028e-10
29538018	chr12:29538018:T:G	2.58479e-27	-5.49089e-10	-1.5107
29538078	chr12:29538078:A:G	4.2864e-28	-1.79247	-1.51501
29538205	chr12:29538205:C:T	2.9167e-27	-5.49089e-10	-1.38989
29538227	chr12:29538227:A:G	1.32561e-27	-2.17847	-4.93028e-10
29538308	chr12:29538308:T:C	7.70858e-27	-5.49089e-10	-0.418009
29538583	chr12:29538583:T:C	1.33975e-27	-2.16786	-4.93028e-10
29538588	chr12:29538588:G:A	1.3346e-27	-2.17171	-4.93028e-10
29538766	chr12:29538766:A:T	2.57558e-27	-5.49089e-10	-1.51427
29539370	chr12:29539370:C:T	2.81861e-27	-5.49089e-10	-1.4241
29539433	chr12:29539433:G:A	7.50192e-28	-2.14788	-0.599886
29539475	chr12:29539475:T:C	7.65293e-27	-5.49089e-10	-0.425256
29539579	chr12:29539579:C:T	7.28993e-28	-2.15392	-0.622516
29539725	chr12:29539725:G:A	7.10975e-28	-2.05418	-0.747279
29539739	chr12:29539739:G:A	1.07603e-27	-1.73035	-0.656718
29539883	chr12:29539883:C:T	2.87024e-27	-5.49089e-10	-1.40595
29539924	chr12:29539924:T:C	7.71915e-28	-1.20866	-1.51057
29539930	chr12:29539930:C:T	2.62369e-27	-5.49089e-10	-1.49576
29539954	chr12:29539954:C:A	3.22809e-27	-5.49089e-10	-1.28845
29539998	chr12:29539998:A:C	7.60895e-28	-2.01068	-0.722926
29540513	chr12:29540513:A:G	1.34189e-27	-2.16626	-4.93028e-10
29540676	chr12:29540676:A:G	4.09426e-27	-5.49089e-10	-1.05076
29541209	chr12:29541209:G:A	2.92973e-27	-5.49089e-10	-1.38543
29541283	chr12:29541283:C:T	2.15897e-27	-1.69071	-4.93028e-10
29541899	chr12:29541899:C:T	1.67286e-27	-1.89177	-0.054038
29542184	chr12:29542184:T:G	5.50785e-27	-5.49089e-10	-0.754169
29542321	chr12:29542321:C:T	4.94713e-27	-5.49089e-10	-0.861536
29542477	chr12:29542477:G:A	4.25718e-28	-1.92185	-1.39247
29542928	chr12:29542928:A:G	4.16697e-27	-0.260143	-0.773012
29543043	chr12:29543043:C:T	5.92498e-28	-1.49627	-1.48748
29543088	chr12:29543088:A:T	3.3564e-27	-5.49089e-10	-1.24948
29543323	chr12:29543323:G:C	3.39333e-28	-2.02841	-1.5127
29543396	chr12:29543396:T:C	4.08302e-27	-0.268376	-0.78513
29543473	chr12:29543473:C:T	5.08325e-27	-5.49089e-10	-0.834393
29543574	chr12:29543574:T:C	3.09563e-27	-5.49089e-10	-1.33035
29543580	chr12:29543580:G:T	3.35732e-28	-2.05987	-1.49192
29543719	chr12:29543719:A:G	2.98146e-27	-5.49089e-10	-1.36793
29543856	chr12:29543856:G:A	5.48505e-27	-5.49089e-10	-0.758317
29544145	chr12:29544145:A:G	4.37488e-28	-1.77591	-1.51114
29544159	chr12:29544159:C:T	9.80933e-28	-1.31322	-1.16638
29544307	chr12:29544307:T:C	4.85151e-27	-5.49089e-10	-0.881053
29544471	chr12:29544471:T:A	2.9029e-27	-5.49089e-10	-1.39463
29544668	chr12:29544668:T:C	2.89641e-27	-5.49089e-10	-1.39687
29545376	chr12:29545376:A:T	5.85971e-28	-1.99821	-0.996615
29545423	chr12:29545423:T:A	2.58302e-27	-5.49089e-10	-1.51138
29545848	chr12:29545848:A:T	3.30992e-27	-5.49089e-10	-1.26342
29545884	chr12:29545884:G:A	5.73681e-28	-2.01115	-1.00487
29546072	chr12:29546072:G:A	3.45566e-27	-5.49089e-10	-1.22033
29546292	chr12:29546292:G:A	2.58712e-27	-5.49089e-10	-1.5098
29546358	chr12:29546358:T:A	5.615e-27	-5.49089e-10	-0.734902
29546407	chr12:29546407:T:C	4.15235e-28	-1.99648	-1.34278
29546426	chr12:29546426:A:G	3.72276e-28	-1.99314	-1.45533
29546699	chr12:29546699:A:G	6.26078e-27	-5.49089e-10	-0.626039
29546865	chr12:29546865:A:C	4.39645e-28	-2.15072	-1.13141
29547111	chr12:29547111:G:T	3.41086e-28	-2.02391	-1.51206
29547157	chr12:29547157:T:G	3.83334e-28	-2.13002	-1.28917
29547255	chr12:29547255:T:C	2.85605e-27	-5.49089e-10	-1.4109
29548039	chr12:29548039:C:T	2.96439e-27	-5.49089e-10	-1.37367
29548040	chr12:29548040:A:T	4.70101e-28	-2.00745	-1.2077
29548234	chr12:29548234:A:G	2.58209e-27	-5.49089e-10	-1.51175
29548265	chr12:29548265:C:T	3.36457e-27	-5.49089e-10	-1.24704
29548899	chr12:29548899:T:A	4.83823e-28	-2.11735	-1.06902
29548955	chr12:29548955:G:A	5.07575e-28	-1.65311	-1.48535
29548990	chr12:29548990:T:A	4.41998e-28	-2.10166	-1.17514
29549068	chr12:29549068:A:C	5.07529e-27	-5.49089e-10	-0.835959
29549121	chr12:29549121:C:T	6.96493e-28	-1.31609	-1.50595
29549252	chr12:29549252:A:G	1.02922e-27	-0.926197	-1.50534
29550279	chr12:29550279:C:T	5.51374e-28	-1.56053	-1.49516
29550558	chr12:29550558:G:C	1.40109e-27	-2.12309	-4.93028e-10
29550589	chr12:29550589:C:T	1.12517e-27	-2.34241	-4.93028e-10
29550713	chr12:29550713:T:G	4.84365e-28	-1.96634	-1.21892
29551392	chr12:29551392:A:G	6.47331e-28	-2.34579	-0.549454
29551511	chr12:29551511:T:G	2.82381e-27	-5.49089e-10	-1.42226
29551715	chr12:29551715:G:A	2.81682e-28	-2.33724	-1.39008
29552181	chr12:29552181:C:G	3.76921e-27	-5.49089e-10	-1.13348
29552302	chr12:29552302:T:C	2.6621e-27	-5.49089e-10	-1.48123
29552319	chr12:29552319:C:T	7.4054e-28	-1.42649	-1.33423
29552436	chr12:29552436:C:A	2.75935e-28	-2.26752	-1.48041
29553091	chr12:29553091:C:T	7.48518e-27	-5.49089e-10	-0.447419
29553837	chr12:29553837:T:C	2.57906e-27	-5.49089e-10	-1.51292
29553842	chr12:29553842:C:T	2.57785e-27	-5.49089e-10	-1.51339
29553934	chr12:29553934:T:C	2.57523e-27	-5.49089e-10	-1.51441
29553993	chr12:29553993:G:A	5.9044e-28	-1.48363	-1.5036
29554058	chr12:29554058:T:A	2.72687e-27	-5.49089e-10	-1.45719
29554068	chr12:29554068:T:C	2.57971e-27	-5.49089e-10	-1.51267
29554089	chr12:29554089:T:G	6.06776e-28	-1.449	-1.51094
29554170	chr12:29554170:G:A	2.57957e-27	-5.49089e-10	-1.51272
29554437	chr12:29554437:C:G	2.89115e-27	-5.49089e-10	-1.39869
29554759	chr12:29554759:T:C	4.61625e-27	-0.930761	-4.93028e-10
29554838	chr12:29554838:C:G	1.46174e-27	-2.08072	-4.93028e-10
29554860	chr12:29554860:A:G	1.17273e-27	-1.66548	-0.635522
29554931	chr12:29554931:G:A	1.37397e-27	-2.14264	-4.93028e-10
29555015	chr12:29555015:G:A	4.18121e-27	-1.02974	-4.93028e-10
29555312	chr12:29555312:T:A	2.87793e-27	-5.49089e-10	-1.40327
29555314	chr12:29555314:T:C	2.92792e-27	-5.49089e-10	-1.38605
29555937	chr12:29555937:AC:A	1.15279e-27	-0.840504	-1.47765
29555994	chr12:29555994:T:G	1.22683e-27	-1.62649	-0.629425
29556221	chr12:29556221:A:AG	2.63574e-27	-5.49089e-10	-1.49118
29556627	chr12:29556627:C:G	2.6487e-27	-5.49089e-10	-1.48628
29557211	chr12:29557211:T:C	5.83612e-28	-1.71591	-1.28295
29557237	chr12:29557237:T:C	2.40869e-26	-5.49089e-10	0.721323
29557599	chr12:29557599:G:A	5.93307e-28	-1.47038	-1.51201
29557723	chr12:29557723:T:TC	5.98531e-28	-1.45973	-1.51389
29557900	chr12:29557900:G:A	5.97883e-28	-1.46016	-1.51454
29558044	chr12:29558044:G:A	1.15536e-27	-2.31593	-4.93028e-10
29558122	chr12:29558122:G:A	2.57581e-27	-5.49089e-10	-1.51418
29558130	chr12:29558130:T:C	3.53285e-27	-5.49089e-10	-1.19824
29558134	chr12:29558134:C:G	2.57402e-27	-5.49089e-10	-1.51488
29558273	chr12:29558273:C:T	1.3688e-27	-2.14641	-4.93028e-10
29558347	chr12:29558347:T:C	2.63473e-27	-5.49089e-10	-1.49156
29558424	chr12:29558424:T:A	2.26595e-27	-0.715638	-0.92671
29558435	chr12:29558435:C:A	3.25693e-27	-5.49089e-10	-1.27956
29558684	chr12:29558684:T:C	1.27351e-27	-2.21856	-4.93028e-10
29558698	chr12:29558698:C:T	1.07237e-27	-1.96687	-0.423594
29558780	chr12:29558780:C:A	2.41607e-27	-1.5782	-4.93028e-10
29559154	chr12:29559154:A:G	3.99624e-28	-1.87037	-1.5072
29559270	chr12:29559270:C:T	2.58261e-27	-5.49089e-10	-1.51154
29559327	chr12:29559327:C:T	6.57501e-28	-1.39264	-1.48702
29559506	chr12:29559506:C:T	3.33285e-27	-5.49089e-10	-1.25652
29559773	chr12:29559773:G:A	4.20547e-28	-1.98552	-1.34103
29560029	chr12:29560029:C:T	4.10596e-27	-5.49089e-10	-1.04791
29560075	chr12:29560075:G:A	7.04759e-28	-1.63514	-1.17511
29560136	chr12:29560136:C:T	7.18083e-27	-5.49089e-10	-0.488928
29560228	chr12:29560228:C:A	3.63703e-28	-1.95999	-1.51177
29560695	chr12:29560695:T:G	5.5386e-28	-1.61121	-1.43997
29560851	chr12:29560851:A:G	2.56957e-27	-0.124522	-1.39208
29561060	chr12:29561060:T:A	1.45134e-27	-2.08785	-4.93028e-10
29561541	chr12:29561541:A:G	3.92379e-28	-1.88495	-1.51092
29561657	chr12:29561657:CAGTT:C	3.54193e-27	-5.49089e-10	-1.19567
29561686	chr12:29561686:T:A	7.93953e-27	-5.49089e-10	-0.388489
29561732	chr12:29561732:G:A	4.47668e-27	-5.49089e-10	-0.961463
29562101	chr12:29562101:C:A	8.1279e-28	-1.15621	-1.51141
29562248	chr12:29562248:C:T	2.98301e-28	-2.19209	-1.47791
29562450	chr12:29562450:T:C	3.46928e-27	-5.49089e-10	-1.2164
29562493	chr12:29562493:A:G	7.87931e-28	-1.76549	-0.933203
29562993	chr12:29562993:C:T	1.52816e-27	-2.03628	-4.93028e-10
29563340	chr12:29563340:C:T	3.93397e-27	-5.49089e-10	-1.09069
29563387	chr12:29563387:G:C	2.89035e-27	-5.49089e-10	-1.39897
29563564	chr12:29563564:G:T	1.07577e-27	-1.72755	-0.65975
29564001	chr12:29564001:G:A	3.02359e-27	-5.49089e-10	-1.3539
29564565	chr12:29564565:A:G	1.58015e-27	-2.00282	-4.93028e-10
29564787	chr12:29564787:G:A	3.81637e-28	-1.95309	-1.47054
29564905	chr12:29564905:C:G	2.98016e-28	-2.24661	-1.42434
29565023	chr12:29565023:C:T	1.70794e-27	-0.425748	-1.49931
29565556	chr12:29565556:A:G	6.53248e-27	-5.49089e-10	-0.583557
29565730	chr12:29565730:C:T	1.67514e-27	-0.444856	-1.49959
29565866	chr12:29565866:A:G	6.3954e-27	-5.49089e-10	-0.604765
29566341	chr12:29566341:G:A	1.20357e-27	-0.909824	-1.36523
29566509	chr12:29566509:C:T	1.14208e-27	-0.936331	-1.39116
29567020	chr12:29567020:G:A	3.09996e-27	-0.721289	-0.607664
29567081	chr12:29567081:T:C	5.055e-28	-1.8068	-1.33575
29567262	chr12:29567262:T:C	2.57369e-27	-5.49089e-10	-1.515
29567309	chr12:29567309:A:G	1.87192e-27	-0.484375	-1.349
29567359	chr12:29567359:C:T	2.95734e-27	-5.49089e-10	-1.37605
29567362	chr12:29567362:C:T	6.89362e-27	-0.160568	-0.36918
29567392	chr12:29567392:T:G	1.14553e-27	-0.931254	-1.39322
29567396	chr12:29567396:T:G	1.74137e-27	-0.496923	-1.40875
29567473	chr12:29567473:A:G	1.08946e-27	-0.991924	-1.38273
29567709	chr12:29567709:T:C	1.70162e-27	-0.998418	-0.930345
29567793	chr12:29567793:A:G	2.80862e-27	-5.49089e-10	-1.42765
29567806	chr12:29567806:G:A	1.49803e-27	-2.05619	-4.93028e-10
29567810	chr12:29567810:C:T	1.64511e-27	-0.996348	-0.966191
29567890	chr12:29567890:C:T	3.06925e-27	-5.49089e-10	-1.33891
29567965	chr12:29567965:T:C	1.14178e-27	-0.906677	-1.42108
29567992	chr12:29567992:A:G	5.38335e-28	-1.83963	-1.23998
29568278	chr12:29568278:C:T	5.59486e-28	-1.89634	-1.14474
29568512	chr12:29568512:T:C	1.79331e-27	-0.902131	-0.974148
29568603	chr12:29568603:T:C	2.61462e-27	-5.49089e-10	-1.49922
29569012	chr12:29569012:C:T	1.0237e-27	-0.991021	-1.4459
29569987	chr12:29569987:T:C	2.94276e-27	-5.49089e-10	-1.38099
29570183	chr12:29570183:T:C	3.08294e-27	-5.49089e-10	-1.33446
29570311	chr12:29570311:T:C	2.34829e-27	-0.820777	-0.78588
29570395	chr12:29570395:G:C	6.48732e-28	-1.79071	-1.10237
29570491	chr12:29570491:A:T	2.14702e-27	-0.873898	-0.822363
29570625	chr12:29570625:C:T	6.83851e-27	-5.49089e-10	-0.537774
29571015	chr12:29571015:A:G	6.54313e-28	-1.53119	-1.35332
29571128	chr12:29571128:G:A	1.66565e-27	-0.898887	-1.05124
29571180	chr12:29571180:A:G	2.58747e-27	-5.49089e-10	-1.50966
29571314	chr12:29571314:T:C	4.64874e-27	-5.49089e-10	-0.923748
29571427	chr12:29571427:T:C	2.05013e-27	-0.702857	-1.03958
29571859	chr12:29571859:G:A	3.67079e-27	-5.49089e-10	-1.15994
29571880	chr12:29571880:C:A	1.59447e-27	-0.936579	-1.05722
29571974	chr12:29571974:C:G	2.61359e-27	-5.49089e-10	-1.49962
29572561	chr12:29572561:T:C	5.04376e-28	-1.97744	-1.16734
29572584	chr12:29572584:A:G	5.01496e-28	-1.97329	-1.17721
29572719	chr12:29572719:C:T	1.53389e-27	-2.03254	-4.93028e-10
29572775	chr12:29572775:C:T	7.0657e-27	-5.49089e-10	-0.505091
29572956	chr12:29572956:T:C	1.14043e-27	-2.32894	-4.93028e-10
29573073	chr12:29573073:G:C	2.21481e-27	-0.266533	-1.39865
29573351	chr12:29573351:G:A	1.39138e-27	-0.634888	-1.49516
29574048	chr12:29574048:T:G	8.7215e-28	-1.52127	-1.07586
29574285	chr12:29574285:G:T	1.63025e-27	-0.741443	-1.23017
29574369	chr12:29574369:T:C	2.5779e-27	-5.49089e-10	-1.51337
29574589	chr12:29574589:C:T	3.60455e-27	-5.49089e-10	-1.17815
29574763	chr12:29574763:C:A	1.32364e-27	-2.17996	-4.93028e-10
29574906	chr12:29574906:C:T	6.45915e-28	-1.80736	-1.09007
29574968	chr12:29574968:C:T	6.48829e-28	-1.78517	-1.10776
29575012	chr12:29575012:A:T	1.96673e-26	-5.49089e-10	0.518615
29575014	chr12:29575014:C:T	6.80614e-28	-1.74709	-1.09802
29575184	chr12:29575184:T:A	6.34971e-28	-1.82252	-1.092
29575236	chr12:29575236:G:A	6.29258e-28	-1.82279	-1.10077
29575432	chr12:29575432:G:A	6.80878e-28	-1.84771	-0.997006
29575558	chr12:29575558:CT:C	3.00353e-27	-5.49089e-10	-1.36055
29575673	chr12:29575673:G:A	2.57519e-27	-5.49089e-10	-1.51442
29575762	chr12:29575762:G:A	4.89542e-28	-1.94314	-1.23149
29575848	chr12:29575848:A:G	1.75525e-27	-0.548626	-1.34911
29576057	chr12:29576057:T:C	5.10642e-28	-1.90112	-1.23131
29576223	chr12:29576223:T:C	3.81754e-28	-1.95727	-1.46605
29576349	chr12:29576349:C:T	6.69865e-28	-1.77273	-1.0883
29576447	chr12:29576447:T:G	3.91653e-27	-5.49089e-10	-1.09514
29576837	chr12:29576837:T:A	6.6398e-28	-1.78958	-1.08027
29576878	chr12:29576878:C:G	1.2111e-27	-0.951375	-1.31744
29576890	chr12:29576890:C:T	5.30501e-28	-1.58138	-1.5129
29576958	chr12:29576958:T:C	2.57494e-27	-5.49089e-10	-1.51452
29577294	chr12:29577294:C:T	1.20384e-27	-0.937878	-1.33695
29577336	chr12:29577336:T:A	2.61045e-27	-5.49089e-10	-1.50082
29577648	chr12:29577648:A:G	6.73728e-28	-1.76368	-1.0916
29577895	chr12:29577895:G:T	5.69328e-27	-5.49089e-10	-0.721056
29578159	chr12:29578159:C:A	6.53381e-28	-1.76572	-1.12022
29578257	chr12:29578257:T:G	2.57425e-27	-5.49089e-10	-1.51478
29578536	chr12:29578536:C:T	4.57528e-27	-5.49089e-10	-0.939676
29578538	chr12:29578538:C:T	6.24917e-27	-5.49089e-10	-0.627895
29578794	chr12:29578794:C:T	4.94701e-28	-1.6495	-1.51465
29579140	chr12:29579140:A:G	3.07659e-27	-5.49089e-10	-1.33652
29579352	chr12:29579352:G:A	2.86366e-27	-5.49089e-10	-1.40824
29579430	chr12:29579430:G:T	4.28871e-28	-1.79372	-1.51323
29579857	chr12:29579857:T:C	1.02375e-27	-1.13293	-1.30393
29580145	chr12:29580145:G:A	3.45857e-27	-5.49089e-10	-1.21949
29580222	chr12:29580222:G:A	5.65882e-28	-1.87607	-1.15365
29580236	chr12:29580236:T:C	3.80912e-27	-5.49089e-10	-1.12295
29580566	chr12:29580566:A:C	1.10927e-27	-0.989159	-1.36749
29580730	chr12:29580730:T:C	2.84598e-27	-5.49089e-10	-1.41444
29580758	chr12:29580758:T:C	2.58967e-27	-5.49089e-10	-1.50881
29581219	chr12:29581219:A:G	1.64084e-27	-1.96514	-4.93028e-10
29581730	chr12:29581730:C:T	9.44208e-28	-1.1167	-1.40105
29581962	chr12:29581962:A:G	2.57375e-27	-5.49089e-10	-1.51498
29582015	chr12:29582015:C:T	4.1113e-28	-1.9227	-1.42649
29582100	chr12:29582100:G:A	5.26577e-28	-1.65233	-1.44937
29582143	chr12:29582143:T:A	3.22714e-27	-5.49089e-10	-1.28875
29582656	chr12:29582656:C:T	4.16365e-28	-1.86659	-1.46995
29582703	chr12:29582703:A:T	4.10783e-28	-1.88967	-1.46036
29582837	chr12:29582837:T:C	6.87169e-28	-1.38247	-1.45305
29582957	chr12:29582957:T:C	1.54475e-27	-0.727816	-1.29767
29583226	chr12:29583226:T:C	1.77972e-27	-1.88389	-4.93028e-10
29583398	chr12:29583398:T:C	2.62914e-27	-5.49089e-10	-1.49369
29583547	chr12:29583547:A:G	6.42372e-28	-1.54621	-1.35673
29583590	chr12:29583590:G:T	5.82956e-28	-1.51671	-1.48328
29583620	chr12:29583620:A:G	6.95923e-28	-1.48154	-1.34132
29583715	chr12:29583715:T:C	1.15643e-26	-5.49089e-10	-0.0124185
29583889	chr12:29583889:C:T	6.79358e-27	-0.544365	-4.93028e-10
29584046	chr12:29584046:G:A	1.72764e-27	-0.603192	-1.3104
29584263	chr12:29584263:T:C	7.45583e-27	-5.49089e-10	-0.451348
29584472	chr12:29584472:A:G	1.97916e-26	-5.49089e-10	0.524914
29584516	chr12:29584516:T:C	1.77367e-27	-1.88729	-4.93028e-10
29584734	chr12:29584734:C:A	1.3751e-27	-2.14182	-4.93028e-10
29584985	chr12:29584985:T:C	1.11785e-27	-1.87268	-0.476256
29585482	chr12:29585482:G:T	2.75897e-27	-5.49089e-10	-1.44548
29585516	chr12:29585516:G:A	5.64043e-27	-5.49089e-10	-0.730383
29585618	chr12:29585618:A:G	1.80842e-27	-0.558051	-1.30984
29585663	chr12:29585663:T:TA	5.52282e-27	-5.49089e-10	-0.751456
29585678	chr12:29585678:G:C	2.78741e-27	-5.49089e-10	-1.43523
29585752	chr12:29585752:T:C	1.30924e-27	-2.1909	-4.93028e-10
29585762	chr12:29585762:T:C	1.81297e-27	-1.86538	-4.93028e-10
29585870	chr12:29585870:C:T	3.88557e-27	-5.49089e-10	-1.10307
29585998	chr12:29585998:G:C	5.58184e-27	-5.49089e-10	-0.740825
29586174	chr12:29586174:C:T	8.1372e-28	-1.7923	-0.874187
29586373	chr12:29586373:A:G	1.39102e-27	-0.837059	-1.29325
29586978	chr12:29586978:T:C	5.36999e-27	-5.49089e-10	-0.779518
29587874	chr12:29587874:G:A	6.85963e-28	-1.88763	-0.949646
29588207	chr12:29588207:G:A	1.18565e-27	-0.881444	-1.40861
29588793	chr12:29588793:G:A	2.67038e-27	-5.49089e-10	-1.47812
29589031	chr12:29589031:A:G	7.5127e-28	-1.4817	-1.26463
29589108	chr12:29589108:C:T	3.85398e-27	-5.49089e-10	-1.11124
29589153	chr12:29589153:T:C	3.00082e-27	-5.49089e-10	-1.36146
29589283	chr12:29589283:C:T	2.63884e-27	-5.49089e-10	-1.49
29589486	chr12:29589486:T:C	1.764e-27	-0.602143	-1.29062
29589517	chr12:29589517:A:C	3.48785e-27	-5.49089e-10	-1.21106
29589773	chr12:29589773:A:T	1.75789e-27	-0.603288	-1.29294
29589820	chr12:29589820:T:C	4.93712e-27	-5.49089e-10	-0.863562
29589962	chr12:29589962:T:C	9.01856e-28	-1.12763	-1.43601
29591275	chr12:29591275:C:T	4.75908e-28	-1.95323	-1.24965
29591347	chr12:29591347:T:A	1.67456e-27	-1.94479	-4.93028e-10
29591509	chr12:29591509:C:T	2.71761e-27	-5.49089e-10	-1.46059
29591688	chr12:29591688:C:A	6.98404e-28	-1.61304	-1.20626
29591735	chr12:29591735:T:C	2.57409e-27	-5.49089e-10	-1.51485
29591792	chr12:29591792:T:C	4.09241e-27	-5.49089e-10	-1.05121
29591861	chr12:29591861:G:A	2.68925e-27	-5.49089e-10	-1.47108
29592311	chr12:29592311:A:T	4.2577e-27	-5.49089e-10	-1.01162
29592506	chr12:29592506:G:A	3.55527e-27	-5.49089e-10	-1.19191
29592583	chr12:29592583:A:T	4.09349e-27	-5.49089e-10	-1.05095
29592660	chr12:29592660:C:T	2.8577e-27	-1.41033	-4.93028e-10
29592716	chr12:29592716:C:A	4.40062e-27	-5.49089e-10	-0.978598
29592953	chr12:29592953:C:T	1.04375e-27	-2.15405	-0.263473
29593096	chr12:29593096:C:T	9.95932e-28	-1.69831	-0.766112
29593156	chr12:29593156:G:A	2.58793e-27	-5.49089e-10	-1.50948
29593413	chr12:29593413:C:T	2.58917e-27	-5.49089e-10	-1.50901
29593420	chr12:29593420:A:T	2.58627e-27	-5.49089e-10	-1.51013
29593460	chr12:29593460:T:C	2.7096e-27	-5.49089e-10	-1.46354
29593561	chr12:29593561:G:A	4.58083e-27	-5.49089e-10	-0.938464
29593771	chr12:29593771:T:C	2.58149e-27	-5.49089e-10	-1.51198
29593813	chr12:29593813:G:A	1.25598e-27	-2.23243	-4.93028e-10
29593942	chr12:29593942:G:A	4.42494e-27	-5.49089e-10	-0.973087
29594023	chr12:29594023:C:T	3.79801e-28	-1.94965	-1.4788
29594024	chr12:29594024:G:A	2.5956e-27	-5.49089e-10	-1.50653
29594169	chr12:29594169:G:A	4.43301e-27	-5.49089e-10	-0.971265
29594232	chr12:29594232:A:G	2.57756e-27	-5.49089e-10	-1.5135
29594272	chr12:29594272:C:T	2.58846e-27	-1.50928	-4.93028e-10
29594299	chr12:29594299:A:G	4.51964e-27	-5.49089e-10	-0.95191
29594698	chr12:29594698:C:T	1.15734e-27	-2.31422	-4.93028e-10
29594705	chr12:29594705:C:T	3.823e-28	-1.91786	-1.50403
29594729	chr12:29594729:T:C	2.60611e-27	-5.49089e-10	-1.50249
29594926	chr12:29594926:A:G	3.099e-28	-2.1214	-1.51045
29595035	chr12:29595035:C:G	4.4302e-27	-5.49089e-10	-0.971899
29595101	chr12:29595101:C:T	4.46914e-27	-5.49089e-10	-0.963148
29595115	chr12:29595115:T:C	2.5752e-27	-5.49089e-10	-1.51442
29595156	chr12:29595156:C:G	2.57804e-27	-5.49089e-10	-1.51331
29595300	chr12:29595300:C:T	6.9422e-28	-1.9361	-0.889213
29595426	chr12:29595426:C:T	4.50631e-27	-5.49089e-10	-0.954864
29595666	chr12:29595666:G:A	2.77107e-27	-1.44111	-4.93028e-10
29595846	chr12:29595846:A:G	4.59039e-27	-5.49089e-10	-0.936378
29596370	chr12:29596370:A:G	2.59946e-27	-5.49089e-10	-1.50504
29596452	chr12:29596452:T:C	4.44952e-27	-5.49089e-10	-0.967547
29596465	chr12:29596465:T:C	2.58912e-27	-5.49089e-10	-1.50902
29596523	chr12:29596523:A:G	4.4854e-27	-5.49089e-10	-0.959516
29596634	chr12:29596634:G:A	1.91183e-27	-2.14866	0.336373
29596693	chr12:29596693:G:C	1.03178e-27	-2.0953	-0.333759
29597091	chr12:29597091:T:C	3.11617e-28	-2.1166	-1.50972
29597393	chr12:29597393:C:T	2.57633e-27	-5.49089e-10	-1.51398
29597460	chr12:29597460:C:T	2.57433e-27	-5.49089e-10	-1.51475
29598016	chr12:29598016:C:G	4.45412e-27	-5.49089e-10	-0.966514
29598415	chr12:29598415:T:A	5.99264e-28	-1.53547	-1.43693
29598571	chr12:29598571:C:T	2.58611e-27	-5.49089e-10	-1.51019
29598855	chr12:29598855:A:G	4.48438e-27	-5.49089e-10	-0.959743
29599639	chr12:29599639:C:T	3.9515e-28	-1.89209	-1.49674
29599690	chr12:29599690:A:T	4.50366e-27	-5.49089e-10	-0.955454
29599837	chr12:29599837:C:T	1.14604e-27	-2.32403	-4.93028e-10
29599862	chr12:29599862:A:G	2.57777e-27	-5.49089e-10	-1.51342
29599871	chr12:29599871:T:C	3.0026e-28	-2.17937	-1.48408
29599972	chr12:29599972:G:A	1.87119e-27	-1.83377	-4.93028e-10
29600315	chr12:29600315:A:G	4.4362e-27	-5.49089e-10	-0.970545
29600493	chr12:29600493:C:T	4.86945e-27	-5.49089e-10	-0.877362
29600626	chr12:29600626:G:A	3.37297e-27	-1.24455	-4.93028e-10
29600791	chr12:29600791:C:T	3.4362e-28	-2.01483	-1.51373
29600898	chr12:29600898:G:A	1.6965e-27	-2.31071	0.378933
29600899	chr12:29600899:C:G	4.39456e-27	-5.49089e-10	-0.979976
29601019	chr12:29601019:G:A	4.83022e-27	-5.49089e-10	-0.885451
29601029	chr12:29601029:G:T	4.01373e-28	-2.28395	-1.08926
29601178	chr12:29601178:C:A	5.07118e-27	-5.49089e-10	-0.836771
29601182	chr12:29601182:A:C	1.42788e-27	-1.08643	-1.01772
29601235	chr12:29601235:G:A	2.85385e-27	-5.49089e-10	-1.41168
29601243	chr12:29601243:T:G	1.32911e-27	-1.13781	-1.03802
29601249	chr12:29601249:T:C	4.43109e-28	-2.07001	-1.20428
29601529	chr12:29601529:A:G	5.03549e-27	-5.49089e-10	-0.843833
29601624	chr12:29601624:TGTA:T	4.13476e-28	-1.86735	-1.47615
29601703	chr12:29601703:G:A	4.92167e-27	-5.49089e-10	-0.866696
29601709	chr12:29601709:G:T	4.91959e-27	-5.49089e-10	-0.867118
29601727	chr12:29601727:A:G	4.89137e-27	-5.49089e-10	-0.872872
29601988	chr12:29601988:A:T	2.59432e-27	-1.50702	-4.93028e-10
29601991	chr12:29601991:G:A	4.83802e-27	-5.49089e-10	-0.883838
29602028	chr12:29602028:G:T	5.11363e-27	-5.49089e-10	-0.828435
29602206	chr12:29602206:G:A	6.36385e-27	-5.49089e-10	-0.609711
29602309	chr12:29602309:G:T	5.57287e-27	-5.49089e-10	-0.742434
29602413	chr12:29602413:G:A	5.54965e-27	-5.49089e-10	-0.746608
29602752	chr12:29602752:G:A	4.41522e-27	-5.49089e-10	-0.975285
29603120	chr12:29603120:T:C	2.68242e-27	-5.49089e-10	-1.47362
29603344	chr12:29603344:T:C	4.59873e-27	-5.49089e-10	-0.934563
29603668	chr12:29603668:T:C	4.97913e-28	-1.83942	-1.31825
29603877	chr12:29603877:C:A	3.86899e-28	-2.01833	-1.39161
29604055	chr12:29604055:A:G	5.2354e-27	-5.49089e-10	-0.804899
29604062	chr12:29604062:T:C	5.10183e-27	-5.49089e-10	-0.830745
29604328	chr12:29604328:T:G	4.41136e-27	-5.49089e-10	-0.976161
29604490	chr12:29604490:T:C	5.34874e-27	-5.49089e-10	-0.783482
29604596	chr12:29604596:C:T	5.55393e-28	-1.74058	-1.30784
29604911	chr12:29604911:T:C	1.17985e-27	-2.29495	-4.93028e-10
29604913	chr12:29604913:T:C	2.59391e-27	-5.49089e-10	-1.50718
29605308	chr12:29605308:T:C	4.35394e-27	-5.49089e-10	-0.989263
29605355	chr12:29605355:T:C	2.87249e-27	-5.49089e-10	-1.40517
29605401	chr12:29605401:C:T	4.05654e-28	-2.11712	-1.24547
29605454	chr12:29605454:T:C	4.14727e-28	-2.11586	-1.22462
29605780	chr12:29605780:G:A	2.5946e-27	-5.49089e-10	-1.50691
29605836	chr12:29605836:C:G	1.00947e-26	-5.49089e-10	-0.148331
29605848	chr12:29605848:C:T	1.12615e-27	-2.34154	-4.93028e-10
29605900	chr12:29605900:C:T	5.40148e-27	-5.49089e-10	-0.773671
29606272	chr12:29606272:G:A	1.03844e-26	-5.49089e-10	-0.120043
29606423	chr12:29606423:AG:A	5.95867e-28	-2.25991	-0.718176
29606496	chr12:29606496:A:G	2.62906e-27	-5.49089e-10	-1.49372
29606755	chr12:29606755:T:C	2.57596e-27	-5.49089e-10	-1.51412
29606817	chr12:29606817:G:A	2.5739e-27	-5.49089e-10	-1.51492
29606931	chr12:29606931:T:C	2.57661e-27	-5.49089e-10	-1.51387
29607367	chr12:29607367:T:C	2.58604e-27	-5.49089e-10	-1.51022
29607630	chr12:29607630:T:C	3.20203e-28	-2.08962	-1.50952
29607685	chr12:29607685:G:A	3.7262e-28	-2.23882	-1.20872
29607897	chr12:29607897:G:A	2.57655e-27	-5.49089e-10	-1.51389
29608067	chr12:29608067:C:T	2.59352e-27	-5.49089e-10	-1.50733
29608322	chr12:29608322:T:C	3.96561e-27	-1.08268	-4.93028e-10
29608374	chr12:29608374:A:G	1.4662e-27	-0.56322	-1.51445
29608478	chr12:29608478:C:T	3.04849e-28	-2.13921	-1.50907
29608751	chr12:29608751:G:A	2.62946e-27	-5.49089e-10	-1.49356
29608756	chr12:29608756:G:A	1.09351e-27	-2.25673	-0.114223
29608985	chr12:29608985:C:T	2.808e-28	-2.23679	-1.49367
29609057	chr12:29609057:G:A	1.01993e-26	-5.49089e-10	-0.138022
29609338	chr12:29609338:A:G	2.63743e-27	-5.49089e-10	-1.49054
29609709	chr12:29609709:C:G	3.83549e-28	-2.1999	-1.21873
29609942	chr12:29609942:C:G	6.61771e-27	-5.49089e-10	-0.570594
29609998	chr12:29609998:C:T	2.59519e-27	-5.49089e-10	-1.50668
29610018	chr12:29610018:G:A	2.99864e-28	-2.16037	-1.5044
29610043	chr12:29610043:C:A	3.40755e-28	-2.04891	-1.48802
29610084	chr12:29610084:C:G	7.15859e-27	-5.49089e-10	-0.49203
29610116	chr12:29610116:T:C	3.37611e-28	-2.03781	-1.50839
29610199	chr12:29610199:A:G	2.57465e-27	-5.49089e-10	-1.51463
29610333	chr12:29610333:G:A	5.35854e-28	-2.27678	-0.80746
29610434	chr12:29610434:T:C	5.86445e-27	-5.49089e-10	-0.691435
29610614	chr12:29610614:C:T	5.3163e-27	-5.49089e-10	-0.789566
29610827	chr12:29610827:C:G	2.58381e-27	-5.49089e-10	-1.51108
29611203	chr12:29611203:C:G	3.49565e-28	-2.25831	-1.2531
29611278	chr12:29611278:C:A	3.58861e-28	-1.97429	-1.51087
29611469	chr12:29611469:A:G	6.4085e-28	-2.26638	-0.638925
29612016	chr12:29612016:T:C	2.78577e-27	-5.49089e-10	-1.43582
29612479	chr12:29612479:A:G	6.61327e-28	-2.18982	-0.684034
29612645	chr12:29612645:A:C	1.04827e-27	-2.13153	-0.281678
29612706	chr12:29612706:T:C	3.52991e-28	-2.14761	-1.35405
29613073	chr12:29613073:G:A	2.6436e-28	-2.28672	-1.50407
29613265	chr12:29613265:G:A	2.57368e-27	-5.49089e-10	-1.51501
29614000	chr12:29614000:C:G	2.54674e-27	-1.52553	-4.93028e-10
29614201	chr12:29614201:C:G	4.89847e-28	-2.1473	-1.0267
29614436	chr12:29614436:C:T	2.73777e-27	-5.49089e-10	-1.4532
29614476	chr12:29614476:A:C	5.82061e-28	-2.22368	-0.77784
29614902	chr12:29614902:A:G	3.79196e-28	-2.15779	-1.27225
29615859	chr12:29615859:T:C	2.58136e-27	-5.49089e-10	-1.51203
29615983	chr12:29615983:C:T	2.64945e-27	-5.49089e-10	-1.48599
29616034	chr12:29616034:G:A	2.59877e-27	-5.49089e-10	-1.50531
29616232	chr12:29616232:T:C	3.0884e-28	-2.17753	-1.45774
29616282	chr12:29616282:C:T	3.45514e-28	-2.21641	-1.30666
29616762	chr12:29616762:A:G	6.53526e-27	-5.49089e-10	-0.583132
29617170	chr12:29617170:C:T	2.91054e-27	-5.49089e-10	-1.392
29617214	chr12:29617214:C:T	2.6206e-27	-5.49089e-10	-1.49694
29617310	chr12:29617310:A:T	3.69992e-28	-1.94806	-1.50656
29617322	chr12:29617322:C:T	3.40491e-28	-2.13982	-1.39789
29617540	chr12:29617540:G:C	2.83574e-27	-5.49089e-10	-1.41804
29617544	chr12:29617544:G:C	2.9331e-27	-5.49089e-10	-1.38428
29617567	chr12:29617567:AGAT:A	2.80033e-27	-5.49089e-10	-1.43061
29617588	chr12:29617588:A:G	3.58366e-27	-5.49089e-10	-1.18396
29618368	chr12:29618368:C:A	8.23786e-27	-5.49089e-10	-0.351603
29618416	chr12:29618416:T:G	6.03459e-27	-5.49089e-10	-0.662836
29618474	chr12:29618474:C:T	8.50597e-27	-5.49089e-10	-0.319576
29618856	chr12:29618856:C:T	3.10495e-28	-2.11502	-1.51491
29619126	chr12:29619126:C:T	3.25385e-28	-2.07094	-1.51215
29619241	chr12:29619241:T:G	3.46697e-28	-2.18396	-1.33568
29619357	chr12:29619357:C:A	4.67931e-28	-2.10913	-1.11065
29619480	chr12:29619480:CT:C	5.99949e-27	-5.49089e-10	-0.66867
29619533	chr12:29619533:T:C	2.70956e-27	-5.49089e-10	-1.46356
29619571	chr12:29619571:C:T	4.68496e-28	-2.12592	-1.09265
29619864	chr12:29619864:G:A	4.64481e-28	-2.11228	-1.11489
29620143	chr12:29620143:A:C	2.72832e-27	-5.49089e-10	-1.45666
29620391	chr12:29620391:G:GCA	2.92005e-27	-5.49089e-10	-1.38874
29620501	chr12:29620501:C:T	2.58101e-27	-5.49089e-10	-1.51216
29620540	chr12:29620540:A:G	6.00914e-28	-1.57841	-1.39123
29620855	chr12:29620855:A:G	2.62047e-28	-2.34336	-1.45622
29621106	chr12:29621106:A:G	5.92155e-28	-1.80506	-1.17927
29621158	chr12:29621158:G:A	1.09635e-26	-5.49089e-10	-0.0657732
29621224	chr12:29621224:A:G	2.58625e-27	-5.49089e-10	-1.51014
29621425	chr12:29621425:G:A	1.17953e-27	-2.29523	-4.93028e-10
29622142	chr12:29622142:G:C	7.50496e-27	-0.444779	-4.93028e-10
29622507	chr12:29622507:T:C	3.99079e-27	-1.07635	-4.93028e-10
29623121	chr12:29623121:T:C	1.66472e-27	-2.08063	0.129944
29623422	chr12:29623422:T:C	1.80502e-27	-1.67145	-0.198321
29623721	chr12:29623721:G:A	3.05043e-27	-5.49089e-10	-1.34506
29623807	chr12:29623807:C:T	3.63938e-28	-2.03573	-1.43538
29623900	chr12:29623900:A:G	3.14941e-27	-5.49089e-10	-1.31313
29623940	chr12:29623940:G:A	2.86999e-28	-2.29012	-1.4185
29624137	chr12:29624137:G:A	2.23912e-27	-0.210228	-1.44403
29624204	chr12:29624204:T:C	2.78922e-28	-2.25327	-1.48389
29624259	chr12:29624259:C:T	2.67378e-27	-5.49089e-10	-1.47685
29624573	chr12:29624573:T:C	2.9408e-28	-2.33244	-1.35181
29624869	chr12:29624869:A:G	5.50135e-28	-1.79063	-1.26731
29624928	chr12:29624928:A:G	2.54649e-28	-2.32487	-1.50334
29624948	chr12:29624948:A:C	9.16413e-28	-1.23758	-1.31005
29626011	chr12:29626011:T:C	3.49728e-28	-2.22103	-1.28991
29626399	chr12:29626399:G:C	6.71149e-27	-5.49089e-10	-0.556523
29626988	chr12:29626988:G:A	4.74149e-27	-5.49089e-10	-0.903992
29627026	chr12:29627026:C:T	4.02091e-27	-5.49089e-10	-1.06883
29627057	chr12:29627057:C:T	3.172e-28	-2.17038	-1.43819
29627261	chr12:29627261:A:G	8.88588e-27	-5.49089e-10	-0.275881
29627364	chr12:29627364:T:C	6.56653e-27	-5.49089e-10	-0.578358
29628419	chr12:29628419:C:T	4.79405e-27	-5.49089e-10	-0.892968
29628446	chr12:29628446:C:T	1.76426e-27	-1.89261	-4.93028e-10
29628520	chr12:29628520:A:G	3.38143e-28	-2.0932	-1.45143
29628807	chr12:29628807:G:A	2.5742e-27	-5.49089e-10	-1.51481
29629139	chr12:29629139:G:A	2.8265e-27	-5.49089e-10	-1.42131
29629246	chr12:29629246:G:A	4.30575e-27	-5.49089e-10	-1.00039
29629274	chr12:29629274:T:C	1.12455e-27	-2.34296	-4.93028e-10
29629308	chr12:29629308:A:G	4.99969e-28	-1.78444	-1.36911
29629315	chr12:29629315:G:A	2.72383e-27	-5.49089e-10	-1.45831
29629383	chr12:29629383:C:A	7.96584e-27	-5.49089e-10	-0.385181
29629762	chr12:29629762:C:A	4.55678e-27	-5.49089e-10	-0.943728
29630252	chr12:29630252:G:T	3.7754e-27	-5.49089e-10	-1.13184
29630646	chr12:29630646:T:C	4.54128e-27	-5.49089e-10	-0.947135
29630695	chr12:29630695:C:G	5.03609e-27	-5.49089e-10	-0.843713
29630743	chr12:29630743:C:A	3.41282e-28	-2.19931	-1.33608
29630889	chr12:29630889:A:T	1.12011e-27	-2.34691	-4.93028e-10
29631117	chr12:29631117:C:A	4.61664e-27	-5.49089e-10	-0.930676
29631291	chr12:29631291:T:C	5.22646e-27	-5.49089e-10	-0.806609
29631392	chr12:29631392:C:T	3.27158e-28	-2.12296	-1.4547
29631487	chr12:29631487:GA:G	3.73121e-27	-5.49089e-10	-1.14361
29631671	chr12:29631671:T:C	5.16019e-27	-5.49089e-10	-0.819369
29631950	chr12:29631950:C:T	4.3717e-27	-5.49089e-10	-0.985191
29632165	chr12:29632165:C:T	4.3815e-27	-5.49089e-10	-0.982952
29632369	chr12:29632369:A:G	3.36804e-28	-2.34543	-1.20317
29632441	chr12:29632441:G:A	4.224e-27	-5.49089e-10	-1.01956
29632892	chr12:29632892:A:C	3.0085e-28	-2.31517	-1.34632
29632920	chr12:29632920:A:T	5.88732e-28	-1.93261	-1.05752
29633480	chr12:29633480:T:C	5.67707e-28	-1.70649	-1.32
29633748	chr12:29633748:T:C	2.57461e-27	-5.49089e-10	-1.51465
29633765	chr12:29633765:A:G	4.03397e-28	-2.15737	-1.21081
29633854	chr12:29633854:A:T	3.00171e-28	-2.32871	-1.33504
29633890	chr12:29633890:C:T	1.37159e-27	-0.759049	-1.38533
29633893	chr12:29633893:C:T	1.89383e-27	-0.311271	-1.51047
29634005	chr12:29634005:T:C	9.21753e-27	-5.49089e-10	-0.239236
29634405	chr12:29634405:C:A	1.87124e-27	-1.83374	-4.93028e-10
29634515	chr12:29634515:C:T	4.02783e-28	-2.23471	-1.13499
29634563	chr12:29634563:G:A	9.54329e-27	-5.49089e-10	-0.204505
29635235	chr12:29635235:G:A	4.85846e-27	-5.49089e-10	-0.879622
29635781	chr12:29635781:C:T	1.56947e-27	-1.81017	-0.199437
29635816	chr12:29635816:C:T	5.34633e-27	-5.49089e-10	-0.783933
29636397	chr12:29636397:G:A	1.59482e-27	-0.695551	-1.29803
29636646	chr12:29636646:T:C	2.57997e-27	-5.49089e-10	-1.51257
29636717	chr12:29636717:C:T	6.1289e-27	-5.49089e-10	-0.647328
29636817	chr12:29636817:A:G	4.16855e-28	-2.10179	-1.23357
29636973	chr12:29636973:T:A	4.7038e-27	-5.49089e-10	-0.911972
29637095	chr12:29637095:C:A	1.18933e-27	-0.779081	-1.50787
29637117	chr12:29637117:CACACACAA:C	3.06102e-27	-5.49089e-10	-1.3416
29637466	chr12:29637466:T:C	5.37168e-28	-1.8459	-1.23589
29637621	chr12:29637621:A:G	1.12355e-26	-5.49089e-10	-0.0412671
29637648	chr12:29637648:A:G	1.4643e-27	-2.07896	-4.93028e-10
29637728	chr12:29637728:A:G	5.96411e-27	-0.183342	-0.491242
29637839	chr12:29637839:T:C	1.40002e-27	-2.12386	-4.93028e-10
29638296	chr12:29638296:G:A	5.25575e-28	-1.81804	-1.28556
29638328	chr12:29638328:T:C	4.93462e-27	-5.49089e-10	-0.864068
29638522	chr12:29638522:T:C	5.02896e-28	-1.8893	-1.25841
29638572	chr12:29638572:G:A	2.58052e-27	-5.49089e-10	-1.51235
29638700	chr12:29638700:T:A	4.99544e-28	-1.88823	-1.26618
29638712	chr12:29638712:C:T	3.69006e-28	-1.97881	-1.47848
29638739	chr12:29638739:G:C	5.09952e-28	-1.87337	-1.26042
29638764	chr12:29638764:T:G	5.2164e-28	-1.84515	-1.26597
29638940	chr12:29638940:A:T	9.04403e-27	-5.49089e-10	-0.258238
29639003	chr12:29639003:T:A	2.72301e-28	-2.30555	-1.45564
29639136	chr12:29639136:T:C	2.58047e-27	-5.49089e-10	-1.51237
29639264	chr12:29639264:T:G	5.18415e-27	-5.49089e-10	-0.814738
29639300	chr12:29639300:A:G	2.79147e-28	-2.29966	-1.4367
29639428	chr12:29639428:A:G	2.84891e-27	-5.49089e-10	-1.41341
29639564	chr12:29639564:T:C	4.86895e-28	-1.90842	-1.27163
29639743	chr12:29639743:A:G	8.06419e-27	-5.49089e-10	-0.37291
29639870	chr12:29639870:A:G	4.58466e-28	-2.3129	-0.927316
29640645	chr12:29640645:T:C	5.54808e-27	-5.49089e-10	-0.746892
29640685	chr12:29640685:G:A	5.04269e-27	-2.06723	1.22483
29640738	chr12:29640738:T:C	3.51348e-27	-2.32592	1.12218
29640756	chr12:29640756:G:T	2.95272e-27	-5.49089e-10	-1.37762
29640975	chr12:29640975:C:T	3.37335e-28	-2.34357	-1.20346
29641038	chr12:29641038:C:G	2.64365e-27	-5.49089e-10	-1.48818
29641059	chr12:29641059:T:C	3.9475e-28	-2.11148	-1.27837
29641442	chr12:29641442:G:A	3.42117e-28	-2.34429	-1.18866
29641529	chr12:29641529:T:C	9.43606e-27	-5.49089e-10	-0.215805
29641624	chr12:29641624:A:G	5.12182e-28	-2.09129	-1.03813
29641672	chr12:29641672:A:C	4.38075e-27	-5.49089e-10	-0.983123
29641698	chr12:29641698:A:C	2.64219e-28	-2.34568	-1.44564
29642310	chr12:29642310:G:A	2.63534e-27	-5.49089e-10	-1.49133
29642323	chr12:29642323:T:G	5.34713e-27	-5.49089e-10	-0.783784
29642937	chr12:29642937:T:C	5.7479e-28	-2.0807	-0.933392
29643018	chr12:29643018:CAAATGGCCAACA:C	3.78933e-28	-2.10674	-1.324
29644343	chr12:29644343:A:C	5.02065e-27	-5.49089e-10	-0.846785
29644497	chr12:29644497:A:C	3.76569e-28	-2.11884	-1.31816
29644498	chr12:29644498:C:T	2.5756e-27	-5.49089e-10	-1.51426
29644822	chr12:29644822:A:C	4.16994e-27	-5.49089e-10	-1.03244
29644998	chr12:29644998:T:C	3.61197e-28	-2.15855	-1.32013
29645125	chr12:29645125:A:C	2.78031e-26	-1.78482	2.64963
29645172	chr12:29645172:T:C	2.63389e-27	-5.49089e-10	-1.49188
29645223	chr12:29645223:C:T	3.25937e-28	-2.34552	-1.23587
29645359	chr12:29645359:T:A	3.70122e-28	-2.12852	-1.32575
29645371	chr12:29645371:A:G	5.58346e-28	-2.11394	-0.92918
29645470	chr12:29645470:T:C	3.65108e-28	-2.11888	-1.34903
29645513	chr12:29645513:T:C	7.28064e-27	-5.49089e-10	-0.475125
29645557	chr12:29645557:G:A	3.28691e-28	-2.34578	-1.2272
29645587	chr12:29645587:A:G	1.13072e-27	-2.33749	-4.93028e-10
29645763	chr12:29645763:G:A	9.23391e-27	-5.49089e-10	-0.237461
29645778	chr12:29645778:C:T	5.17757e-28	-2.11857	-1.00002
29645821	chr12:29645821:C:T	3.69154e-28	-2.18731	-1.26957
29645822	chr12:29645822:G:A	4.09127e-27	-5.49089e-10	-1.05149
29645823	chr12:29645823:C:T	4.90759e-26	-1.59387	3.02689
29645834	chr12:29645834:A:T	2.60416e-27	-5.49089e-10	-1.50323
29646063	chr12:29646063:TG:T	1.7972e-27	-1.87411	-4.93028e-10
29646186	chr12:29646186:C:T	3.68725e-28	-2.137	-1.32105
29646263	chr12:29646263:G:A	9.73527e-27	-5.49089e-10	-0.184588
29646422	chr12:29646422:C:CT	9.36751e-27	-5.49089e-10	-0.223096
29646525	chr12:29646525:C:T	5.68223e-28	-2.28348	-0.7421
29646593	chr12:29646593:C:T	5.40858e-26	-1.62693	3.15716
29646595	chr12:29646595:T:C	3.7027e-28	-2.13123	-1.32264
29646669	chr12:29646669:G:A	3.59999e-28	-2.14008	-1.34192
29646677	chr12:29646677:C:T	8.72057e-27	-5.49089e-10	-0.294659
29646792	chr12:29646792:G:A	3.71948e-28	-2.13482	-1.31452
29646884	chr12:29646884:G:A	2.345e-27	-1.60806	-4.93028e-10
29647085	chr12:29647085:C:T	4.42576e-26	-1.57014	2.89982
29647116	chr12:29647116:G:A	3.09296e-27	-5.49089e-10	-1.33122
29647143	chr12:29647143:C:A	7.77685e-27	-5.49089e-10	-0.409192
29647170	chr12:29647170:T:C	2.7466e-27	-0.0507445	-1.39924
29647304	chr12:29647304:G:A	2.58952e-27	-5.49089e-10	-1.50887
29647359	chr12:29647359:G:A	4.13152e-26	-1.69893	2.95981
29647388	chr12:29647388:C:A	3.29599e-27	-5.49089e-10	-1.26764
29647392	chr12:29647392:G:A	8.89844e-27	-5.49089e-10	-0.274467
29647513	chr12:29647513:A:AACTATGAGGAAG	9.29314e-27	-5.49089e-10	-0.231068
29647529	chr12:29647529:C:T	3.13507e-27	-5.49089e-10	-1.31769
29647739	chr12:29647739:T:G	4.35197e-26	-1.5721	2.88497
29647897	chr12:29647897:G:A	9.26924e-27	-5.49089e-10	-0.233642
29647905	chr12:29647905:A:T	1.32984e-27	-2.17529	-4.93028e-10
29647988	chr12:29647988:G:A	1.94969e-27	-1.79267	-4.93028e-10
29648041	chr12:29648041:C:A	9.85909e-27	-5.49089e-10	-0.171949
29648261	chr12:29648261:T:C	9.74214e-28	-2.00709	-0.479381
29648546	chr12:29648546:A:C	9.30479e-27	-5.49089e-10	-0.229814
29648600	chr12:29648600:T:C	9.27572e-27	-5.49089e-10	-0.232944
29648848	chr12:29648848:G:A	5.7769e-26	-1.50101	3.09712
29648853	chr12:29648853:T:A	9.27592e-27	-5.49089e-10	-0.232922
29649076	chr12:29649076:TC:T	2.57593e-27	-5.49089e-10	-1.51413
29649143	chr12:29649143:T:C	9.87745e-27	-5.49089e-10	-0.170089
29649147	chr12:29649147:C:T	3.14511e-27	-5.49089e-10	-1.31449
29649243	chr12:29649243:T:C	9.32465e-27	-5.49089e-10	-0.227682
29649397	chr12:29649397:A:G	9.26924e-27	-5.49089e-10	-0.233642
29649732	chr12:29649732:G:A	9.32861e-27	-5.49089e-10	-0.227257
29649857	chr12:29649857:C:T	8.63784e-27	-5.49089e-10	-0.304191
29649880	chr12:29649880:A:C	5.56649e-27	-0.0859708	-0.657608
29650002	chr12:29650002:T:C	2.90627e-27	-5.49089e-10	-1.39347
29650367	chr12:29650367:G:A	3.18679e-28	-2.33305	-1.27086
29650497	chr12:29650497:G:A	1.00602e-26	-5.49089e-10	-0.151761
29650979	chr12:29650979:T:C	1.00182e-26	-5.49089e-10	-0.155943
29651057	chr12:29651057:C:T	3.08738e-27	-5.49089e-10	-1.33302
29651142	chr12:29651142:C:T	6.47496e-27	-0.169017	-0.423385
29651351	chr12:29651351:A:G	1.00602e-26	-5.49089e-10	-0.151761
29651372	chr12:29651372:C:T	4.24463e-27	-5.49089e-10	-1.01469
29651514	chr12:29651514:CTT:C	1.04686e-26	-5.49089e-10	-0.111963
29651635	chr12:29651635:C:A	9.39068e-27	-5.49089e-10	-0.220625
29651737	chr12:29651737:G:C	1.08799e-26	-5.49089e-10	-0.073428
29651784	chr12:29651784:A:G	1.05023e-26	-5.49089e-10	-0.108754
29651905	chr12:29651905:A:ACCCC	1.23603e-26	-5.49089e-10	0.0541448
29652142	chr12:29652142:A:G	4.52271e-28	-2.10598	-1.14784
29652180	chr12:29652180:G:C	7.5392e-27	-5.49089e-10	-0.440228
29652264	chr12:29652264:G:C	1.28339e-25	-0.972668	3.367
29652421	chr12:29652421:C:T	5.70442e-28	-2.31659	-0.705098
29652556	chr12:29652556:T:C	4.38227e-28	-2.12567	-1.15969
29652665	chr12:29652665:T:C	4.561e-28	-2.06785	-1.17753
29652685	chr12:29652685:G:A	4.27779e-27	-5.49089e-10	-1.00691
29652729	chr12:29652729:T:C	2.58905e-27	-5.49089e-10	-1.50905
29652784	chr12:29652784:G:A	9.48616e-28	-1.94956	-0.563537
29652834	chr12:29652834:G:A	2.95478e-27	-5.49089e-10	-1.37692
29652879	chr12:29652879:T:C	4.29302e-27	-5.49089e-10	-1.00335
29652923	chr12:29652923:G:A	4.52991e-28	-2.1082	-1.14403
29653092	chr12:29653092:T:A	4.61556e-28	-2.04201	-1.19149
29653352	chr12:29653352:C:T	3.42775e-27	-5.49089e-10	-1.22844
29653475	chr12:29653475:T:C	3.89734e-28	-2.15075	-1.25188
29653593	chr12:29653593:T:A	4.44943e-28	-2.11394	-1.15621
29653824	chr12:29653824:C:T	1.33343e-27	-2.17259	-4.93028e-10
29654129	chr12:29654129:ACAT:A	1.20423e-27	-2.2745	-4.93028e-10
29654230	chr12:29654230:A:C	1.35949e-27	-2.15324	-4.93028e-10
29654376	chr12:29654376:AG:A	2.67387e-27	-5.49089e-10	-1.47681
29654458	chr12:29654458:T:C	1.04105e-26	-5.49089e-10	-0.117531
29655127	chr12:29655127:T:C	6.75176e-28	-2.34158	-0.511545
29655173	chr12:29655173:A:G	4.90279e-28	-1.89511	-1.27802
29655230	chr12:29655230:A:G	1.03303e-27	-1.49405	-0.9338
29655290	chr12:29655290:C:T	6.90057e-28	-2.33893	-0.492396
29655750	chr12:29655750:T:C	9.28685e-27	-5.49089e-10	-0.231744
29655928	chr12:29655928:T:C	1.01944e-26	-5.49089e-10	-0.138504
29656232	chr12:29656232:T:C	3.22088e-27	-5.49089e-10	-1.29069
29656608	chr12:29656608:C:T	5.08897e-28	-2.3204	-0.815456
29656910	chr12:29656910:C:T	2.24153e-27	-1.93366	0.280472
29657084	chr12:29657084:G:A	6.09102e-27	-5.49089e-10	-0.653528
29657086	chr12:29657086:A:C	2.76491e-27	-5.49089e-10	-1.44333
29657137	chr12:29657137:T:C	3.32251e-27	-5.49089e-10	-1.25962
29657192	chr12:29657192:T:C	1.61951e-27	-1.61323	-0.364987
29657438	chr12:29657438:T:C	7.55271e-27	-5.49089e-10	-0.438437
29657530	chr12:29657530:C:G	8.01704e-27	-5.49089e-10	-0.378775
29657618	chr12:29657618:A:T	3.48305e-27	-5.49089e-10	-1.21243
29657822	chr12:29657822:T:G	7.68311e-27	-5.49089e-10	-0.421319
29657827	chr12:29657827:T:C	7.93914e-27	-5.49089e-10	-0.388538
29658064	chr12:29658064:C:G	7.63832e-27	-5.49089e-10	-0.427166
29658979	chr12:29658979:G:C	9.43346e-27	-5.49089e-10	-0.216081
29659380	chr12:29659380:G:C	7.51712e-27	-5.49089e-10	-0.443161
29659472	chr12:29659472:C:G	3.20222e-27	-5.49089e-10	-1.2965
29659494	chr12:29659494:A:G	7.51712e-27	-5.49089e-10	-0.443161
29660244	chr12:29660244:T:C	2.72746e-28	-2.30874	-1.45082
29660489	chr12:29660489:A:G	2.88454e-27	-5.49089e-10	-1.40098
29660883	chr12:29660883:T:C	1.77927e-27	-1.88414	-4.93028e-10
29660981	chr12:29660981:G:T	2.5853e-27	-5.49089e-10	-1.5105
29661072	chr12:29661072:C:T	2.95172e-28	-2.20182	-1.47872
29661097	chr12:29661097:A:C	3.64324e-27	-5.49089e-10	-1.16747
29661184	chr12:29661184:G:A	7.61692e-27	-5.49089e-10	-0.429972
29661477	chr12:29661477:A:G	7.64557e-27	-1.40747	0.981251
29661583	chr12:29661583:G:GCCCAGC	1.29412e-27	-1.62417	-0.578346
29661667	chr12:29661667:C:T	1.20927e-27	-2.27032	-4.93028e-10
29662258	chr12:29662258:G:T	2.57743e-27	-5.49089e-10	-1.51355
29662377	chr12:29662377:T:A	3.01779e-28	-2.19507	-1.46333
29662836	chr12:29662836:C:T	3.55589e-27	-5.49089e-10	-1.19174
29662993	chr12:29662993:A:G	7.94037e-27	-5.49089e-10	-0.388384
29663092	chr12:29663092:G:C	2.96746e-27	-5.49089e-10	-1.37264
29663316	chr12:29663316:A:C	2.5917e-27	-5.49089e-10	-1.50803
29663372	chr12:29663372:C:T	6.08395e-28	-1.46246	-1.49482
29663447	chr12:29663447:A:G	8.70836e-28	-1.56206	-1.03659
29663546	chr12:29663546:T:C	2.65616e-27	-5.49089e-10	-1.48346
29663648	chr12:29663648:C:A	3.4678e-27	-5.49089e-10	-1.21682
29663666	chr12:29663666:G:A	3.94264e-27	-5.49089e-10	-1.08849
29663807	chr12:29663807:A:G	3.37234e-28	-2.06417	-1.48315
29663888	chr12:29663888:C:T	1.36656e-27	-1.37019	-0.777852
29664098	chr12:29664098:A:C	2.92281e-28	-2.33834	-1.35204
29664281	chr12:29664281:T:C	4.8598e-28	-2.25599	-0.925944
29664367	chr12:29664367:C:G	5.81404e-27	-5.49089e-10	-0.700067
29664783	chr12:29664783:G:C	4.13799e-28	-2.33587	-1.00685
29665009	chr12:29665009:T:C	8.51021e-28	-1.10749	-1.51417
29665121	chr12:29665121:G:A	3.18661e-28	-2.31959	-1.28438
29665224	chr12:29665224:C:T	2.62758e-28	-2.32941	-1.46745
29665238	chr12:29665238:A:C	3.6063e-28	-2.21828	-1.26196
29665316	chr12:29665316:G:A	6.12681e-28	-2.32065	-0.629601
29665625	chr12:29665625:A:G	3.15024e-27	-5.49089e-10	-1.31287
29666103	chr12:29666103:A:T	1.71154e-27	-1.92295	-4.93028e-10
29666569	chr12:29666569:C:T	2.61742e-27	-5.49089e-10	-1.49815
29667138	chr12:29667138:G:A	3.61606e-27	-5.49089e-10	-1.17496
29667493	chr12:29667493:T:C	3.66126e-27	-1.78807	0.625528
29667765	chr12:29667765:T:C	4.22489e-28	-2.06588	-1.25605
29667898	chr12:29667898:C:T	5.35998e-26	-0.34886	1.87006
29667901	chr12:29667901:T:C	7.47334e-27	-5.49089e-10	-0.449001
29667926	chr12:29667926:T:C	3.83671e-28	-2.15351	-1.2648
29667982	chr12:29667982:A:G	3.73816e-27	-5.49089e-10	-1.14175
29668117	chr12:29668117:A:G	1.12268e-27	-2.34462	-4.93028e-10
29668203	chr12:29668203:A:G	4.03129e-28	-2.09198	-1.27686
29668227	chr12:29668227:G:A	1.44018e-27	-2.09558	-4.93028e-10
29668272	chr12:29668272:T:C	3.43153e-27	-5.49089e-10	-1.22734
29668344	chr12:29668344:G:A	4.46309e-28	-2.05492	-1.21217
29668596	chr12:29668596:G:A	3.98755e-28	-2.11093	-1.26882
29668611	chr12:29668611:C:T	6.24846e-28	-2.29436	-0.636237
29668617	chr12:29668617:T:C	6.47368e-26	-0.320196	2.03018
29668626	chr12:29668626:A:C	6.45667e-28	-2.27453	-0.623283
29668657	chr12:29668657:T:C	4.13019e-28	-2.09822	-1.24638
29668711	chr12:29668711:T:C	3.01647e-27	-5.49089e-10	-1.35626
29668819	chr12:29668819:C:G	3.99128e-28	-2.10618	-1.27263
29669120	chr12:29669120:CA:C	3.21276e-28	-2.34642	-1.24937
29669268	chr12:29669268:T:C	4.13922e-28	-2.08443	-1.25799
29669447	chr12:29669447:G:A	2.48552e-28	-2.34137	-1.51107
29669534	chr12:29669534:G:A	6.643e-27	-0.56678	-4.93028e-10
29669569	chr12:29669569:A:G	1.65468e-27	-1.95674	-4.93028e-10
29669828	chr12:29669828:C:T	6.26664e-28	-2.29027	-0.637416
29669899	chr12:29669899:G:A	4.02805e-28	-2.10394	-1.2657
29669900	chr12:29669900:T:C	4.02367e-28	-2.10608	-1.26465
29669962	chr12:29669962:T:A	6.08385e-26	-0.258596	1.90647
29669997	chr12:29669997:T:C	4.03065e-28	-2.10521	-1.26379
29670022	chr12:29670022:G:A	4.21424e-28	-2.09869	-1.22577
29670356	chr12:29670356:G:A	4.15143e-28	-2.0828	-1.25668
29670599	chr12:29670599:A:G	4.03539e-28	-2.1007	-1.26713
29670707	chr12:29670707:C:T	3.31412e-28	-2.29791	-1.26683
29670729	chr12:29670729:G:A	5.96965e-26	-0.243509	1.87244
29670782	chr12:29670782:T:G	2.74965e-27	-5.49089e-10	-1.44887
29671106	chr12:29671106:G:C	4.69385e-27	-5.49089e-10	-0.914091
29671188	chr12:29671188:T:C	1.79988e-27	-1.64187	-0.230747
29671213	chr12:29671213:C:T	2.5567e-27	-1.0642	-0.457421
29671279	chr12:29671279:G:A	6.31853e-26	-0.321856	2.00758
29671391	chr12:29671391:G:C	8.23667e-28	-1.99889	-0.655443
29671507	chr12:29671507:T:C	3.02419e-28	-2.28976	-1.36653
29671515	chr12:29671515:A:G	1.08532e-27	-2.16668	-0.211786
29671524	chr12:29671524:G:A	4.52273e-27	-5.49089e-10	-0.951228
29671528	chr12:29671528:G:A	3.82391e-27	-5.49089e-10	-1.11907
29671531	chr12:29671531:A:C	1.64391e-27	-1.63743	-0.325841
29671561	chr12:29671561:C:T	1.00972e-25	-0.0562738	2.21078
29671572	chr12:29671572:G:A	8.10125e-26	-0.267812	2.20207
29671971	chr12:29671971:T:C	5.11139e-27	-5.49089e-10	-0.828872
29671999	chr12:29671999:C:T	1.12681e-27	-2.34095	-4.93028e-10
29672004	chr12:29672004:T:G	3.04176e-27	-5.49089e-10	-1.34791
29672015	chr12:29672015:G:A	5.24853e-28	-1.69097	-1.41401
29672077	chr12:29672077:A:C	8.34339e-28	-2.01291	-0.62855
29672248	chr12:29672248:C:A	2.57749e-27	-5.49089e-10	-1.51353
29672262	chr12:29672262:C:T	2.64873e-27	-5.49089e-10	-1.48626
29672498	chr12:29672498:C:T	1.17508e-27	-2.29901	-4.93028e-10
29672569	chr12:29672569:GA:G	4.23126e-26	-5.49089e-10	1.28474
29672611	chr12:29672611:T:C	3.20805e-28	-2.29452	-1.30275
29672684	chr12:29672684:A:G	1.25212e-27	-1.94401	-0.291498
29672770	chr12:29672770:G:A	2.80015e-27	-5.49089e-10	-1.43067
29673160	chr12:29673160:C:T	1.91338e-27	-1.26686	-0.544608
29673251	chr12:29673251:A:AG	3.10523e-28	-2.32381	-1.30603
29673352	chr12:29673352:G:C	9.55445e-28	-1.86551	-0.640411
29673385	chr12:29673385:C:T	9.62342e-28	-1.85881	-0.639914
29673413	chr12:29673413:T:A	1.45125e-27	-0.768262	-1.31966
29673416	chr12:29673416:A:G	2.59641e-27	-5.49089e-10	-1.50621
29673600	chr12:29673600:T:C	1.14152e-27	-2.32799	-4.93028e-10
29673604	chr12:29673604:T:C	1.10394e-26	-5.49089e-10	-0.0588758
29673853	chr12:29673853:A:G	2.81903e-28	-2.22034	-1.5062
29674100	chr12:29674100:C:T	2.62808e-28	-2.28799	-1.50868
29674160	chr12:29674160:T:C	3.0808e-28	-2.31704	-1.32069
29674315	chr12:29674315:A:ATAAG	3.53457e-28	-2.31054	-1.1898
29674421	chr12:29674421:AC:A	1.85487e-25	-0.339873	3.10251
29674534	chr12:29674534:C:T	2.07058e-27	-1.28289	-0.449619
29674561	chr12:29674561:A:G	8.54888e-28	-1.89089	-0.726238
29674835	chr12:29674835:T:C	1.10507e-26	-5.49089e-10	-0.057849
29675007	chr12:29675007:T:A	3.2834e-27	-5.49089e-10	-1.27146
29675131	chr12:29675131:A:C	3.57664e-28	-2.31384	-1.17466
29675280	chr12:29675280:TAACTC:T	2.71574e-28	-2.25455	-1.50931
29675375	chr12:29675375:T:G	3.57661e-28	-2.30715	-1.18137
29675550	chr12:29675550:A:G	1.40857e-27	-1.61181	-0.505957
29675689	chr12:29675689:T:C	3.55557e-28	-2.34671	-1.14771
29675758	chr12:29675758:C:T	2.65288e-28	-2.27227	-1.51502
29675825	chr12:29675825:A:T	3.91601e-28	-2.29519	-1.10267
29675834	chr12:29675834:T:C	1.06021e-25	-0.170912	2.3742
29676234	chr12:29676234:T:C	2.25544e-27	-1.86398	0.21698
29676260	chr12:29676260:G:C	1.19251e-27	-2.28428	-4.93028e-10
29676441	chr12:29676441:C:T	8.78465e-27	-5.49089e-10	-0.287337
29676706	chr12:29676706:C:T	4.17803e-28	-2.17094	-1.16215
29676730	chr12:29676730:A:C	4.87727e-27	-1.52474	0.648985
29676790	chr12:29676790:T:G	4.40121e-28	-2.17722	-1.10383
29676801	chr12:29676801:G:A	3.65245e-27	-5.49089e-10	-1.16495
29676802	chr12:29676802:A:T	1.11914e-27	-2.34779	-4.93028e-10
29676977	chr12:29676977:G:A	1.89205e-27	-1.31783	-0.504852
29677029	chr12:29677029:T:C	4.34323e-27	-5.49089e-10	-0.991725
29677104	chr12:29677104:T:C	4.78794e-27	-1.44382	0.549578
29677239	chr12:29677239:A:G	7.08824e-27	-1.10701	0.605102
29677354	chr12:29677354:A:T	7.05682e-28	-2.08544	-0.723494
29677369	chr12:29677369:C:T	3.24117e-27	-5.49089e-10	-1.28441
29677384	chr12:29677384:G:A	5.06907e-27	-5.49089e-10	-0.837187
29677406	chr12:29677406:G:A	1.87754e-27	-1.33214	-0.498245
29677520	chr12:29677520:G:A	1.78143e-27	-1.36109	-0.521836
29677776	chr12:29677776:C:T	1.59225e-26	-5.49089e-10	0.307392
29677963	chr12:29677963:G:A	4.56295e-27	-1.55983	0.617457
29678005	chr12:29678005:C:T	7.36127e-28	-2.14667	-0.620027
29678280	chr12:29678280:T:C	5.31667e-27	-1.42197	0.632474
29678439	chr12:29678439:A:G	3.82877e-28	-2.34504	-1.07535
29678672	chr12:29678672:C:T	2.91197e-26	-5.49089e-10	0.91107
29678731	chr12:29678731:GA:G	1.76005e-27	-1.33551	-0.559486
29678860	chr12:29678860:A:G	7.35118e-27	-5.49089e-10	-0.465483
29678865	chr12:29678865:G:C	1.8005e-27	-1.33132	-0.540958
29678955	chr12:29678955:C:G	6.98548e-28	-2.122	-0.697095
29679031	chr12:29679031:T:A	1.72564e-27	-1.34152	-0.573226
29679276	chr12:29679276:T:TTA	1.8536e-27	-1.33358	-0.509628
29679570	chr12:29679570:T:C	1.76108e-27	-1.35919	-0.535224
29679633	chr12:29679633:C:A	5.13164e-27	-5.49089e-10	-0.824918
29679752	chr12:29679752:C:T	5.27579e-28	-1.9836	-1.1162
29679758	chr12:29679758:G:T	5.40489e-28	-1.97053	-1.1051
29679950	chr12:29679950:A:G	2.60628e-28	-2.29039	-1.51461
29680074	chr12:29680074:G:A	7.81444e-26	-5.49089e-10	1.89821
29680126	chr12:29680126:G:A	2.56997e-28	-2.30402	-1.51501
29680396	chr12:29680396:G:A	5.72096e-28	-2.21932	-0.799476
29680413	chr12:29680413:A:T	2.59642e-28	-2.29377	-1.51502
29680476	chr12:29680476:T:C	4.39458e-26	-5.49089e-10	1.32261
29680570	chr12:29680570:T:C	2.62828e-28	-2.32004	-1.47655
29680587	chr12:29680587:T:A	3.18761e-27	-5.49089e-10	-1.30107
29680630	chr12:29680630:T:C	2.62251e-27	-5.49089e-10	-1.49621
29680649	chr12:29680649:G:A	3.21233e-27	-5.49089e-10	-1.29335
29680709	chr12:29680709:T:C	2.77235e-28	-2.31767	-1.42556
29680863	chr12:29680863:C:T	3.9993e-27	-5.49089e-10	-1.07422
29680876	chr12:29680876:T:C	1.9026e-27	-1.24187	-0.575253
29680968	chr12:29680968:A:G	2.80419e-28	-2.30025	-1.43157
29681061	chr12:29681061:C:T	1.33149e-27	-2.17405	-4.93028e-10
29681645	chr12:29681645:G:A	2.71252e-28	-2.26089	-1.50416
29682157	chr12:29682157:T:C	3.13671e-27	-5.49089e-10	-1.31717
29682188	chr12:29682188:A:G	1.12113e-27	-2.34601	-4.93028e-10
29682319	chr12:29682319:T:C	3.35814e-27	-5.49089e-10	-1.24896
29682334	chr12:29682334:A:G	3.09704e-27	-1.3299	-4.93028e-10
29682901	chr12:29682901:T:C	3.31124e-27	-5.49089e-10	-1.26302
29683088	chr12:29683088:T:C	3.91354e-27	-5.49089e-10	-1.0959
29683165	chr12:29683165:G:A	3.30696e-27	-5.49089e-10	-1.26431
29683190	chr12:29683190:G:A	3.14666e-27	-5.49089e-10	-1.314
29683785	chr12:29683785:T:A	7.36043e-28	-2.19125	-0.575558
29683819	chr12:29683819:T:A	3.71335e-27	-1.92378	0.775367
29683851	chr12:29683851:T:TC	2.58296e-28	-2.29899	-1.51501
29683957	chr12:29683957:T:A	3.2468e-27	-5.49089e-10	-1.28267
29684054	chr12:29684054:G:C	2.73228e-27	-5.49089e-10	-1.45521
29684092	chr12:29684092:C:T	2.10005e-26	-5.49089e-10	0.584204
29684460	chr12:29684460:G:A	2.62424e-28	-2.28721	-1.51092
29684672	chr12:29684672:C:T	1.46321e-27	-1.35264	-0.727071
29684783	chr12:29684783:C:T	2.64278e-28	-2.27619	-1.51491
29684789	chr12:29684789:T:C	2.6907e-28	-2.26172	-1.51141
29684803	chr12:29684803:C:T	2.67242e-28	-2.2689	-1.51104
29684930	chr12:29684930:T:C	2.68041e-28	-2.2647	-1.51226
29685110	chr12:29685110:T:C	2.70398e-28	-2.2555	-1.5127
29685166	chr12:29685166:C:T	2.67067e-28	-2.26814	-1.51246
29685259	chr12:29685259:A:G	3.85519e-27	-5.49089e-10	-1.11092
29685336	chr12:29685336:C:G	2.60467e-28	-2.29267	-1.51296
29685370	chr12:29685370:A:T	6.33723e-27	-5.49089e-10	-0.613902
29685439	chr12:29685439:T:C	2.89014e-27	-5.49089e-10	-1.39904
29685593	chr12:29685593:C:T	9.04077e-27	-5.49089e-10	-0.258599
29685623	chr12:29685623:A:G	2.60746e-28	-2.29231	-1.51225
29685706	chr12:29685706:A:G	7.02609e-28	-1.30709	-1.50621
29685752	chr12:29685752:C:T	9.96525e-27	-5.49089e-10	-0.16124
29685762	chr12:29685762:C:T	2.60916e-27	-5.49089e-10	-1.50132
29685770	chr12:29685770:T:A	2.65107e-28	-2.27544	-1.51252
29686007	chr12:29686007:C:T	7.61736e-28	-2.19916	-0.533344
29686086	chr12:29686086:T:C	2.69108e-28	-2.26144	-1.51154
29686104	chr12:29686104:T:C	2.66598e-28	-2.27033	-1.51202
29686257	chr12:29686257:T:C	2.82874e-28	-2.29797	-1.42513
29686373	chr12:29686373:T:C	2.64753e-28	-2.27712	-1.51218
29686376	chr12:29686376:C:G	1.02606e-26	-5.49089e-10	-0.132032
29686428	chr12:29686428:A:G	2.71193e-28	-2.30304	-1.46223
29686459	chr12:29686459:T:C	2.63423e-28	-2.28071	-1.51362
29686594	chr12:29686594:C:A	2.60344e-28	-2.29486	-1.51124
29686678	chr12:29686678:ACCCTGG:A	2.61007e-27	-5.49089e-10	-1.50097
29686881	chr12:29686881:A:G	1.22679e-27	-2.25594	-4.93028e-10
29686930	chr12:29686930:T:C	2.6465e-28	-2.27744	-1.51225
29687175	chr12:29687175:C:T	4.45918e-27	-5.49089e-10	-0.965378
29687376	chr12:29687376:T:A	2.62532e-28	-2.28292	-1.51481
29687438	chr12:29687438:G:A	8.83069e-28	-2.18524	-0.399453
29687532	chr12:29687532:G:C	3.98062e-27	-5.49089e-10	-1.07891
29687638	chr12:29687638:T:C	2.64085e-28	-2.27895	-1.51288
29687654	chr12:29687654:A:G	2.6299e-28	-2.28302	-1.51297
29687780	chr12:29687780:T:C	2.73228e-27	-5.49089e-10	-1.45521
29688031	chr12:29688031:G:A	8.3511e-26	-0.326187	2.29082
29688032	chr12:29688032:A:G	4.17357e-27	-1.03157	-4.93028e-10
29688155	chr12:29688155:G:A	2.64767e-27	-5.49089e-10	-1.48667
29688163	chr12:29688163:T:C	2.23464e-27	-0.659651	-0.996613
29688212	chr12:29688212:T:G	2.81215e-27	-5.49089e-10	-1.42639
29688464	chr12:29688464:G:A	2.67104e-28	-2.26674	-1.51372
29688465	chr12:29688465:C:A	4.05787e-28	-2.34607	-1.0162
29688733	chr12:29688733:A:G	1.79649e-27	-1.87451	-4.93028e-10
29688765	chr12:29688765:T:C	2.71677e-28	-2.30361	-1.45988
29689032	chr12:29689032:A:G	1.15975e-27	-2.31214	-4.93028e-10
29689379	chr12:29689379:A:G	9.84525e-28	-1.9522	-0.523743
29689639	chr12:29689639:A:G	2.66892e-28	-2.27016	-1.51109
29689657	chr12:29689657:C:T	2.86872e-27	-5.49089e-10	-1.40648
29689777	chr12:29689777:C:G	2.73564e-28	-2.26855	-1.48801
29689889	chr12:29689889:G:A	4.09173e-28	-2.27293	-1.08103
29689920	chr12:29689920:C:T	2.68329e-28	-2.26234	-1.51354
29689983	chr12:29689983:C:T	2.8481e-27	-5.49089e-10	-1.41369
29690099	chr12:29690099:A:G	2.66563e-28	-2.27131	-1.51118
29690162	chr12:29690162:G:A	1.15399e-25	-0.819263	3.10732
29690282	chr12:29690282:C:T	2.65307e-28	-2.27608	-1.51113
29690303	chr12:29690303:G:A	3.9184e-27	-5.49089e-10	-1.09466
29690458	chr12:29690458:T:C	6.75905e-28	-2.23517	-0.61688
29690526	chr12:29690526:G:A	2.65078e-27	-5.49089e-10	-1.48549
29690674	chr12:29690674:CAG:C	3.14021e-27	-5.49089e-10	-1.31605
29690682	chr12:29690682:A:T	2.65328e-28	-2.27504	-1.51209
29691134	chr12:29691134:C:A	3.41171e-27	-1.23313	-4.93028e-10
29691183	chr12:29691183:A:G	3.12457e-27	-5.49089e-10	-1.32105
29693458	chr12:29693458:A:G	5.90082e-27	-5.49089e-10	-0.685252
29693525	chr12:29693525:T:C	5.89756e-28	-1.51232	-1.47607
29693606	chr12:29693606:ATTTAT:A	1.12582e-27	-2.34184	-4.93028e-10
29694000	chr12:29694000:T:C	5.52986e-27	-5.49089e-10	-0.750182
29694055	chr12:29694055:C:T	5.37602e-27	-5.49089e-10	-0.778395
29694134	chr12:29694134:A:C	3.24483e-27	-5.49089e-10	-1.28328
29694173	chr12:29694173:C:T	2.61564e-27	-5.49089e-10	-1.49883
29694174	chr12:29694174:G:A	1.12615e-27	-2.34154	-4.93028e-10
29694253	chr12:29694253:T:G	3.51411e-27	-5.49089e-10	-1.20356
29694368	chr12:29694368:T:C	4.17748e-28	-2.34352	-0.989697
29694482	chr12:29694482:T:C	2.63886e-28	-2.30619	-1.48639
29694501	chr12:29694501:G:A	5.28285e-28	-2.33768	-0.760787
29694560	chr12:29694560:T:G	3.01418e-28	-2.34764	-1.31196
29694572	chr12:29694572:G:A	2.71319e-28	-2.25928	-1.50552
29694573	chr12:29694573:G:GAT	2.60544e-27	-5.49089e-10	-1.50274
29694769	chr12:29694769:G:A	4.1561e-28	-2.33124	-1.00711
29694780	chr12:29694780:G:A	4.10139e-28	-2.32838	-1.02322
29694832	chr12:29694832:T:C	1.19181e-27	-2.28487	-4.93028e-10
29694933	chr12:29694933:T:C	2.74326e-28	-2.25147	-1.50231
29695059	chr12:29695059:C:T	2.72133e-28	-2.25508	-1.50673
29695169	chr12:29695169:T:C	2.70952e-27	-5.49089e-10	-1.46357
29695348	chr12:29695348:A:C	3.08774e-28	-2.13772	-1.49777
29695449	chr12:29695449:G:A	1.08531e-26	-5.49089e-10	-0.0758892
29695547	chr12:29695547:T:C	3.2893e-28	-2.23378	-1.33848
29695648	chr12:29695648:G:T	1.11987e-27	-2.34713	-4.93028e-10
29695985	chr12:29695985:T:A	2.71882e-27	-5.49089e-10	-1.46015
29696173	chr12:29696173:A:G	4.19638e-28	-2.22003	-1.10868
29696230	chr12:29696230:C:T	4.32466e-27	-5.49089e-10	-0.99601
29696382	chr12:29696382:C:A	3.08541e-28	-2.26186	-1.37439
29696485	chr12:29696485:G:A	3.782e-28	-2.30685	-1.12582
29696568	chr12:29696568:T:C	4.2089e-28	-2.26432	-1.0614
29696715	chr12:29696715:A:G	2.70902e-27	-5.49089e-10	-1.46376
29696725	chr12:29696725:G:A	1.1453e-27	-2.32468	-4.93028e-10
29696788	chr12:29696788:T:C	3.4487e-27	-1.22234	-4.93028e-10
29697078	chr12:29697078:T:G	2.59671e-27	-5.49089e-10	-1.5061
29697148	chr12:29697148:A:G	9.94816e-28	-1.52707	-0.938471
29697356	chr12:29697356:A:G	5.52506e-27	-5.49089e-10	-0.751049
29697400	chr12:29697400:A:G	1.11997e-27	-2.34704	-4.93028e-10
29697486	chr12:29697486:A:G	3.64603e-28	-2.3477	-1.1216
29697588	chr12:29697588:AT:A	4.62742e-28	-2.33061	-0.900314
29697731	chr12:29697731:C:T	2.60231e-27	-5.49089e-10	-1.50394
29697948	chr12:29697948:C:T	3.32564e-28	-2.34648	-1.21479
29698357	chr12:29698357:C:T	3.65664e-28	-2.34627	-1.12012
29698398	chr12:29698398:C:T	4.65122e-28	-2.02374	-1.20206
29698501	chr12:29698501:G:C	2.86936e-28	-2.34775	-1.36109
29698546	chr12:29698546:C:T	3.62984e-28	-1.99247	-1.48126
29698596	chr12:29698596:A:G	5.07376e-28	-2.3353	-0.803547
29698685	chr12:29698685:G:A	3.50189e-28	-2.3478	-1.16183
29698689	chr12:29698689:G:A	3.52561e-28	-2.34694	-1.15594
29698786	chr12:29698786:T:C	1.52222e-26	-0.814441	1.07685
29698987	chr12:29698987:T:G	4.19811e-28	-2.13903	-1.18927
29699030	chr12:29699030:C:T	1.12557e-27	-2.34205	-4.93028e-10
29699219	chr12:29699219:C:G	4.81296e-27	-5.49089e-10	-0.889032
29699253	chr12:29699253:T:C	2.75353e-27	-5.49089e-10	-1.44746
29699419	chr12:29699419:TACA:T	3.48881e-27	-5.49089e-10	-1.21078
29699530	chr12:29699530:C:T	4.22686e-27	-5.49089e-10	-1.01889
29699876	chr12:29699876:A:G	2.73132e-27	-5.49089e-10	-1.45556
29699906	chr12:29699906:T:C	2.88194e-27	-5.49089e-10	-1.40188
29699912	chr12:29699912:G:C	3.03891e-28	-2.30477	-1.34666
29700028	chr12:29700028:A:T	2.69691e-27	-5.49089e-10	-1.46824
29700110	chr12:29700110:G:A	3.55532e-27	-5.49089e-10	-1.1919
29700176	chr12:29700176:A:G	5.88273e-26	-5.49089e-10	1.61426
29700261	chr12:29700261:C:G	3.03495e-27	-5.49089e-10	-1.35015
29700328	chr12:29700328:G:A	2.68153e-27	-5.49089e-10	-1.47396
29700395	chr12:29700395:G:A	2.70875e-27	-5.49089e-10	-1.46386
29700484	chr12:29700484:G:T	4.76739e-27	-5.49089e-10	-0.898544
29700554	chr12:29700554:G:C	2.77261e-27	-5.49089e-10	-1.44055
29700644	chr12:29700644:A:G	2.5931e-28	-2.34757	-1.4625
29700902	chr12:29700902:G:A	4.55681e-26	-5.49089e-10	1.35886
29701157	chr12:29701157:C:G	3.07208e-26	-5.49089e-10	0.964597
29701780	chr12:29701780:G:A	2.80836e-27	-5.49089e-10	-1.42774
29701828	chr12:29701828:A:G	3.03787e-27	-5.49089e-10	-1.34919
29702039	chr12:29702039:A:C	5.41456e-28	-1.59281	-1.48103
29702347	chr12:29702347:C:T	2.57389e-27	-5.49089e-10	-1.51492
29702458	chr12:29702458:G:A	3.36058e-28	-2.04693	-1.50389
29702652	chr12:29702652:C:G	4.88908e-27	-5.49089e-10	-0.873339
29702799	chr12:29702799:TA:T	2.60115e-28	-2.33432	-1.47266
29702911	chr12:29702911:G:A	1.12789e-27	-2.33999	-4.93028e-10
29703369	chr12:29703369:G:C	3.25038e-27	-5.49089e-10	-1.28157
29703374	chr12:29703374:A:G	4.23894e-28	-1.8037	-1.51491
29703591	chr12:29703591:C:T	2.88637e-28	-2.19106	-1.51187
29703640	chr12:29703640:T:C	8.25655e-27	-5.49089e-10	-0.349336
29703809	chr12:29703809:T:C	2.97373e-28	-2.3144	-1.35871
29703974	chr12:29703974:G:C	2.80446e-28	-2.30762	-1.4241
29704015	chr12:29704015:C:G	4.5437e-28	-1.73707	-1.51212
29704189	chr12:29704189:T:C	8.25237e-27	-5.49089e-10	-0.349843
29704941	chr12:29704941:CTATT:C	1.12251e-27	-2.34478	-4.93028e-10
29704969	chr12:29704969:A:T	2.63929e-27	-0.115146	-1.37469
29706163	chr12:29706163:T:C	6.65158e-27	-5.49089e-10	-0.56549
29706206	chr12:29706206:G:C	8.28182e-27	-5.49089e-10	-0.34628
29706224	chr12:29706224:T:C	1.47139e-27	-2.07414	-4.93028e-10
29706419	chr12:29706419:A:G	3.90006e-28	-1.8883	-1.51363
29706779	chr12:29706779:T:C	2.57981e-26	-5.49089e-10	0.789957
29706865	chr12:29706865:T:G	6.58568e-27	-5.49089e-10	-0.575445
29706879	chr12:29706879:T:G	3.89121e-28	-1.91187	-1.49234
29706893	chr12:29706893:A:G	3.15716e-28	-2.18115	-1.43211
29707037	chr12:29707037:G:A	2.79837e-27	-5.49089e-10	-1.43131
29707410	chr12:29707410:G:A	8.95695e-28	-2.2946	-0.275902
29707496	chr12:29707496:G:C	3.5735e-28	-2.2951	-1.19428
29707760	chr12:29707760:G:A	2.55951e-27	-1.52053	-4.93028e-10
29707825	chr12:29707825:TA:T	2.937e-27	-5.49089e-10	-1.38296
29708195	chr12:29708195:C:G	3.81657e-28	-2.3115	-1.11208
29708403	chr12:29708403:C:T	3.5582e-27	-5.49089e-10	-1.19109
29708803	chr12:29708803:C:T	2.69303e-28	-2.31667	-1.45559
29709307	chr12:29709307:C:T	1.16287e-27	-2.30945	-4.93028e-10
29709454	chr12:29709454:G:C	2.84288e-27	-5.49089e-10	-1.41553
29709848	chr12:29709848:A:G	1.33073e-27	-2.17462	-4.93028e-10
29710080	chr12:29710080:CTCTA:C	4.41009e-27	0.00300952	-0.979457
29710134	chr12:29710134:G:A	2.90419e-27	-1.39419	-4.93028e-10
29710353	chr12:29710353:C:T	3.67698e-27	-5.49089e-10	-1.15825
29710356	chr12:29710356:G:A	2.71862e-27	-5.49089e-10	-1.46022
29711100	chr12:29711100:G:A	2.549e-27	-0.0908599	-1.43378
29711191	chr12:29711191:C:A	2.49509e-27	-0.115627	-1.43039
29711483	chr12:29711483:A:G	9.84711e-28	-0.992744	-1.48301
29711490	chr12:29711490:G:C	8.77658e-28	-1.26158	-1.32926
29711600	chr12:29711600:T:C	2.85963e-27	-5.49089e-10	-1.40965
29711710	chr12:29711710:T:C	1.16894e-27	-1.06184	-1.24241
29711720	chr12:29711720:C:A	3.21606e-27	-1.29219	-4.93028e-10
29711875	chr12:29711875:T:C	1.15854e-27	-1.1065	-1.20669
29712112	chr12:29712112:C:T	2.07065e-26	-5.49089e-10	0.570106
29712674	chr12:29712674:G:T	4.73271e-27	-5.49089e-10	-0.905846
29712891	chr12:29712891:C:T	4.52821e-27	-5.49089e-10	-0.950016
29712928	chr12:29712928:G:A	8.27586e-27	-5.49089e-10	-0.347001
29712943	chr12:29712943:G:C	3.98845e-28	-2.31656	-1.06297
29713028	chr12:29713028:T:A	1.14889e-27	-1.18022	-1.14132
29713117	chr12:29713117:C:T	1.42157e-27	-0.933699	-1.17488
29713554	chr12:29713554:C:T	2.75426e-27	-0.149268	-1.29792
29713599	chr12:29713599:C:T	9.39001e-27	-5.49089e-10	-0.220697
29713620	chr12:29713620:A:G	2.91808e-27	-1.38942	-4.93028e-10
29713947	chr12:29713947:G:C	4.93194e-27	-5.49089e-10	-0.864611
29714182	chr12:29714182:G:A	1.74258e-26	1.47881	-1.0812
29714374	chr12:29714374:A:T	2.16483e-27	-1.07587	-0.612136
29714648	chr12:29714648:T:C	1.16829e-27	-2.3048	-4.93028e-10
29714942	chr12:29714942:G:A	1.0127e-26	-5.49089e-10	-0.145138
29715177	chr12:29715177:T:C	3.6666e-28	-2.17963	-1.28403
29715274	chr12:29715274:G:C	5.5801e-28	-1.85604	-1.18768
29715380	chr12:29715380:C:T	2.59625e-27	-5.49089e-10	-1.50628
29715553	chr12:29715553:G:A	1.41e-27	-1.8539	-0.262856
29716110	chr12:29716110:C:T	3.44375e-28	-2.0968	-1.42957
29716292	chr12:29716292:G:T	5.81087e-27	-5.49089e-10	-0.700614
29716347	chr12:29716347:T:C	5.19172e-28	-1.91227	-1.2036
29716434	chr12:29716434:T:C	3.02466e-27	-5.49089e-10	-1.35355
29716480	chr12:29716480:T:C	3.07327e-28	-2.13049	-1.5097
29716540	chr12:29716540:A:T	3.37756e-28	-2.31975	-1.22602
29716713	chr12:29716713:T:G	1.12061e-27	-2.34647	-4.93028e-10
29716898	chr12:29716898:T:C	4.46859e-27	-1.93168	0.968412
29717067	chr12:29717067:C:T	1.17956e-27	-2.09554	-0.199658
29717189	chr12:29717189:C:T	1.21039e-26	-5.49089e-10	0.0331867
29717681	chr12:29717681:T:C	3.06522e-28	-2.14599	-1.49682
29717751	chr12:29717751:T:C	3.27378e-28	-2.08935	-1.48763
29717821	chr12:29717821:C:A	8.42011e-28	-1.41825	-1.21405
29718042	chr12:29718042:A:T	3.89484e-27	-1.99621	0.895521
29718356	chr12:29718356:T:G	1.35743e-27	-2.04899	-0.105766
29718474	chr12:29718474:G:A	1.11995e-27	-2.34706	-4.93028e-10
29718498	chr12:29718498:C:T	2.80218e-27	-5.49089e-10	-1.42995
29718667	chr12:29718667:A:G	3.09815e-28	-2.1184	-1.51372
29718709	chr12:29718709:G:A	6.78104e-28	-1.6504	-1.1984
29718758	chr12:29718758:C:T	2.28033e-27	-1.42048	-0.215548
29718787	chr12:29718787:G:A	1.05234e-27	-2.17399	-0.23533
29719385	chr12:29719385:T:G	1.30121e-27	-0.711699	-1.48535
29719518	chr12:29719518:T:C	1.11911e-27	-2.34781	-4.93028e-10
29719636	chr12:29719636:C:T	3.10608e-28	-2.13485	-1.49472
29719665	chr12:29719665:C:T	5.12426e-27	-5.49089e-10	-0.826358
29719690	chr12:29719690:C:T	3.57846e-27	-1.97037	0.784954
29719691	chr12:29719691:G:C	1.53703e-26	-5.49089e-10	0.272096
29719765	chr12:29719765:G:A	6.47981e-28	-2.04769	-0.846543
29719861	chr12:29719861:C:T	1.94877e-27	-1.43791	-0.355242
29719903	chr12:29719903:A:G	4.93884e-28	-1.9309	-1.2349
29719906	chr12:29719906:T:C	4.14394e-28	-2.0933	-1.24798
29720215	chr12:29720215:A:G	2.61121e-28	-2.28814	-1.51498
29720639	chr12:29720639:GA:G	3.46258e-27	-2.00283	0.784497
29721077	chr12:29721077:A:G	2.51599e-28	-2.33539	-1.50487
29721293	chr12:29721293:T:C	2.99116e-27	-5.49089e-10	-1.36468
29721336	chr12:29721336:A:AG	2.96491e-27	-1.56587	0.192372
29721789	chr12:29721789:T:C	1.18744e-27	-2.28855	-4.93028e-10
29721804	chr12:29721804:CTA:C	2.94181e-27	-5.49089e-10	-1.38132
29721807	chr12:29721807:CCATATAAGAAATT:C	2.93423e-27	-5.49089e-10	-1.3839
29721998	chr12:29721998:T:C	2.59385e-27	-5.49089e-10	-1.5072
29722514	chr12:29722514:T:C	6.56881e-27	-5.49089e-10	-0.578012
29722875	chr12:29722875:C:T	2.74937e-27	-5.49089e-10	-1.44897
29722948	chr12:29722948:GAAAA:G	4.27961e-28	-1.91013	-1.39894
29723552	chr12:29723552:C:T	2.64697e-27	-1.48693	-4.93028e-10
29723907	chr12:29723907:G:A	5.7697e-28	-2.04459	-0.965719
29723929	chr12:29723929:C:T	2.05842e-27	-2.1128	0.374399
29723946	chr12:29723946:A:G	3.31674e-27	-5.49089e-10	-1.26136
29724175	chr12:29724175:G:A	4.97328e-27	-5.49089e-10	-0.856265
29724245	chr12:29724245:T:C	2.54252e-28	-2.32741	-1.50236
29724255	chr12:29724255:T:C	2.64431e-27	-5.49089e-10	-1.48793
29724329	chr12:29724329:A:G	2.58952e-28	-2.31951	-1.49194
29724430	chr12:29724430:T:C	2.60326e-27	-5.49089e-10	-1.50358
29724531	chr12:29724531:C:G	2.48532e-28	-2.34549	-1.50703
29724783	chr12:29724783:TG:T	1.11911e-27	-2.34781	-4.93028e-10
29725174	chr12:29725174:T:C	6.46184e-27	-5.49089e-10	-0.59443
29725190	chr12:29725190:G:A	1.12402e-27	-2.34343	-4.93028e-10
29725308	chr12:29725308:T:C	3.21201e-28	-2.34213	-1.2539
29725488	chr12:29725488:C:A	2.87388e-26	-5.49089e-10	0.897905
29725960	chr12:29725960:G:A	5.18393e-28	-1.91675	-1.20061
29726110	chr12:29726110:T:C	4.10412e-27	-5.49089e-10	-1.04835
29726362	chr12:29726362:C:T	2.64498e-27	-5.49089e-10	-1.48768
29726368	chr12:29726368:C:T	3.2074e-28	-2.33151	-1.26596
29726450	chr12:29726450:C:T	3.68676e-28	-2.19877	-1.25941
29726451	chr12:29726451:C:T	3.12671e-28	-2.33048	-1.29246
29726467	chr12:29726467:G:A	3.15862e-28	-2.32825	-1.28455
29726617	chr12:29726617:T:C	8.25035e-28	-1.96703	-0.685646
29726883	chr12:29726883:G:A	3.33628e-27	-5.49089e-10	-1.25549
29727017	chr12:29727017:G:C	4.32445e-28	-2.32336	-0.975287
29727104	chr12:29727104:C:T	4.37069e-28	-2.32039	-0.967616
29727287	chr12:29727287:G:A	3.02019e-28	-2.14316	-1.51445
29727363	chr12:29727363:ATTTATT:A	1.08722e-27	-0.864504	-1.51222
29727591	chr12:29727591:T:C	2.5833e-28	-2.33601	-1.47785
29727612	chr12:29727612:G:A	4.07155e-28	-2.32542	-1.03349
29727620	chr12:29727620:C:T	3.66325e-28	-2.21803	-1.24655
29727654	chr12:29727654:G:A	3.59882e-28	-2.22633	-1.25599
29727666	chr12:29727666:G:A	1.49435e-26	0.243936	-4.93028e-10
29727842	chr12:29727842:G:T	3.16722e-26	-5.49089e-10	0.995095
29727848	chr12:29727848:T:A	1.18683e-26	-5.49089e-10	0.0135312
29727896	chr12:29727896:C:T	1.16359e-27	-2.28415	-0.0246771
29728176	chr12:29728176:T:C	3.25796e-27	-5.49089e-10	-1.27924
29728197	chr12:29728197:G:A	8.56223e-28	-2.321	-0.294572
29728254	chr12:29728254:A:C	1.11965e-27	-2.34733	-4.93028e-10
29728613	chr12:29728613:C:T	3.27394e-28	-2.31209	-1.26484
29728752	chr12:29728752:A:G	2.22835e-26	-5.49089e-10	0.643501
29728755	chr12:29728755:T:C	2.87472e-27	-5.49089e-10	-1.40439
29728827	chr12:29728827:G:A	2.5723e-27	-0.813317	-0.702226
29728850	chr12:29728850:T:C	6.27646e-27	-5.49089e-10	-0.623538
29729384	chr12:29729384:G:A	7.30856e-28	-2.0397	-0.734185
29729648	chr12:29729648:A:G	3.37263e-28	-2.25505	-1.29219
29730034	chr12:29730034:G:A	4.65403e-28	-2.31739	-0.907802
29730146	chr12:29730146:T:C	3.33043e-28	-2.26093	-1.2989
29730282	chr12:29730282:G:A	1.31912e-26	-5.49089e-10	0.11921
29731450	chr12:29731450:C:T	4.36878e-27	-5.49089e-10	-0.985859
29731460	chr12:29731460:A:T	1.11626e-27	-0.83765	-1.51271
29731613	chr12:29731613:T:C	3.26519e-28	-2.2994	-1.28021
29731620	chr12:29731620:T:C	2.94887e-28	-2.18195	-1.49956
29731825	chr12:29731825:A:G	1.12844e-27	-2.33951	-4.93028e-10
29731969	chr12:29731969:G:A	1.14426e-27	-2.32558	-4.93028e-10
29732340	chr12:29732340:A:T	3.47943e-26	1.08911	-4.93028e-10
29732350	chr12:29732350:C:T	7.00553e-27	-0.595881	0.0822382
29732391	chr12:29732391:C:T	2.70015e-28	-2.26625	-1.50337
29732417	chr12:29732417:T:C	3.58015e-27	-5.49089e-10	-1.18494
29732516	chr12:29732516:C:T	4.42496e-28	-2.30383	-0.971841
29732533	chr12:29732533:T:C	6.15758e-27	-5.49089e-10	-0.64266
29732559	chr12:29732559:C:T	1.08951e-27	-0.865378	-1.50924
29733920	chr12:29733920:T:C	1.26176e-27	-2.22784	-4.93028e-10
29734122	chr12:29734122:C:T	2.01536e-27	-1.28573	-0.47382
29734584	chr12:29734584:C:T	3.22346e-27	-0.23988	-1.05001
29734657	chr12:29734657:C:T	2.05504e-26	-1.70062	2.26316
29734741	chr12:29734741:T:C	3.88998e-27	-5.49089e-10	-1.10194
29734853	chr12:29734853:G:A	3.30799e-27	-0.213585	-1.05042
29735165	chr12:29735165:T:C	1.37277e-27	-2.14351	-4.93028e-10
29735376	chr12:29735376:T:C	5.16783e-28	-1.92526	-1.19521
29735387	chr12:29735387:A:G	5.20129e-28	-1.84921	-1.26481
29735422	chr12:29735422:A:G	6.81012e-28	-1.35542	-1.4891
29735558	chr12:29735558:T:C	6.86204e-27	-5.49089e-10	-0.534338
29735980	chr12:29735980:G:A	3.83671e-27	-5.49089e-10	-1.11573
29736034	chr12:29736034:C:A	1.65843e-25	-5.49089e-10	2.6507
29736481	chr12:29736481:G:A	1.66533e-26	-1.55931	1.91157
29736576	chr12:29736576:C:T	1.67028e-27	-1.41662	-0.530732
29737294	chr12:29737294:G:A	1.92149e-26	-1.23102	1.72637
29737348	chr12:29737348:G:A	9.00617e-28	-1.45745	-1.10757
29737615	chr12:29737615:T:C	9.74721e-26	-5.49089e-10	2.11922
29737664	chr12:29737664:T:C	3.35663e-27	-5.49089e-10	-1.24941
29737872	chr12:29737872:C:T	1.12557e-25	-5.49089e-10	2.26312
29738047	chr12:29738047:T:C	3.97124e-27	-0.308739	-0.772526
29738054	chr12:29738054:G:GT	2.74712e-27	-5.49089e-10	-1.44979
29738216	chr12:29738216:A:C	1.96983e-27	-2.0017	0.219306
29738230	chr12:29738230:G:C	9.02421e-26	-5.49089e-10	2.04215
29738264	chr12:29738264:G:A	9.51185e-26	2.09478	-4.93028e-10
29738379	chr12:29738379:T:C	4.28824e-27	-5.49089e-10	-1.00447
29738403	chr12:29738403:G:C	1.02247e-25	-5.49089e-10	2.16705
29738464	chr12:29738464:A:G	2.22769e-26	-5.49089e-10	0.643205
29738588	chr12:29738588:A:G	1.49318e-26	-1.30774	1.55089
29738635	chr12:29738635:C:T	7.5266e-28	-2.34169	-0.402793
29738699	chr12:29738699:C:T	2.96267e-27	-5.49089e-10	-1.37425
29738776	chr12:29738776:T:C	3.74031e-27	-5.49089e-10	-1.14118
29738851	chr12:29738851:C:G	7.89464e-27	-5.49089e-10	-0.39416
29739135	chr12:29739135:T:G	4.11029e-27	-1.72225	0.675399
29739432	chr12:29739432:C:T	1.30865e-26	-5.49089e-10	0.111237
29739827	chr12:29739827:G:A	2.50986e-28	-2.32851	-1.51419
29739928	chr12:29739928:G:A	1.49833e-27	-1.89414	-0.161853
29739966	chr12:29739966:G:A	1.23503e-27	-2.24925	-4.93028e-10
29740204	chr12:29740204:A:T	3.36192e-27	-5.49089e-10	-1.24783
29740373	chr12:29740373:T:C	3.38733e-27	-5.49089e-10	-1.2403
29740660	chr12:29740660:G:T	3.10684e-27	-5.49089e-10	-1.32674
29740746	chr12:29740746:G:A	3.28631e-28	-2.17814	-1.39503
29740927	chr12:29740927:G:A	1.28174e-26	-5.49089e-10	0.0904601
29741311	chr12:29741311:T:A	3.33371e-27	-5.49089e-10	-1.25626
29741377	chr12:29741377:C:T	1.08381e-25	-5.49089e-10	2.22531
29741630	chr12:29741630:C:A	2.6781e-27	-5.49089e-10	-1.47524
29742040	chr12:29742040:C:T	1.51114e-26	-0.946401	1.20151
29742109	chr12:29742109:A:G	1.11961e-27	-2.34736	-4.93028e-10
29742426	chr12:29742426:C:T	2.64395e-27	-5.49089e-10	-1.48807
29742511	chr12:29742511:C:T	9.72079e-26	-5.49089e-10	2.11651
29742602	chr12:29742602:A:G	1.41578e-27	-1.18277	-0.929889
29743179	chr12:29743179:G:A	1.67863e-27	-1.47047	-0.471899
29743855	chr12:29743855:G:T	1.98053e-27	-1.77698	-4.93028e-10
29744055	chr12:29744055:T:C	1.33958e-26	-5.49089e-10	0.134601
29744095	chr12:29744095:C:T	1.14896e-25	-5.49089e-10	2.28368
29744511	chr12:29744511:T:C	5.05918e-26	-5.49089e-10	1.46345
29744882	chr12:29744882:A:G	3.14345e-27	-5.49089e-10	-1.31502
29745262	chr12:29745262:T:C	5.5626e-28	-2.18739	-0.859477
29745526	chr12:29745526:C:T	5.44653e-27	-0.765365	-4.93028e-10
29745585	chr12:29745585:T:C	2.92016e-27	-0.505964	-0.882743
29745658	chr12:29745658:G:A	1.69271e-26	-5.49089e-10	0.368572
29745694	chr12:29745694:A:G	3.74522e-27	-5.49089e-10	-1.13986
29745768	chr12:29745768:C:T	1.73962e-26	-5.49089e-10	0.395911
29745954	chr12:29745954:C:T	1.70347e-27	-1.92768	-4.93028e-10
29746507	chr12:29746507:A:G	2.46139e-27	-2.18889	0.629272
29746825	chr12:29746825:G:A	3.82251e-27	-1.45839	0.338956
29747155	chr12:29747155:C:T	1.97727e-27	-1.52169	-0.256941
29747762	chr12:29747762:T:C	6.78359e-28	-2.19426	-0.65416
29748048	chr12:29748048:A:AT	1.30673e-26	-5.49089e-10	0.109768
29748337	chr12:29748337:A:T	1.30966e-26	-5.49089e-10	0.112009
29748525	chr12:29748525:T:C	1.11913e-27	-2.34779	-4.93028e-10
29748580	chr12:29748580:T:C	3.40601e-27	-5.49089e-10	-1.2348
29748843	chr12:29748843:A:G	3.22445e-27	-0.349796	-0.939784
29748853	chr12:29748853:CTT:C	5.42952e-27	-5.49089e-10	-0.768493
29748922	chr12:29748922:T:A	5.40002e-28	-2.20449	-0.872035
29748957	chr12:29748957:G:T	2.87371e-27	-5.49089e-10	-1.40474
29749173	chr12:29749173:T:A	5.69651e-28	-2.20551	-0.81757
29749353	chr12:29749353:T:C	8.84607e-28	-2.12214	-0.460813
29749571	chr12:29749571:T:A	9.87183e-28	-1.85747	-0.615773
29749725	chr12:29749725:T:C	2.75975e-27	-5.49089e-10	-1.4452
29749906	chr12:29749906:A:G	1.54617e-27	-1.22738	-0.797185
29750140	chr12:29750140:G:C	2.58276e-27	-5.49089e-10	-1.51149
29750406	chr12:29750406:TTA:T	2.57449e-27	-5.49089e-10	-1.51469
29750979	chr12:29750979:T:C	4.10359e-28	-2.23221	-1.11886
29751970	chr12:29751970:C:T	6.49194e-26	2.7282	-1.0154
29752311	chr12:29752311:G:A	1.24871e-25	-5.49089e-10	2.36694
29752318	chr12:29752318:C:T	3.29415e-28	-2.28919	-1.28159
29752389	chr12:29752389:T:C	2.83122e-26	2.04241	-1.15946
29752683	chr12:29752683:A:G	9.85797e-28	-2.34425	-0.130401
29752686	chr12:29752686:T:C	5.13736e-28	-2.2056	-0.920789
29753035	chr12:29753035:A:T	2.3734e-26	1.85839	-1.15182
29753115	chr12:29753115:G:GT	5.01139e-26	-5.49089e-10	1.45396
29753216	chr12:29753216:T:C	2.22319e-26	1.79174	-1.15055
29753340	chr12:29753340:C:T	5.3555e-27	-5.49089e-10	-0.782219
29753393	chr12:29753393:G:A	3.5362e-26	2.62024	-1.51494
29753964	chr12:29753964:T:C	3.65041e-27	-5.49089e-10	-1.1655
29754208	chr12:29754208:G:A	2.14903e-27	-1.69533	-4.93028e-10
29754212	chr12:29754212:C:T	2.91883e-27	-5.49089e-10	-1.38916
29754658	chr12:29754658:G:A	6.12856e-27	-5.49089e-10	-0.647384
29755113	chr12:29755113:A:G	5.66378e-28	-1.7165	-1.31233
29755515	chr12:29755515:C:T	1.19695e-25	-5.49089e-10	2.32461
29756524	chr12:29756524:G:A	3.38331e-28	-2.27167	-1.2724
29756802	chr12:29756802:G:A	2.57477e-27	-5.49089e-10	-1.51458
29757291	chr12:29757291:C:T	5.16497e-28	-1.80354	-1.31749
29757354	chr12:29757354:T:A	7.9072e-26	-5.49089e-10	1.91002
29757400	chr12:29757400:G:A	1.33499e-27	-2.17142	-4.93028e-10
29757445	chr12:29757445:T:C	1.44347e-27	-2.33632	0.243024
29757697	chr12:29757697:C:T	2.7909e-27	-5.49089e-10	-1.43398
29757877	chr12:29757877:T:C	2.58932e-27	-5.49089e-10	-1.50895
29758437	chr12:29758437:T:C	2.67834e-27	-5.49089e-10	-1.47514
29758551	chr12:29758551:AC:A	4.12196e-26	1.25857	-4.93028e-10
29758666	chr12:29758666:T:C	2.57708e-27	-5.49089e-10	-1.51369
29759074	chr12:29759074:C:T	2.59506e-27	-5.49089e-10	-1.50673
29759137	chr12:29759137:G:A	5.13103e-28	-1.96136	-1.16626
29759138	chr12:29759138:C:A	5.13095e-28	-1.96137	-1.16626
29759342	chr12:29759342:CA:C	4.59512e-27	0.123886	-1.05923
29759452	chr12:29759452:G:A	1.15849e-27	-2.31322	-4.93028e-10
29759976	chr12:29759976:T:C	3.62146e-27	-5.49089e-10	-1.17347
29760119	chr12:29760119:A:G	2.60494e-27	-5.49089e-10	-1.50293
29760471	chr12:29760471:T:C	3.37677e-27	-5.49089e-10	-1.24342
29760586	chr12:29760586:T:C	3.65333e-27	-5.49089e-10	-1.1647
29760813	chr12:29760813:C:A	4.46764e-28	-2.20212	-1.06395
29760832	chr12:29760832:ACT:A	2.96287e-27	-5.49089e-10	-1.37418
29761051	chr12:29761051:TTAA:T	2.57649e-27	-5.49089e-10	-1.51391
29761070	chr12:29761070:T:C	2.8012e-27	-5.49089e-10	-1.4303
29761751	chr12:29761751:C:G	4.93048e-28	-2.06304	-1.10445
29761795	chr12:29761795:T:C	8.09094e-27	0.960249	-1.32985
29761925	chr12:29761925:C:T	2.96053e-27	-5.49089e-10	-1.37498
29762049	chr12:29762049:T:C	2.85289e-27	-5.49089e-10	-1.41201
29762218	chr12:29762218:C:G	4.52989e-28	-2.15309	-1.09914
29762666	chr12:29762666:G:A	1.1626e-27	-2.30968	-4.93028e-10
29762845	chr12:29762845:G:A	2.5649e-26	1.82949	-1.04533
29762889	chr12:29762889:C:T	2.6396e-27	-5.49089e-10	-1.48972
29763202	chr12:29763202:C:T	5.01043e-27	-0.848822	-4.93028e-10
29763906	chr12:29763906:T:C	2.58508e-28	-2.34665	-1.46652
29764474	chr12:29764474:T:C	4.86887e-28	-1.99763	-1.18244
29764477	chr12:29764477:C:T	2.88642e-27	-5.49089e-10	-1.40033
29764708	chr12:29764708:A:C	2.59123e-28	-2.3478	-1.46299
29765052	chr12:29765052:G:A	2.82773e-27	-5.49089e-10	-1.42087
29765172	chr12:29765172:C:T	1.29194e-26	0.0983841	-4.93028e-10
29765386	chr12:29765386:T:C	4.12075e-27	-0.0180541	-1.02625
29765638	chr12:29765638:CATAA:C	2.80615e-27	-5.49089e-10	-1.42853
29765649	chr12:29765649:C:G	2.49436e-28	-2.34088	-1.50801
29765651	chr12:29765651:G:A	3.51634e-26	-5.49089e-10	1.09966
29765954	chr12:29765954:G:C	5.07059e-28	-2.14444	-0.995031
29766528	chr12:29766528:A:G	3.91213e-27	-0.000259571	-1.096
29767124	chr12:29767124:TGTAATTTTA:T	3.43194e-26	-5.49089e-10	1.07537
29767155	chr12:29767155:A:G	4.36859e-27	0.0830105	-1.06891
29767178	chr12:29767178:T:C	4.21436e-27	0.0454789	-1.06732
29767184	chr12:29767184:T:C	4.26554e-27	0.0487744	-1.05855
29767385	chr12:29767385:T:C	4.33971e-27	0.0834016	-1.07594
29767632	chr12:29767632:G:A	4.19069e-27	0.0630295	-1.09051
29767636	chr12:29767636:G:T	4.46955e-27	0.113078	-1.07613
29767706	chr12:29767706:TAATA:T	4.62777e-27	0.166169	-1.09444
29767775	chr12:29767775:TAC:T	4.36722e-27	-5.49089e-10	-0.986217
29768012	chr12:29768012:G:A	3.90434e-27	-5.49089e-10	-1.09825
29768096	chr12:29768096:GA:G	1.33869e-27	-2.16865	-4.93028e-10
29768191	chr12:29768191:T:G	2.67606e-27	-5.49089e-10	-1.476
29768444	chr12:29768444:G:C	3.02823e-27	-5.49089e-10	-1.35236
29768481	chr12:29768481:C:T	3.06187e-27	-5.49089e-10	-1.34132
29768510	chr12:29768510:G:A	2.84741e-28	-2.34141	-1.37511
29768734	chr12:29768734:T:C	5.09344e-28	-2.25663	-0.878345
29768802	chr12:29768802:A:G	3.94729e-27	0.0807514	-1.16807
29769259	chr12:29769259:C:G	1.12533e-27	-2.34227	-4.93028e-10
29769888	chr12:29769888:A:T	4.79984e-27	0.131954	-1.02371
29770064	chr12:29770064:C:T	2.71642e-27	-5.49089e-10	-1.46103
29770385	chr12:29770385:A:G	2.79718e-27	-5.49089e-10	-1.43173
29770603	chr12:29770603:T:C	3.60001e-26	2.012	-0.888826
29770782	chr12:29770782:A:G	3.37487e-28	-2.16677	-1.3798
29770832	chr12:29770832:T:A	1.15112e-27	-2.3196	-4.93028e-10
29770943	chr12:29770943:T:A	5.39679e-27	0.212147	-0.986687
29771756	chr12:29771756:T:C	2.73543e-27	-5.49089e-10	-1.45405
29772300	chr12:29772300:C:A	6.16937e-27	0.362097	-1.00284
29772340	chr12:29772340:A:G	5.09837e-27	0.185237	-1.01666
29772348	chr12:29772348:T:C	2.80027e-27	-5.49089e-10	-1.43063
29772352	chr12:29772352:G:A	4.4667e-28	-1.99983	-1.26644
29772367	chr12:29772367:T:G	1.32651e-26	-5.49089e-10	0.124795
29772551	chr12:29772551:T:A	5.90623e-27	0.326816	-1.01115
29773199	chr12:29773199:G:A	4.78428e-27	0.220927	-1.11593
29773229	chr12:29773229:T:C	1.33999e-27	-2.16768	-4.93028e-10
29773619	chr12:29773619:C:G	2.62342e-27	-5.49089e-10	-1.49587
29773704	chr12:29773704:A:G	1.33076e-27	-2.17459	-4.93028e-10
29773774	chr12:29773774:T:C	3.47116e-27	-5.49089e-10	-1.21586
29773843	chr12:29773843:A:G	4.83253e-27	0.17976	-1.06473
29774130	chr12:29774130:T:C	5.12375e-27	-0.826457	-4.93028e-10
29774265	chr12:29774265:C:T	4.04368e-28	-1.9843	-1.38147
29774378	chr12:29774378:C:T	4.22544e-27	-5.49089e-10	-1.01922
29774476	chr12:29774476:A:AC	3.48623e-27	-5.49089e-10	-1.21152
29774868	chr12:29774868:G:A	7.55708e-28	-2.25829	-0.482153
29775044	chr12:29775044:G:C	2.60017e-27	-5.49089e-10	-1.50477
29775045	chr12:29775045:A:T	2.59954e-27	-5.49089e-10	-1.50501
29775046	chr12:29775046:G:C	2.60054e-27	-5.49089e-10	-1.50462
29775093	chr12:29775093:T:G	2.53725e-26	1.95063	-1.17731
29775176	chr12:29775176:C:A	1.44678e-27	-2.091	-4.93028e-10
29775205	chr12:29775205:G:A	7.64108e-27	-5.49089e-10	-0.426805
29775455	chr12:29775455:C:A	2.74573e-28	-2.34551	-1.40737
29775611	chr12:29775611:C:T	3.46364e-27	-5.49089e-10	-1.21802
29775719	chr12:29775719:C:T	3.33733e-28	-2.05982	-1.49794
29775721	chr12:29775721:A:G	3.18613e-28	-2.12486	-1.47926
29775992	chr12:29775992:G:A	2.74773e-27	-5.49089e-10	-1.44957
29776153	chr12:29776153:C:G	2.62465e-27	-5.49089e-10	-1.4954
29776550	chr12:29776550:T:C	5.29777e-26	2.14191	-0.63238
29776725	chr12:29776725:TAAA:T	2.4978e-28	-2.33642	-1.51109
29777164	chr12:29777164:G:A	1.12203e-27	-2.3452	-4.93028e-10
29777206	chr12:29777206:T:C	4.01064e-27	-5.49089e-10	-1.07139
29777251	chr12:29777251:T:C	2.74937e-27	-5.49089e-10	-1.44897
29777384	chr12:29777384:G:A	2.85198e-27	-5.49089e-10	-1.41233
29777615	chr12:29777615:CTA:C	2.52517e-28	-2.3393	-1.49732
29777950	chr12:29777950:G:A	2.53921e-28	-2.33764	-1.49344
29778077	chr12:29778077:C:T	5.22145e-26	2.23039	-0.735374
29778123	chr12:29778123:C:A	2.5294e-28	-2.33561	-1.49934
29778398	chr12:29778398:G:C	5.34788e-27	-5.49089e-10	-0.783643
29778637	chr12:29778637:G:A	3.5886e-28	-2.12715	-1.35801
29779468	chr12:29779468:A:AT	8.88615e-28	-2.26523	-0.313201
29779695	chr12:29779695:T:C	2.5998e-27	-5.49089e-10	-1.50491
29779719	chr12:29779719:C:T	2.22002e-27	-1.66283	-4.93028e-10
29779888	chr12:29779888:T:A	2.58057e-27	-5.49089e-10	-1.51233
29780246	chr12:29780246:G:A	1.53405e-26	-5.49089e-10	0.270151
29780665	chr12:29780665:AT:A	1.43725e-26	1.53013	-1.32515
29780986	chr12:29780986:C:T	5.93381e-27	-5.49089e-10	-0.679677
29781018	chr12:29781018:T:C	9.88611e-27	0.327462	-0.496675
29781586	chr12:29781586:G:C	6.30998e-27	-5.49089e-10	-0.618211
29781653	chr12:29781653:C:T	3.05037e-28	-2.32099	-1.32668
29781755	chr12:29781755:C:T	1.25939e-27	-2.22971	-4.93028e-10
29781996	chr12:29781996:C:T	1.19401e-27	-2.28303	-4.93028e-10
29782307	chr12:29782307:C:T	1.31834e-26	0.570272	-0.45166
29782461	chr12:29782461:T:TG	2.80456e-28	-2.2832	-1.44848
```
