## Supplementary material for "Characterization of shared and ancestry-specific signals driving complex traits using multi-ancestry fine-mapping": susiex_nc2.cs80.cs

```
CS_ID	SNP	BP	REF_ALLELE	ALT_ALLELE	REF_FRQ	BETA	SE	-LOG10P	CS_PIP	OVRL_PIP
1	chr12:29282572:T:TA	29282572	TA,TA	T,T	1,1	inf,inf	inf,inf	24.6412,4.81156	0.387093	0.387093
1	chr12:29282547:G:A	29282547	A,A	G,G	1,1	inf,inf	inf,inf	24.6472,4.75747	0.350031	0.350031
1	chr12:29284284:T:C	29284284	C,C	T,T	1,1	inf,inf	inf,inf	24.4723,4.80926	0.262876	0.262876
```
