## Supplementary material for "Characterization of shared and ancestry-specific signals driving complex traits using multi-ancestry fine-mapping": susiex_nc2.cs80.snp

```
BP	SNP	PIP(CS1)	LogBF(CS1,Pop1)	LogBF(CS1,Pop2)
28782866	chr12:28782866:A:G	2.20558e-27	-5.49089e-10	-1.51309
28783475	chr12:28783475:C:A	2.14766e-28	-2.32725	-1.51504
28784093	chr12:28784093:C:T	4.76236e-27	-1.90034	1.157
28784725	chr12:28784725:AATTGTAATGC:A	1.17552e-27	-2.14237	-4.93028e-10
28784997	chr12:28784997:C:T	2.7122e-27	-5.49089e-10	-1.30632
28785672	chr12:28785672:T:C	3.58783e-26	-5.49089e-10	1.27605
28785687	chr12:28785687:T:G	2.20539e-27	-5.49089e-10	-1.51318
28786273	chr12:28786273:C:A	2.89536e-27	-5.49089e-10	-1.24097
28786594	chr12:28786594:A:T	6.64826e-28	-1.99063	-0.721678
28787094	chr12:28787094:G:A	2.94168e-28	-2.0328	-1.49488
28787365	chr12:28787365:G:A	1.24118e-26	-5.49089e-10	0.214567
28787815	chr12:28787815:T:C	1.53173e-26	-5.49089e-10	0.424899
28787825	chr12:28787825:A:G	4.39797e-28	-1.83724	-1.28828
28788139	chr12:28788139:A:G	1.9057e-27	-1.65923	-4.93028e-10
28788748	chr12:28788748:C:T	2.33049e-27	-5.49089e-10	-1.458
28788921	chr12:28788921:C:T	1.10168e-27	-2.20725	-4.93028e-10
28789562	chr12:28789562:G:T	1.50649e-27	-1.65181	-0.242492
28790191	chr12:28790191:T:A	3.12897e-28	-2.07029	-1.39568
28790304	chr12:28790304:A:T	1.08685e-27	-2.2208	-4.93028e-10
28790440	chr12:28790440:G:A	2.26333e-28	-2.28247	-1.50736
28790682	chr12:28790682:G:A	2.27891e-28	-2.26805	-1.51492
28791791	chr12:28791791:T:G	2.33125e-27	-5.49089e-10	-1.45768
28791831	chr12:28791831:C:T	3.64632e-28	-2.04338	-1.26957
28791861	chr12:28791861:T:G	1.5295e-27	-1.87914	-4.93028e-10
28792208	chr12:28792208:G:A	3.28124e-28	-2.03044	-1.388
28792389	chr12:28792389:T:C	6.74193e-27	-1.92107	1.52533
28792400	chr12:28792400:T:C	2.66073e-27	-5.49089e-10	-1.32548
28792402	chr12:28792402:T:C	9.0236e-28	-2.23425	-0.172572
28792414	chr12:28792414:T:G	5.22269e-27	-5.49089e-10	-0.65107
28792840	chr12:28792840:G:T	4.01975e-27	-0.912864	-4.93028e-10
28792885	chr12:28792885:A:G	2.13556e-28	-2.33594	-1.512
28793458	chr12:28793458:A:T	3.5805e-28	-2.05755	-1.27362
28793565	chr12:28793565:T:C	3.42742e-27	-5.49089e-10	-1.07227
28793636	chr12:28793636:T:C	2.41144e-28	-2.28113	-1.44531
28794914	chr12:28794914:A:G	3.78667e-27	-1.17088	0.198281
28795037	chr12:28795037:T:C	2.23028e-27	-5.49089e-10	-1.50196
28795187	chr12:28795187:A:G	9.63451e-28	-2.34132	-4.93028e-10
28795467	chr12:28795467:A:T	2.38368e-28	-2.28362	-1.45441
28796032	chr12:28796032:G:A	7.56873e-27	-5.49089e-10	-0.280057
28796213	chr12:28796213:C:T	2.89346e-27	-1.24163	-4.93028e-10
28796269	chr12:28796269:G:A	7.69085e-28	-2.2006	-0.366039
28796392	chr12:28796392:G:T	3.73396e-28	-2.15112	-1.13808
28796423	chr12:28796423:C:A	3.73302e-28	-2.15449	-1.13496
28796564	chr12:28796564:A:T	2.28704e-28	-2.29709	-1.48232
28796912	chr12:28796912:C:G	1.6099e-27	-1.82791	-4.93028e-10
28797328	chr12:28797328:TA:T	2.26611e-27	-5.49089e-10	-1.48602
28797800	chr12:28797800:T:C	8.6459e-27	-5.49089e-10	-0.146997
28798201	chr12:28798201:G:A	1.84736e-27	-1.69032	-4.93028e-10
28798205	chr12:28798205:A:G	3.15995e-27	-1.86015	0.706625
28798536	chr12:28798536:G:T	2.21206e-28	-2.30015	-1.51259
28798592	chr12:28798592:A:C	9.91611e-28	-2.31251	-4.93028e-10
28798667	chr12:28798667:C:G	1.05226e-27	-2.25314	-4.93028e-10
28798839	chr12:28798839:G:A	2.34666e-27	-5.49089e-10	-1.45109
28799679	chr12:28799679:C:A	2.72109e-27	-5.49089e-10	-1.30305
28800332	chr12:28800332:A:T	2.52409e-27	-5.49089e-10	-1.3782
28800415	chr12:28800415:A:G	1.21507e-27	-2.10928	-4.93028e-10
28801024	chr12:28801024:T:C	2.64686e-28	-2.14601	-1.48728
28801226	chr12:28801226:G:A	1.37103e-27	-1.98852	-4.93028e-10
28801401	chr12:28801401:A:G	1.38677e-27	-1.33029	-0.646813
28801586	chr12:28801586:C:G	1.23628e-27	-2.15548	0.0635038
28802017	chr12:28802017:A:G	1.44936e-27	-2.13433	0.201368
28802135	chr12:28802135:A:G	2.73816e-27	-5.49089e-10	-1.2968
28802325	chr12:28802325:G:A	2.22505e-27	-1.38047	-0.123837
28802967	chr12:28802967:T:C	1.40228e-27	-1.96598	-4.93028e-10
28803551	chr12:28803551:AAC:A	2.56767e-27	-5.49089e-10	-1.36108
28803568	chr12:28803568:T:C	1.33009e-27	-2.01884	-4.93028e-10
28803616	chr12:28803616:T:G	7.8543e-27	-0.243022	-4.93028e-10
28803710	chr12:28803710:A:G	1.38861e-27	-1.97578	-4.93028e-10
28804118	chr12:28804118:A:G	4.5917e-27	-0.779833	-4.93028e-10
28804494	chr12:28804494:A:C	9.63137e-28	-1.59695	-0.744691
28805184	chr12:28805184:C:T	1.3832e-27	-1.97968	-4.93028e-10
28805597	chr12:28805597:T:G	1.32331e-27	-2.02395	-4.93028e-10
28806166	chr12:28806166:C:A	2.44464e-27	-5.49089e-10	-1.41019
28808288	chr12:28808288:A:C	2.25523e-28	-2.29607	-1.49734
28808293	chr12:28808293:A:G	2.44998e-27	-5.49089e-10	-1.408
28808589	chr12:28808589:C:T	2.20798e-27	-5.49089e-10	-1.512
28808866	chr12:28808866:G:A	1.17296e-27	-2.14455	-4.93028e-10
28808919	chr12:28808919:T:C	2.48469e-27	-5.49089e-10	-1.39394
28809261	chr12:28809261:A:G	2.89831e-28	-2.02853	-1.51401
28809680	chr12:28809680:C:T	3.33052e-27	-5.49089e-10	-1.10095
28809964	chr12:28809964:C:T	4.71312e-28	-2.21955	-0.836772
28811174	chr12:28811174:G:T	2.28863e-27	-5.49089e-10	-1.47613
28812037	chr12:28812037:T:C	4.93522e-27	-5.49089e-10	-0.707686
28813754	chr12:28813754:A:G	1.00557e-27	-2.29853	-4.93028e-10
28815011	chr12:28815011:A:C	2.82536e-28	-2.05365	-1.51438
28815144	chr12:28815144:G:A	1.22384e-27	-2.10209	-4.93028e-10
28815254	chr12:28815254:A:G	2.40895e-27	-5.49089e-10	-1.42489
28815256	chr12:28815256:T:C	2.34651e-27	-5.49089e-10	-1.45116
28815983	chr12:28815983:C:T	2.20474e-27	-5.49089e-10	-1.51347
28816558	chr12:28816558:G:A	2.20902e-27	-5.49089e-10	-1.51153
28817060	chr12:28817060:A:C	9.73118e-28	-2.33133	-4.93028e-10
28817298	chr12:28817298:C:T	1.36335e-27	-1.99414	-4.93028e-10
28817531	chr12:28817531:A:G	1.10835e-27	-2.20121	-4.93028e-10
28817613	chr12:28817613:C:T	2.20716e-27	-5.49089e-10	-1.51238
28817718	chr12:28817718:C:T	6.33351e-28	-2.02038	-0.740432
28817845	chr12:28817845:T:C	2.4766e-27	-5.49089e-10	-1.3972
28818369	chr12:28818369:C:T	1.48952e-27	-1.90563	-4.93028e-10
28818379	chr12:28818379:T:C	7.08126e-27	-5.49089e-10	-0.34663
28818901	chr12:28818901:C:T	4.71797e-28	-1.60727	-1.44802
28819035	chr12:28819035:C:A	3.48563e-27	-5.49089e-10	-1.05543
28819073	chr12:28819073:A:C	1.52458e-27	-1.88237	-4.93028e-10
28819927	chr12:28819927:T:C	2.27996e-28	-2.30636	-1.47615
28820233	chr12:28820233:G:A	5.1951e-28	-2.12844	-0.830512
28821403	chr12:28821403:C:A	2.89613e-28	-2.04263	-1.50066
28821698	chr12:28821698:C:A	2.633e-27	-5.49089e-10	-1.33596
28821715	chr12:28821715:T:C	3.59293e-28	-1.95121	-1.37649
28822195	chr12:28822195:T:C	2.39325e-27	-5.49089e-10	-1.43143
28822645	chr12:28822645:A:G	2.58223e-28	-2.18751	-1.4705
28822789	chr12:28822789:G:A	3.95096e-28	-1.71781	-1.5149
28822837	chr12:28822837:C:T	2.36818e-28	-2.30848	-1.43606
28822962	chr12:28822962:A:G	4.07558e-27	-5.49089e-10	-0.899069
28823374	chr12:28823374:T:C	3.02072e-28	-2.0383	-1.46287
28823643	chr12:28823643:T:G	9.94661e-28	-2.30944	-4.93028e-10
28823794	chr12:28823794:G:A	6.47191e-27	-0.436612	-4.93028e-10
28824321	chr12:28824321:T:A	1.0753e-27	-2.23148	-4.93028e-10
28824859	chr12:28824859:TC:T	2.67163e-27	-5.49089e-10	-1.32139
28825014	chr12:28825014:A:C	2.77647e-27	-5.49089e-10	-1.2829
28825354	chr12:28825354:T:A	2.15754e-28	-2.3242	-1.5135
28825375	chr12:28825375:C:T	5.44425e-28	-2.10796	-0.80415
28825660	chr12:28825660:GAT:G	1.4824e-27	-1.91042	-4.93028e-10
28826420	chr12:28826420:T:C	1.19054e-27	-2.12967	-4.93028e-10
28827055	chr12:28827055:G:C	4.67919e-28	-2.10126	-0.96228
28827140	chr12:28827140:T:C	2.2612e-27	-5.49089e-10	-1.48819
28827221	chr12:28827221:C:T	3.595e-28	-2.28237	-1.04476
28827346	chr12:28827346:T:C	2.23663e-27	-5.49089e-10	-1.49911
28827396	chr12:28827396:T:C	2.39374e-27	-5.49089e-10	-1.43123
28827632	chr12:28827632:G:A	3.20438e-28	-2.0692	-1.37295
28827657	chr12:28827657:T:C	9.68636e-27	-5.49089e-10	-0.0333642
28828002	chr12:28828002:A:G	1.434e-27	-1.87055	-0.0730674
28828014	chr12:28828014:C:A	2.1789e-28	-2.34235	-1.4855
28828227	chr12:28828227:T:G	2.07137e-27	-1.84702	0.27115
28828272	chr12:28828272:C:A	2.03463e-27	-1.85614	0.262376
28828302	chr12:28828302:G:T	1.92859e-27	-1.85995	0.212653
28828363	chr12:28828363:T:C	2.45815e-27	-5.49089e-10	-1.40468
28828419	chr12:28828419:T:C	2.04941e-27	-1.85811	0.271578
28828450	chr12:28828450:G:A	4.11947e-28	-2.34427	-0.846676
28828507	chr12:28828507:G:A	1.37357e-27	-2.07234	0.0856681
28828612	chr12:28828612:A:G	1.36495e-27	-1.90884	-0.0841297
28828909	chr12:28828909:C:A	5.90963e-28	-1.9142	-0.915887
28829014	chr12:28829014:A:G	6.14233e-28	-1.88547	-0.90599
28829072	chr12:28829072:T:G	2.72531e-27	-5.49089e-10	-1.3015
28829272	chr12:28829272:G:A	9.79045e-28	-1.82934	-0.495922
28829865	chr12:28829865:A:G	2.26429e-27	-5.49089e-10	-1.48682
28829985	chr12:28829985:T:G	9.45547e-28	-1.88656	-0.473516
28830517	chr12:28830517:A:G	2.67319e-28	-2.27898	-1.34442
28830731	chr12:28830731:T:TG	2.98286e-28	-2.11658	-1.39721
28830780	chr12:28830780:C:A	2.64913e-28	-2.29682	-1.33562
28830939	chr12:28830939:T:C	2.73882e-28	-2.29234	-1.3068
28831153	chr12:28831153:A:G	2.61318e-28	-2.30442	-1.34168
28831209	chr12:28831209:T:G	2.76429e-28	-2.21691	-1.37297
28831409	chr12:28831409:T:A	2.5298e-28	-2.31229	-1.36624
28831604	chr12:28831604:C:T	2.22667e-27	-5.49089e-10	-1.50357
28831619	chr12:28831619:C:T	4.30439e-27	-5.49089e-10	-0.844448
28831779	chr12:28831779:G:A	2.57987e-28	-2.30366	-1.35527
28832209	chr12:28832209:A:G	2.94188e-28	-2.11764	-1.40998
28832260	chr12:28832260:T:G	2.54193e-28	-2.30027	-1.37348
28832336	chr12:28832336:T:C	1.02369e-27	-2.28067	-4.93028e-10
28832340	chr12:28832340:G:A	2.58984e-28	-2.29923	-1.35584
28832368	chr12:28832368:A:T	2.62275e-27	-5.49089e-10	-1.33986
28832604	chr12:28832604:G:A	2.55247e-28	-2.30824	-1.36137
28832675	chr12:28832675:G:A	3.0722e-28	-2.27973	-1.20455
28832894	chr12:28832894:G:C	1.12658e-27	-2.18489	-4.93028e-10
28832930	chr12:28832930:T:C	4.73948e-27	-5.49089e-10	-0.748156
28833387	chr12:28833387:C:T	2.23417e-27	-5.49089e-10	-1.50021
28833450	chr12:28833450:A:C	2.81469e-28	-2.15166	-1.42015
28833595	chr12:28833595:C:A	2.57114e-28	-2.30412	-1.3582
28833617	chr12:28833617:G:A	2.74502e-28	-2.25516	-1.34172
28833817	chr12:28833817:T:C	2.59838e-28	-2.30021	-1.35157
28833894	chr12:28833894:G:A	2.61575e-28	-2.29603	-1.34909
28833989	chr12:28833989:A:G	2.42345e-28	-2.28578	-1.43569
28834110	chr12:28834110:G:A	2.52826e-28	-2.31966	-1.35947
28834112	chr12:28834112:G:A	2.26031e-28	-2.31234	-1.47883
28834391	chr12:28834391:A:T	2.87885e-28	-2.16317	-1.38611
28834445	chr12:28834445:G:C	4.50348e-28	-1.91038	-1.19144
28834547	chr12:28834547:G:A	4.51604e-28	-1.90125	-1.19779
28834939	chr12:28834939:A:G	2.32799e-28	-2.3368	-1.42486
28835334	chr12:28835334:G:C	2.85385e-28	-2.29652	-1.26148
28835360	chr12:28835360:C:T	2.9627e-28	-2.18196	-1.33861
28835376	chr12:28835376:A:T	2.82122e-28	-2.29391	-1.27559
28835438	chr12:28835438:A:T	7.29563e-27	-5.49089e-10	-0.316807
28835559	chr12:28835559:T:C	2.78877e-28	-2.3012	-1.27987
28835617	chr12:28835617:G:A	2.9065e-28	-2.26576	-1.27396
28835683	chr12:28835683:C:T	2.89288e-28	-2.29522	-1.2492
28835761	chr12:28835761:A:T	2.8244e-28	-2.29443	-1.27394
28835851	chr12:28835851:C:T	2.83184e-28	-2.29487	-1.27087
28836076	chr12:28836076:C:T	2.80103e-28	-2.26615	-1.31054
28836131	chr12:28836131:G:A	1.13833e-27	-2.17452	-4.93028e-10
28836143	chr12:28836143:G:A	2.81182e-28	-2.3166	-1.25623
28836166	chr12:28836166:A:G	2.79219e-28	-2.30413	-1.27571
28836211	chr12:28836211:C:T	2.78507e-28	-2.30945	-1.27295
28836219	chr12:28836219:C:T	2.93223e-28	-2.19502	-1.33588
28836238	chr12:28836238:A:T	2.81103e-28	-2.29931	-1.27381
28836260	chr12:28836260:T:C	2.77091e-28	-2.30436	-1.28313
28836261	chr12:28836261:G:A	2.81918e-28	-2.30078	-1.26944
28836321	chr12:28836321:A:G	3.0782e-27	-5.49089e-10	-1.17974
28836378	chr12:28836378:C:T	2.86587e-28	-2.30662	-1.24718
28836411	chr12:28836411:T:C	2.92239e-28	-2.29423	-1.24004
28836422	chr12:28836422:T:C	1.08661e-27	-2.22102	-4.93028e-10
28836478	chr12:28836478:G:A	2.4159e-27	-5.49089e-10	-1.42201
28836542	chr12:28836542:C:T	2.88586e-28	-2.30293	-1.24392
28836582	chr12:28836582:A:G	2.38779e-27	-5.49089e-10	-1.43371
28836591	chr12:28836591:G:A	2.93481e-28	-2.28648	-1.24354
28836732	chr12:28836732:G:A	2.80079e-28	-2.29802	-1.27874
28836938	chr12:28836938:A:T	2.86776e-28	-2.29231	-1.26083
28836973	chr12:28836973:A:G	2.90336e-28	-2.2949	-1.2459
28837040	chr12:28837040:T:C	2.80408e-28	-2.29718	-1.27841
28837064	chr12:28837064:C:T	2.86274e-28	-2.29387	-1.26102
28837065	chr12:28837065:T:G	2.88561e-28	-2.2946	-1.25233
28837166	chr12:28837166:T:C	2.76543e-28	-2.31874	-1.27074
28837215	chr12:28837215:A:G	8.04867e-27	-5.49089e-10	-0.218576
28837220	chr12:28837220:C:A	2.79077e-28	-2.3039	-1.27645
28837436	chr12:28837436:G:A	2.7921e-28	-2.29379	-1.28608
28837462	chr12:28837462:A:ACCTAACTAT	1.00923e-27	-2.2949	-4.93028e-10
28837485	chr12:28837485:G:A	3.33595e-28	-2.19599	-1.20592
28837499	chr12:28837499:A:C	2.85274e-28	-2.2917	-1.26669
28837504	chr12:28837504:A:C	2.82254e-28	-2.30084	-1.26819
28837554	chr12:28837554:C:T	3.66731e-28	-1.91776	-1.38945
28837670	chr12:28837670:A:G	1.16158e-27	-2.1543	-4.93028e-10
28837682	chr12:28837682:C:T	2.95986e-28	-2.29225	-1.22927
28837854	chr12:28837854:C:T	2.41219e-27	-5.49089e-10	-1.42355
28838053	chr12:28838053:C:G	2.86206e-28	-2.28167	-1.27345
28838129	chr12:28838129:C:A	1.507e-27	-1.89396	-4.93028e-10
28838215	chr12:28838215:A:G	4.16918e-27	-5.49089e-10	-0.876365
28838222	chr12:28838222:A:G	2.8538e-28	-2.28422	-1.2738
28838523	chr12:28838523:G:T	2.87874e-28	-2.29546	-1.25385
28838593	chr12:28838593:A:G	2.82606e-28	-2.29101	-1.27677
28838676	chr12:28838676:C:T	2.94478e-28	-2.28217	-1.24446
28838727	chr12:28838727:T:A	2.93819e-28	-2.28241	-1.24646
28838933	chr12:28838933:C:T	2.86973e-28	-2.2828	-1.26965
28838949	chr12:28838949:C:T	2.84546e-28	-2.29179	-1.26915
28838981	chr12:28838981:A:G	2.92871e-28	-2.27821	-1.2539
28838985	chr12:28838985:T:A	2.87782e-28	-2.29224	-1.2574
28839046	chr12:28839046:G:T	2.33365e-27	-5.49089e-10	-1.45665
28839052	chr12:28839052:T:C	1.10076e-27	-2.20808	-4.93028e-10
28839179	chr12:28839179:G:A	2.80528e-28	-2.29122	-1.28394
28839185	chr12:28839185:T:C	3.04965e-28	-2.15145	-1.34019
28839290	chr12:28839290:C:T	1.6422e-26	-5.49089e-10	0.494541
28839310	chr12:28839310:C:T	1.31051e-27	-2.03367	-4.93028e-10
28839420	chr12:28839420:T:C	2.9507e-28	-2.28148	-1.24315
28839488	chr12:28839488:T:A	2.85268e-28	-2.29403	-1.26438
28839526	chr12:28839526:C:T	2.62972e-27	-5.49089e-10	-1.33721
28839558	chr12:28839558:C:T	1.00083e-27	-2.30326	-4.93028e-10
28839559	chr12:28839559:G:A	2.43806e-28	-2.29421	-1.42126
28839666	chr12:28839666:C:A	3.18456e-28	-1.94579	-1.50256
28839724	chr12:28839724:CAAAG:C	2.38534e-28	-2.24255	-1.49478
28839728	chr12:28839728:G:C	2.67086e-28	-2.3473	-1.27697
28839749	chr12:28839749:G:A	1.76536e-27	-1.73573	-4.93028e-10
28839777	chr12:28839777:C:G	2.89786e-28	-2.28117	-1.26152
28840125	chr12:28840125:T:C	2.17264e-28	-2.32056	-1.51016
28840276	chr12:28840276:T:C	2.2113e-28	-2.31575	-1.49734
28840418	chr12:28840418:A:G	2.1896e-28	-2.32303	-1.49992
28840501	chr12:28840501:A:G	2.21547e-28	-2.32343	-1.48778
28840546	chr12:28840546:T:C	2.21965e-28	-2.31442	-1.49489
28840570	chr12:28840570:C:A	9.93214e-28	-2.31089	-4.93028e-10
28840658	chr12:28840658:T:C	2.17775e-28	-2.32627	-1.5021
28840827	chr12:28840827:A:G	2.20709e-28	-2.31918	-1.49581
28840960	chr12:28840960:A:G	2.40786e-28	-2.21474	-1.51319
28841080	chr12:28841080:A:G	2.19274e-28	-2.3266	-1.49492
28841189	chr12:28841189:A:C	2.24901e-28	-2.30166	-1.49451
28841206	chr12:28841206:G:T	2.31857e-28	-2.32727	-1.43845
28841262	chr12:28841262:G:C	2.18363e-28	-2.32987	-1.49581
28841472	chr12:28841472:G:A	2.92544e-27	-5.49089e-10	-1.23064
28841560	chr12:28841560:G:A	2.97325e-28	-2.33622	-1.18079
28841793	chr12:28841793:G:A	2.23417e-27	-5.49089e-10	-1.50021
28841832	chr12:28841832:C:T	2.41981e-28	-2.21004	-1.51294
28842433	chr12:28842433:T:TAAA	2.21568e-27	-5.49089e-10	-1.50852
28842793	chr12:28842793:G:A	2.20406e-28	-2.31702	-1.49934
28842820	chr12:28842820:C:T	2.20037e-28	-2.32315	-1.4949
28842828	chr12:28842828:G:A	2.74211e-28	-2.26041	-1.33753
28842932	chr12:28842932:A:T	2.40149e-28	-2.26677	-1.46381
28843161	chr12:28843161:G:T	2.17343e-28	-2.33556	-1.4948
28843290	chr12:28843290:C:T	2.24115e-28	-2.30644	-1.49324
28843320	chr12:28843320:A:G	2.19416e-28	-2.32305	-1.49782
28843349	chr12:28843349:C:T	2.9394e-27	-5.49089e-10	-1.22588
28843389	chr12:28843389:A:G	2.19253e-28	-2.32331	-1.4983
28843475	chr12:28843475:A:G	2.42366e-28	-2.25538	-1.46601
28843663	chr12:28843663:G:GC	5.92392e-27	-5.49089e-10	-0.525085
28843665	chr12:28843665:A:AATAG	5.90081e-27	-5.49089e-10	-0.528994
28843666	chr12:28843666:C:T	5.9041e-27	-5.49089e-10	-0.528436
28843914	chr12:28843914:A:G	2.21659e-28	-2.31869	-1.492
28843986	chr12:28843986:G:A	2.19738e-28	-2.32	-1.4994
28844142	chr12:28844142:AT:A	2.19528e-28	-2.32352	-1.49684
28844170	chr12:28844170:G:A	2.74539e-27	-5.49089e-10	-1.29416
28844239	chr12:28844239:C:T	2.95539e-28	-2.32875	-1.19429
28844270	chr12:28844270:TG:T	2.19702e-28	-2.32265	-1.49691
28844291	chr12:28844291:T:C	4.76946e-27	-0.74185	-4.93028e-10
28844303	chr12:28844303:C:T	2.21223e-28	-2.31691	-1.49575
28844470	chr12:28844470:T:C	2.20161e-28	-2.32384	-1.49365
28844740	chr12:28844740:A:G	6.39624e-28	-1.67874	-1.07222
28844742	chr12:28844742:A:G	2.04692e-26	-5.49089e-10	0.714838
28844749	chr12:28844749:G:T	1.72971e-27	-1.75613	-4.93028e-10
28844872	chr12:28844872:G:A	1.12931e-27	-2.18248	-4.93028e-10
28844951	chr12:28844951:T:C	2.57112e-28	-2.25542	-1.40691
28845440	chr12:28845440:T:A	2.20515e-28	-2.32163	-1.49424
28845499	chr12:28845499:A:T	2.78859e-28	-2.2929	-1.28823
28845581	chr12:28845581:C:T	1.34146e-27	-2.01032	-4.93028e-10
28845712	chr12:28845712:T:C	2.20383e-28	-2.32384	-1.49263
28845757	chr12:28845757:C:T	2.44834e-27	-5.49089e-10	-1.40867
28845825	chr12:28845825:A:C	2.18585e-28	-2.32604	-1.49863
28846040	chr12:28846040:C:T	2.18041e-28	-2.32676	-1.50039
28846199	chr12:28846199:G:T	2.20055e-28	-2.32622	-1.49174
28846246	chr12:28846246:TATCTCTTCAATCC:T	9.8769e-28	-2.31647	-4.93028e-10
28846658	chr12:28846658:T:G	2.92891e-27	-5.49089e-10	-1.22945
28846701	chr12:28846701:T:C	2.8758e-28	-2.15415	-1.39619
28846740	chr12:28846740:G:A	2.46123e-28	-2.19219	-1.51381
28846747	chr12:28846747:G:A	9.81594e-28	-2.32266	-4.93028e-10
28846813	chr12:28846813:C:A	2.83864e-28	-2.15033	-1.41302
28846879	chr12:28846879:GA:G	2.81747e-28	-2.15626	-1.41457
28847006	chr12:28847006:A:G	2.85101e-28	-2.1447	-1.4143
28847017	chr12:28847017:A:G	2.7747e-28	-2.17121	-1.41492
28847030	chr12:28847030:A:G	2.15181e-28	-2.32976	-1.5106
28847281	chr12:28847281:C:T	2.17065e-28	-2.33439	-1.49725
28847296	chr12:28847296:T:C	2.85336e-28	-2.14283	-1.41534
28847360	chr12:28847360:G:A	3.1596e-28	-1.9463	-1.50992
28847459	chr12:28847459:A:C	2.84222e-28	-2.14813	-1.41396
28847493	chr12:28847493:T:A	2.24074e-27	-5.49089e-10	-1.49727
28848058	chr12:28848058:T:C	2.85954e-28	-2.15187	-1.40413
28848085	chr12:28848085:A:T	2.86301e-28	-2.15161	-1.40319
28848139	chr12:28848139:A:G	2.83746e-28	-2.1515	-1.41226
28848155	chr12:28848155:T:G	2.83567e-28	-2.15057	-1.41382
28848241	chr12:28848241:T:C	2.83223e-28	-2.15129	-1.41431
28848347	chr12:28848347:G:A	2.87955e-28	-2.13717	-1.41187
28848383	chr12:28848383:TA:T	2.16846e-28	-2.32572	-1.50693
28848442	chr12:28848442:T:G	2.23234e-27	-5.49089e-10	-1.50103
28848541	chr12:28848541:C:T	3.03752e-28	-2.33837	-1.15725
28848588	chr12:28848588:A:G	6.59494e-27	-5.49089e-10	-0.41778
28848747	chr12:28848747:C:A	2.33941e-28	-2.24356	-1.51321
28848989	chr12:28848989:T:C	2.17384e-28	-2.31605	-1.51412
28849029	chr12:28849029:A:G	1.0865e-27	-2.22112	-4.93028e-10
28849117	chr12:28849117:T:C	3.53547e-28	-2.26719	-1.07663
28849128	chr12:28849128:A:G	4.32515e-27	-5.49089e-10	-0.839636
28849197	chr12:28849197:T:A	2.32439e-28	-2.34223	-1.42098
28849245	chr12:28849245:G:A	2.82092e-28	-2.15637	-1.41324
28849337	chr12:28849337:G:A	2.35325e-28	-2.2479	-1.50298
28849480	chr12:28849480:G:A	5.25542e-28	-1.87125	-1.07616
28850133	chr12:28850133:C:T	4.30817e-27	-5.49089e-10	-0.843569
28850164	chr12:28850164:G:A	4.30429e-27	-5.49089e-10	-0.84447
28850664	chr12:28850664:G:A	2.92781e-28	-2.11593	-1.41649
28850776	chr12:28850776:T:C	2.15405e-28	-2.33045	-1.50887
28851245	chr12:28851245:CTATGACCTAAATT:C	2.44815e-28	-2.27006	-1.44128
28851425	chr12:28851425:A:G	1.33812e-27	-2.01281	-4.93028e-10
28851426	chr12:28851426:T:C	1.06718e-27	-2.23906	-4.93028e-10
28852249	chr12:28852249:T:G	3.28233e-27	-5.49089e-10	-1.11553
28852518	chr12:28852518:T:A	1.36975e-26	0.313133	-4.93028e-10
28852975	chr12:28852975:A:G	1.19622e-27	-2.12492	-4.93028e-10
28853059	chr12:28853059:T:C	2.30694e-28	-2.26066	-1.51008
28853112	chr12:28853112:G:T	2.31698e-28	-2.25323	-1.51317
28853182	chr12:28853182:C:G	5.09134e-27	-5.49089e-10	-0.676542
28853466	chr12:28853466:C:T	1.55965e-27	-1.85962	-4.93028e-10
28853622	chr12:28853622:G:A	2.28496e-27	-5.49089e-10	-1.47774
28854144	chr12:28854144:G:T	2.66552e-27	-5.49089e-10	-1.32369
28854512	chr12:28854512:C:G	2.86358e-28	-2.14407	-1.41053
28854707	chr12:28854707:A:G	2.77193e-28	-2.24207	-1.34505
28854784	chr12:28854784:A:C	7.68129e-27	-5.49089e-10	-0.265295
28854882	chr12:28854882:AG:A	4.30385e-27	-5.49089e-10	-0.844573
28854917	chr12:28854917:ACAAGCT:A	3.25014e-28	-2.34637	-1.0816
28854962	chr12:28854962:T:C	2.13212e-28	-2.33819	-1.51136
28855240	chr12:28855240:T:C	5.47723e-28	-1.78417	-1.1219
28855310	chr12:28855310:C:G	2.63771e-27	-5.49089e-10	-1.33417
28855651	chr12:28855651:G:GT	2.80098e-28	-2.063	-1.5137
28855843	chr12:28855843:G:A	1.21498e-27	-2.10935	-4.93028e-10
28856379	chr12:28856379:T:C	2.1675e-28	-2.3471	-1.486
28856521	chr12:28856521:C:A	1.04412e-27	-2.26091	-4.93028e-10
28856844	chr12:28856844:A:T	9.97088e-28	-2.307	-4.93028e-10
28856876	chr12:28856876:T:G	2.30029e-27	-5.49089e-10	-1.47105
28856914	chr12:28856914:C:T	1.31149e-27	-2.03292	-4.93028e-10
28857340	chr12:28857340:T:C	4.31467e-28	-1.72232	-1.42232
28857868	chr12:28857868:A:C	2.2735e-27	-5.49089e-10	-1.48276
28858005	chr12:28858005:T:C	9.69384e-27	-5.49089e-10	-0.0325924
28858243	chr12:28858243:T:C	2.31388e-27	-5.49089e-10	-1.46516
28858516	chr12:28858516:C:A	3.50557e-27	-5.49089e-10	-1.04973
28858766	chr12:28858766:A:G	2.51798e-28	-2.26298	-1.42023
28859050	chr12:28859050:G:A	2.47361e-27	-5.49089e-10	-1.3984
28859192	chr12:28859192:G:A	2.33907e-27	-5.49089e-10	-1.45433
28859808	chr12:28859808:A:T	5.98028e-28	-1.3962	-1.422
28859848	chr12:28859848:T:A	2.88459e-27	-5.49089e-10	-1.2447
28859849	chr12:28859849:G:A	1.10215e-27	-2.20682	-4.93028e-10
28859949	chr12:28859949:A:G	9.89582e-28	-2.31456	-4.93028e-10
28860350	chr12:28860350:T:C	2.41925e-27	-5.49089e-10	-1.42062
28860555	chr12:28860555:A:G	1.08863e-27	-2.21917	-4.93028e-10
28860751	chr12:28860751:C:T	2.29413e-27	-5.49089e-10	-1.47373
28861214	chr12:28861214:G:A	2.14626e-28	-2.32802	-1.51492
28861770	chr12:28861770:C:T	2.46937e-27	-5.49089e-10	-1.40012
28861957	chr12:28861957:C:T	1.4114e-27	-1.9595	-4.93028e-10
28862023	chr12:28862023:G:A	9.99316e-26	1.51877	0.781634
28862423	chr12:28862423:A:T	2.29124e-27	-5.49089e-10	-1.47499
28862635	chr12:28862635:C:T	6.0126e-28	-1.41127	-1.40154
28862781	chr12:28862781:A:G	9.8735e-28	-2.31681	-4.93028e-10
28862814	chr12:28862814:T:G	2.5249e-27	-5.49089e-10	-1.37788
28862986	chr12:28862986:T:C	1.69073e-27	-0.352839	-1.42608
28863044	chr12:28863044:T:C	2.5205e-27	-5.49089e-10	-1.37963
28863257	chr12:28863257:A:G	9.98411e-28	-2.30567	-4.93028e-10
28863346	chr12:28863346:A:G	9.82899e-28	-2.32133	-4.93028e-10
28864214	chr12:28864214:T:C	9.61162e-28	-2.34369	-4.93028e-10
28864834	chr12:28864834:C:T	2.2251e-27	-5.49089e-10	-1.50428
28864944	chr12:28864944:A:C	9.9764e-28	-2.30645	-4.93028e-10
28864956	chr12:28864956:A:C	3.57898e-26	-5.49089e-10	1.27358
28864975	chr12:28864975:A:C	2.43124e-27	-5.49089e-10	-1.41568
28865346	chr12:28865346:G:A	1.03856e-27	-2.26625	-4.93028e-10
28865385	chr12:28865385:G:A	5.50364e-28	-1.46208	-1.43918
28865401	chr12:28865401:A:T	1.20891e-27	-2.11437	-4.93028e-10
28865693	chr12:28865693:G:A	4.75737e-28	-1.65034	-1.39664
28865707	chr12:28865707:C:T	2.22565e-27	-5.49089e-10	-1.50403
28865843	chr12:28865843:C:T	2.22249e-27	-5.49089e-10	-1.50546
28865906	chr12:28865906:A:G	4.80611e-27	-5.49089e-10	-0.734195
28866160	chr12:28866160:A:G	8.6026e-27	-5.49089e-10	-0.152018
28866231	chr12:28866231:G:A	3.4234e-27	-1.07345	-4.93028e-10
28866340	chr12:28866340:C:T	2.21704e-27	-5.49089e-10	-1.50791
28866430	chr12:28866430:A:C	2.14556e-28	-2.33052	-1.51275
28866648	chr12:28866648:C:T	9.8556e-28	-2.31863	-4.93028e-10
28866917	chr12:28866917:A:C	2.3015e-28	-2.32354	-1.44957
28866984	chr12:28866984:A:C	7.55684e-27	-5.49089e-10	-0.28163
28867029	chr12:28867029:T:C	4.80399e-27	-5.49089e-10	-0.734636
28867121	chr12:28867121:T:C	4.39472e-27	-5.49089e-10	-0.82368
28867388	chr12:28867388:C:T	4.8224e-28	-1.77457	-1.25882
28867529	chr12:28867529:A:G	2.62624e-28	-2.26203	-1.37908
28867538	chr12:28867538:T:C	1.48807e-27	-1.9066	-4.93028e-10
28867539	chr12:28867539:A:C	1.09277e-27	-2.21536	-4.93028e-10
28868045	chr12:28868045:CT:C	4.54616e-28	-1.80013	-1.29225
28868175	chr12:28868175:G:A	4.36006e-28	-1.70635	-1.42783
28868586	chr12:28868586:G:A	1.20902e-27	-2.11427	-4.93028e-10
28868896	chr12:28868896:T:C	2.292e-27	-5.49089e-10	-1.47466
28869118	chr12:28869118:C:T	4.18832e-28	-1.85278	-1.32159
28869571	chr12:28869571:G:A	6.94038e-27	-5.49089e-10	-0.366726
28869668	chr12:28869668:T:C	1.96036e-27	-1.63095	-4.93028e-10
28869715	chr12:28869715:T:C	2.654e-27	-5.49089e-10	-1.32801
28869727	chr12:28869727:G:A	4.32826e-27	-5.49089e-10	-0.838918
28870098	chr12:28870098:G:A	1.59028e-26	0.462412	-4.93028e-10
28870363	chr12:28870363:C:T	7.94793e-28	-1.94079	-0.592971
28870364	chr12:28870364:A:G	2.25676e-27	-5.49089e-10	-1.49015
28870542	chr12:28870542:T:C	1.31943e-26	-5.49089e-10	0.2757
28870842	chr12:28870842:C:T	2.21624e-27	-5.49089e-10	-1.50827
28871292	chr12:28871292:T:A	9.76095e-28	-2.32828	-4.93028e-10
28871601	chr12:28871601:C:T	3.66807e-27	-1.33787	0.333452
28871822	chr12:28871822:C:T	2.50629e-28	-2.33963	-1.34823
28872069	chr12:28872069:T:C	2.27292e-27	-5.49089e-10	-1.48302
28872285	chr12:28872285:A:G	2.20251e-27	-5.49089e-10	-1.51449
28872444	chr12:28872444:A:T	3.8158e-26	-5.49089e-10	1.33765
28872694	chr12:28872694:G:A	4.93401e-28	-1.70366	-1.30686
28872697	chr12:28872697:A:G	1.38881e-27	-1.97564	-4.93028e-10
28872725	chr12:28872725:A:G	2.34153e-28	-2.34655	-1.40931
28872754	chr12:28872754:C:T	2.40364e-27	-5.49089e-10	-1.4271
28872922	chr12:28872922:C:T	4.13239e-28	-1.86096	-1.32685
28873101	chr12:28873101:T:C	9.86028e-28	-2.31815	-4.93028e-10
28873190	chr12:28873190:A:G	3.42249e-28	-2.31687	-1.05943
28873327	chr12:28873327:T:C	9.79987e-28	-2.3243	-4.93028e-10
28873370	chr12:28873370:C:T	2.76649e-27	-5.49089e-10	-1.2865
28873458	chr12:28873458:T:G	2.14148e-28	-2.33118	-1.51399
28873761	chr12:28873761:A:T	3.36274e-28	-2.04889	-1.34502
28874341	chr12:28874341:A:T	2.80354e-28	-2.0641	-1.51168
28874437	chr12:28874437:CTT:C	2.20364e-27	-5.49089e-10	-1.51397
28874603	chr12:28874603:A:G	3.89125e-28	-2.11602	-1.13192
28875164	chr12:28875164:A:G	2.61775e-27	-5.49089e-10	-1.34177
28875500	chr12:28875500:G:C	3.12356e-27	-5.49089e-10	-1.16511
28875562	chr12:28875562:A:T	2.20206e-27	-5.49089e-10	-1.51469
28875572	chr12:28875572:A:C	6.62975e-27	-5.49089e-10	-0.412516
28876139	chr12:28876139:A:T	2.2132e-27	-5.49089e-10	-1.50964
28876192	chr12:28876192:T:G	3.50239e-28	-2.24307	-1.11016
28876471	chr12:28876471:G:A	7.38947e-28	-2.2017	-0.40491
28877023	chr12:28877023:A:G	2.39175e-28	-2.34497	-1.38967
28877075	chr12:28877075:T:C	3.12719e-27	-1.16395	-4.93028e-10
28877185	chr12:28877185:C:T	5.08238e-27	-5.49089e-10	-0.678304
28877384	chr12:28877384:T:A	1.04116e-27	-1.85882	-0.404928
28877385	chr12:28877385:T:A	4.94456e-28	-1.60501	-1.40337
28877648	chr12:28877648:C:A	2.47863e-28	-2.33083	-1.36814
28877840	chr12:28877840:C:G	2.47823e-27	-5.49089e-10	-1.39654
28878120	chr12:28878120:G:A	2.35749e-28	-2.33063	-1.41844
28878125	chr12:28878125:C:A	2.20726e-27	-5.49089e-10	-1.51233
28878563	chr12:28878563:C:G	3.14259e-28	-1.98366	-1.47796
28878994	chr12:28878994:A:C	5.35503e-27	-0.626047	-4.93028e-10
28879365	chr12:28879365:A:AC	2.74245e-28	-2.21091	-1.3869
28879566	chr12:28879566:G:A	2.51786e-28	-2.33219	-1.35107
28879729	chr12:28879729:G:T	2.2055e-27	-5.49089e-10	-1.51313
28880042	chr12:28880042:AAGCAGCCACAC:A	6.18456e-28	-2.01183	-0.772782
28880357	chr12:28880357:T:C	2.24203e-27	-1.4967	-4.93028e-10
28881176	chr12:28881176:C:T	2.21391e-28	-2.29994	-1.51197
28881307	chr12:28881307:A:G	2.77326e-28	-2.27786	-1.30879
28881413	chr12:28881413:C:T	2.25153e-27	-5.49089e-10	-1.49247
28881472	chr12:28881472:C:T	2.31661e-27	-5.49089e-10	-1.46398
28881662	chr12:28881662:A:G	2.24821e-27	-5.49089e-10	-1.49395
28881829	chr12:28881829:T:A	2.1149e-28	-2.34723	-1.51043
28881959	chr12:28881959:AT:A	2.21275e-28	-2.29797	-1.51446
28882345	chr12:28882345:A:T	2.24987e-27	-5.49089e-10	-1.49321
28882913	chr12:28882913:A:T	6.15378e-28	-1.45002	-1.33958
28883115	chr12:28883115:G:A	7.67199e-26	-5.49089e-10	2.03608
28883221	chr12:28883221:C:T	2.82995e-28	-2.32985	-1.23656
28883514	chr12:28883514:T:C	3.42415e-28	-1.93068	-1.44514
28883700	chr12:28883700:CTT:C	4.43831e-28	-1.66595	-1.45044
28883802	chr12:28883802:A:G	3.17434e-27	-5.49089e-10	-1.14898
28884124	chr12:28884124:C:T	2.21096e-27	-5.49089e-10	-1.51065
28884162	chr12:28884162:A:C	3.81482e-28	-1.9528	-1.31497
28884313	chr12:28884313:A:G	2.22941e-27	-5.49089e-10	-1.50235
28884353	chr12:28884353:AG:A	2.79049e-28	-2.32615	-1.2543
28884395	chr12:28884395:T:C	8.34212e-28	-1.02506	-1.46029
28884624	chr12:28884624:A:C	3.61677e-27	-5.49089e-10	-1.0185
28884645	chr12:28884645:T:C	2.34696e-27	-1.45096	-4.93028e-10
28884938	chr12:28884938:GAATGAATCCCTGTCCCTCTCAGACTTCCTTTCACAGGATGCTCTGATCTGGCTCGCCCTTACAGC:G	6.10375e-27	-5.49089e-10	-0.49518
28885332	chr12:28885332:T:C	8.51511e-28	-1.01254	-1.45228
28885385	chr12:28885385:A:G	1.07081e-27	-2.24752	0.0118509
28885663	chr12:28885663:A:T	2.2293e-28	-2.29308	-1.5119
28885725	chr12:28885725:T:C	3.38875e-28	-2.30591	-1.0803
28885822	chr12:28885822:G:A	2.50012e-27	-5.49089e-10	-1.38774
28885866	chr12:28885866:T:G	5.60377e-28	-1.59263	-1.2906
28885982	chr12:28885982:C:T	2.71298e-27	-1.54931	0.24327
28886141	chr12:28886141:C:G	2.243e-27	-5.49089e-10	-1.49627
28886542	chr12:28886542:A:G	2.74843e-27	-5.49089e-10	-1.29305
28887042	chr12:28887042:T:C	5.38949e-28	-2.3153	-0.606917
28887274	chr12:28887274:G:A	3.40112e-27	-5.49089e-10	-1.07998
28887294	chr12:28887294:G:T	8.87828e-28	-1.21892	-1.20414
28887494	chr12:28887494:C:T	8.16113e-26	-5.49089e-10	2.09789
28887575	chr12:28887575:G:T	8.75406e-26	-5.49089e-10	2.16802
28887724	chr12:28887724:A:C	2.41074e-27	-1.42415	-4.93028e-10
28887844	chr12:28887844:T:C	8.98521e-28	-0.95594	-1.45515
28887953	chr12:28887953:C:T	8.17702e-28	-1.03239	-1.47295
28888109	chr12:28888109:C:T	2.2475e-28	-2.28248	-1.51437
28888306	chr12:28888306:C:T	8.83598e-26	-5.49089e-10	2.17733
28888549	chr12:28888549:A:G	2.50044e-27	-5.49089e-10	-1.38762
28888691	chr12:28888691:G:A	4.74583e-28	-1.78234	-1.26706
28888809	chr12:28888809:G:A	2.30895e-27	-1.46729	-4.93028e-10
28889216	chr12:28889216:T:C	6.42324e-28	-2.28868	-0.458061
28889337	chr12:28889337:G:A	1.05019e-25	-5.49089e-10	2.35006
28889428	chr12:28889428:C:T	2.23513e-26	-5.49089e-10	0.8028
28889593	chr12:28889593:T:C	2.38117e-27	-5.49089e-10	-1.43649
28889705	chr12:28889705:T:TTTTA	2.251e-26	-5.49089e-10	0.809879
28889706	chr12:28889706:C:CATGAT	2.24191e-26	-5.49089e-10	0.80583
28889707	chr12:28889707:C:CTTGAAGGGAT	2.24097e-26	-5.49089e-10	0.805412
28889756	chr12:28889756:A:G	1.04798e-25	-5.49089e-10	2.34795
28890225	chr12:28890225:A:G	2.30657e-27	-5.49089e-10	-1.46832
28890229	chr12:28890229:A:AC	9.86054e-28	-2.28297	-0.0351528
28890237	chr12:28890237:G:C	2.46967e-27	-5.49089e-10	-1.4
28890288	chr12:28890288:C:T	3.65165e-27	-5.49089e-10	-1.0089
28890620	chr12:28890620:T:C	8.28613e-28	-1.01064	-1.48145
28890785	chr12:28890785:G:A	5.76378e-28	-2.32957	-0.525503
28891761	chr12:28891761:A:AT	2.21524e-28	-2.30081	-1.51049
28891784	chr12:28891784:G:A	2.93885e-27	-1.22607	-4.93028e-10
28892149	chr12:28892149:G:A	2.49862e-27	-5.49089e-10	-1.38835
28892202	chr12:28892202:T:C	5.60791e-27	-5.49089e-10	-0.579905
28892304	chr12:28892304:G:C	2.1136e-27	-1.55569	-4.93028e-10
28892823	chr12:28892823:A:G	2.20487e-27	-5.49089e-10	-1.51341
28892951	chr12:28892951:A:G	4.43725e-27	-5.49089e-10	-0.814049
28893110	chr12:28893110:C:T	2.59144e-27	-5.49089e-10	-1.35187
28893173	chr12:28893173:T:G	8.18596e-28	-1.04341	-1.46084
28893198	chr12:28893198:A:C	2.3666e-27	-5.49089e-10	-1.44263
28893928	chr12:28893928:T:G	2.18016e-27	-1.52469	-4.93028e-10
28894170	chr12:28894170:T:C	2.37208e-27	-5.49089e-10	-1.44032
28894248	chr12:28894248:T:C	2.20246e-27	-5.49089e-10	-1.51451
28894492	chr12:28894492:C:A	9.27685e-28	-0.907241	-1.47191
28894638	chr12:28894638:A:G	9.16213e-28	-0.914255	-1.47733
28895118	chr12:28895118:C:T	2.33096e-28	-2.25306	-1.50733
28895612	chr12:28895612:G:A	7.64941e-28	-1.52245	-1.04959
28895989	chr12:28895989:C:T	3.01877e-27	-5.49089e-10	-1.19923
28896069	chr12:28896069:A:G	2.24511e-28	-2.28291	-1.51501
28896108	chr12:28896108:A:G	2.27908e-28	-2.2679	-1.51499
28896234	chr12:28896234:T:C	2.2072e-27	-5.49089e-10	-1.51236
28896365	chr12:28896365:A:T	4.66226e-28	-2.31353	-0.753635
28896368	chr12:28896368:C:T	9.93196e-28	-1.47142	-0.839494
28896369	chr12:28896369:G:A	2.60475e-27	-5.49089e-10	-1.34675
28896517	chr12:28896517:C:A	6.54654e-28	-1.88558	-0.842151
28896550	chr12:28896550:G:T	4.70672e-28	-2.30472	-0.752958
28896736	chr12:28896736:C:A	2.24709e-27	-1.49444	-4.93028e-10
28896882	chr12:28896882:C:T	9.90531e-28	-0.880486	-1.43311
28896903	chr12:28896903:A:G	2.60479e-27	-5.49089e-10	-1.34673
28896904	chr12:28896904:T:A	5.76428e-28	-1.86381	-0.991177
28897013	chr12:28897013:T:C	2.11479e-28	-2.34735	-1.51036
28897226	chr12:28897226:T:G	2.21241e-27	-5.49089e-10	-1.51
28897358	chr12:28897358:C:G	2.5152e-27	-5.49089e-10	-1.38173
28897671	chr12:28897671:A:C	5.17575e-27	-1.83457	1.17447
28897814	chr12:28897814:T:C	2.53882e-27	-5.49089e-10	-1.37238
28898098	chr12:28898098:C:T	2.2121e-27	-5.49089e-10	-1.51014
28898208	chr12:28898208:C:T	2.23388e-27	-1.50034	-4.93028e-10
28898320	chr12:28898320:T:C	2.21173e-27	-5.49089e-10	-1.51031
28898346	chr12:28898346:A:AC	2.21194e-27	-5.49089e-10	-1.51021
28898489	chr12:28898489:C:G	9.42239e-28	-0.924908	-1.43867
28898679	chr12:28898679:C:T	2.27491e-28	-2.27232	-1.51241
28898910	chr12:28898910:C:T	2.53527e-26	-5.49089e-10	0.928802
28899245	chr12:28899245:A:G	2.21593e-27	-5.49089e-10	-1.50841
28899729	chr12:28899729:A:G	2.23364e-28	-2.29119	-1.51185
28899977	chr12:28899977:G:A	5.46396e-28	-1.89682	-1.01168
28900084	chr12:28900084:C:T	1.28798e-27	-2.051	-4.93028e-10
28900166	chr12:28900166:C:G	2.31632e-26	-5.49089e-10	0.83848
28900354	chr12:28900354:G:T	1.08062e-27	-0.830209	-1.39634
28900513	chr12:28900513:C:T	2.24249e-28	-2.28738	-1.5117
28900594	chr12:28900594:T:C	1.8484e-26	-5.49089e-10	0.612821
28900684	chr12:28900684:G:A	2.21766e-27	-1.50763	-4.93028e-10
28900908	chr12:28900908:T:G	3.31732e-27	-5.49089e-10	-1.10492
28900936	chr12:28900936:G:A	4.35382e-28	-2.30306	-0.832553
28900940	chr12:28900940:A:G	1.2427e-27	-2.0868	-4.93028e-10
28900988	chr12:28900988:C:G	3.1004e-27	-5.49089e-10	-1.17255
28901352	chr12:28901352:A:C	2.21173e-27	-5.49089e-10	-1.51031
28901437	chr12:28901437:G:A	4.53032e-27	-2.131	1.33771
28901456	chr12:28901456:C:G	2.21173e-27	-5.49089e-10	-1.51031
28901467	chr12:28901467:G:A	4.27064e-28	-2.2824	-0.872504
28901480	chr12:28901480:A:G	2.5339e-27	-5.49089e-10	-1.37432
28901649	chr12:28901649:A:C	4.58481e-28	-2.31937	-0.764552
28901697	chr12:28901697:G:A	2.24198e-27	-5.49089e-10	-1.49673
28901948	chr12:28901948:T:C	2.21173e-27	-5.49089e-10	-1.51031
28902045	chr12:28902045:A:G	8.50761e-28	-1.00417	-1.46153
28902083	chr12:28902083:A:T	2.02153e-26	-5.49089e-10	0.702359
28902450	chr12:28902450:T:C	2.21105e-27	-5.49089e-10	-1.51061
28902536	chr12:28902536:A:T	5.36122e-28	-1.85912	-1.06836
28902694	chr12:28902694:A:G	8.22686e-28	-0.989206	-1.51006
28902722	chr12:28902722:T:C	5.50912e-28	-1.86306	-1.03721
28902772	chr12:28902772:C:A	5.96567e-28	-1.56564	-1.255
28902780	chr12:28902780:A:G	2.81263e-28	-2.27864	-1.29391
28902932	chr12:28902932:A:G	6.34127e-28	-1.49549	-1.2641
28902993	chr12:28902993:C:T	8.0546e-28	-1.00799	-1.51244
28903317	chr12:28903317:T:G	2.24346e-28	-2.28674	-1.51191
28903760	chr12:28903760:G:C	8.35401e-28	-1.02241	-1.46152
28903816	chr12:28903816:C:T	2.23568e-28	-2.29061	-1.51152
28903822	chr12:28903822:C:G	2.2482e-28	-2.28492	-1.51161
28904308	chr12:28904308:G:C	2.31101e-27	-5.49089e-10	-1.4664
28904675	chr12:28904675:T:C	2.21173e-27	-5.49089e-10	-1.51031
28904711	chr12:28904711:C:A	2.21173e-27	-5.49089e-10	-1.51031
28905063	chr12:28905063:A:G	4.02901e-28	-1.90773	-1.30542
28905089	chr12:28905089:T:A	4.47118e-28	-2.3013	-0.807717
28905120	chr12:28905120:C:T	1.31761e-27	-0.548959	-1.4793
28905154	chr12:28905154:G:A	1.10802e-27	-0.794098	-1.40741
28905183	chr12:28905183:A:G	2.22458e-28	-2.29532	-1.51178
28905298	chr12:28905298:G:A	3.4665e-27	-5.49089e-10	-1.06094
28905332	chr12:28905332:G:A	2.58159e-27	-5.49089e-10	-1.35568
28905936	chr12:28905936:G:A	2.54866e-27	-5.49089e-10	-1.36851
28906273	chr12:28906273:T:C	1.38086e-27	-1.98138	-4.93028e-10
28906374	chr12:28906374:A:G	2.22704e-27	-5.49089e-10	-1.50341
28906399	chr12:28906399:A:T	4.81524e-28	-2.31434	-0.720539
28906656	chr12:28906656:T:C	6.29143e-28	-2.31603	-0.451448
28906866	chr12:28906866:A:C	2.24645e-28	-2.28622	-1.5111
28906955	chr12:28906955:T:C	2.15467e-26	-5.49089e-10	0.766139
28907019	chr12:28907019:T:C	2.21144e-27	-5.49089e-10	-1.51044
28907775	chr12:28907775:G:A	1.44245e-27	-1.93774	-4.93028e-10
28908101	chr12:28908101:G:A	2.46754e-27	-5.49089e-10	-1.40086
28908176	chr12:28908176:C:T	8.6727e-28	-0.981894	-1.46459
28908459	chr12:28908459:C:A	2.20529e-27	-5.49089e-10	-1.51322
28908521	chr12:28908521:A:C	4.66027e-28	-2.32351	-0.744089
28908779	chr12:28908779:G:T	2.22183e-28	-2.3363	-1.47204
28908823	chr12:28908823:T:A	4.54509e-28	-2.31321	-0.779412
28909034	chr12:28909034:C:T	4.91832e-28	-2.30351	-0.710186
28909136	chr12:28909136:T:C	2.2117e-27	-5.49089e-10	-1.51032
28909412	chr12:28909412:G:T	6.16354e-28	-2.25177	-0.536242
28909979	chr12:28909979:T:TAAG	2.21074e-27	-5.49089e-10	-1.51075
28910189	chr12:28910189:G:A	5.75189e-28	-1.91357	-0.943565
28910478	chr12:28910478:A:G	4.68798e-28	-2.32621	-0.735462
28910551	chr12:28910551:C:A	2.21029e-27	-5.49089e-10	-1.51096
28910794	chr12:28910794:A:T	2.64782e-27	-5.49089e-10	-1.33034
28911184	chr12:28911184:T:C	2.49618e-27	-5.49089e-10	-1.38932
28911498	chr12:28911498:A:C	2.47871e-27	-5.49089e-10	-1.39634
28911897	chr12:28911897:C:A	2.30025e-28	-2.25871	-1.51494
28911949	chr12:28911949:G:C	3.22286e-27	-5.49089e-10	-1.13381
28911972	chr12:28911972:A:G	2.91099e-27	-1.23559	-4.93028e-10
28911988	chr12:28911988:G:A	3.52843e-28	-2.34602	-0.999798
28912002	chr12:28912002:T:C	2.21239e-27	-5.49089e-10	-1.51001
28912009	chr12:28912009:C:T	2.21224e-27	-5.49089e-10	-1.51008
28912088	chr12:28912088:T:G	2.13128e-28	-2.34728	-1.50266
28912202	chr12:28912202:A:T	2.20739e-27	-5.49089e-10	-1.51227
28912357	chr12:28912357:G:A	2.21173e-27	-5.49089e-10	-1.51031
28912450	chr12:28912450:G:C	2.93082e-28	-2.25985	-1.27154
28912562	chr12:28912562:AGAG:A	2.32214e-27	-5.49089e-10	-1.4616
28912667	chr12:28912667:T:C	4.38459e-28	-2.3116	-0.816969
28912748	chr12:28912748:T:C	2.20243e-27	-5.49089e-10	-1.51452
28912826	chr12:28912826:C:T	3.0249e-27	-5.49089e-10	-1.19721
28912934	chr12:28912934:A:G	6.17985e-28	-2.23016	-0.555218
28913173	chr12:28913173:C:A	3.17121e-27	-5.49089e-10	-1.14997
28913308	chr12:28913308:A:G	3.09288e-27	-5.49089e-10	-1.17498
28913360	chr12:28913360:G:T	2.98143e-27	-1.21168	-4.93028e-10
28913527	chr12:28913527:CAGG:C	2.21144e-27	-5.49089e-10	-1.51044
28913561	chr12:28913561:T:G	8.28851e-28	-0.978077	-1.51372
28913688	chr12:28913688:G:A	2.13714e-28	-2.3464	-1.5008
28913771	chr12:28913771:AT:A	2.30109e-28	-2.25857	-1.51472
28913876	chr12:28913876:A:G	1.13274e-27	-1.32123	-0.858215
28914161	chr12:28914161:A:T	2.20194e-27	-5.49089e-10	-1.51474
28914257	chr12:28914257:G:A	2.50367e-27	-5.49089e-10	-1.38633
28914362	chr12:28914362:A:T	2.37699e-27	-1.43825	-4.93028e-10
28914526	chr12:28914526:A:G	5.62055e-28	-2.32737	-0.55287
28914738	chr12:28914738:A:G	3.83505e-28	-2.25811	-1.00437
28914831	chr12:28914831:C:T	2.21173e-27	-5.49089e-10	-1.51031
28914878	chr12:28914878:C:T	2.28715e-28	-2.26456	-1.5148
28915166	chr12:28915166:C:T	4.58453e-28	-2.30648	-0.777498
28915571	chr12:28915571:G:A	2.50004e-27	-5.49089e-10	-1.38777
28916062	chr12:28916062:G:T	2.20218e-27	-5.49089e-10	-1.51464
28916083	chr12:28916083:A:T	6.6778e-27	-5.49089e-10	-0.405295
28916129	chr12:28916129:T:G	2.21178e-27	-5.49089e-10	-1.51029
28916477	chr12:28916477:G:A	5.16841e-27	-0.661517	-4.93028e-10
28916580	chr12:28916580:G:C	2.90741e-27	-1.23682	-4.93028e-10
28916638	chr12:28916638:T:C	2.21173e-27	-5.49089e-10	-1.51031
28916869	chr12:28916869:C:T	2.21503e-27	-5.49089e-10	-1.50882
28916943	chr12:28916943:C:T	1.31465e-27	-2.03052	-4.93028e-10
28917141	chr12:28917141:C:T	1.19788e-26	-5.49089e-10	0.179052
28917158	chr12:28917158:G:A	4.30371e-27	-5.49089e-10	-0.844606
28917502	chr12:28917502:G:A	8.50299e-28	-1.97939	-0.486861
28918110	chr12:28918110:C:G	3.33173e-28	-1.93985	-1.46332
28918380	chr12:28918380:G:A	4.4824e-28	-1.7721	-1.3344
28918430	chr12:28918430:A:G	3.22144e-27	-5.49089e-10	-1.13425
28918542	chr12:28918542:T:C	7.9685e-28	-1.0714	-1.45977
28918668	chr12:28918668:G:T	2.21107e-27	-5.49089e-10	-1.51061
28918682	chr12:28918682:AGATGAT:A	2.5866e-27	-5.49089e-10	-1.35374
28918806	chr12:28918806:C:T	8.74367e-28	-1.98705	-0.451284
28918880	chr12:28918880:C:T	7.73645e-28	-1.04654	-1.51418
28918896	chr12:28918896:G:C	5.85916e-28	-2.2614	-0.577261
28919093	chr12:28919093:T:C	8.75203e-28	-2.0071	-0.430286
28919370	chr12:28919370:G:A	4.65786e-28	-2.31786	-0.75025
28919547	chr12:28919547:G:A	4.64124e-28	-2.32175	-0.749931
28919775	chr12:28919775:A:G	2.49556e-27	-5.49089e-10	-1.38957
28919776	chr12:28919776:G:T	2.50029e-27	-5.49089e-10	-1.38767
28919780	chr12:28919780:C:A	1.54147e-26	-5.49089e-10	0.431241
28919781	chr12:28919781:G:A	8.05758e-28	-1.05804	-1.46202
28920086	chr12:28920086:C:T	2.34279e-28	-2.34497	-1.41036
28920212	chr12:28920212:A:G	2.2055e-27	-5.49089e-10	-1.51313
28920217	chr12:28920217:C:T	2.48938e-27	-5.49089e-10	-1.39205
28920218	chr12:28920218:G:A	1.53346e-27	-0.387839	-1.48872
28920587	chr12:28920587:G:C	3.84584e-27	-5.49089e-10	-0.95709
28920831	chr12:28920831:C:T	2.22841e-27	-1.5028	-4.93028e-10
28920953	chr12:28920953:C:G	4.76229e-28	-2.32019	-0.725752
28921050	chr12:28921050:C:T	2.23101e-27	-1.50163	-4.93028e-10
28921110	chr12:28921110:A:T	8.34988e-28	-0.969518	-1.5149
28921262	chr12:28921262:A:G	4.50527e-28	-2.32471	-0.776712
28921366	chr12:28921366:C:T	3.20682e-27	-5.49089e-10	-1.1388
28921409	chr12:28921409:C:T	2.20559e-27	-5.49089e-10	-1.51309
28921673	chr12:28921673:C:T	4.15055e-28	-2.32186	-0.861564
28921944	chr12:28921944:G:T	2.21503e-27	-5.49089e-10	-1.50882
28921946	chr12:28921946:A:T	4.43344e-28	-2.30878	-0.808718
28922017	chr12:28922017:C:T	2.22502e-27	-5.49089e-10	-1.50432
28922084	chr12:28922084:A:G	2.84409e-28	-2.26292	-1.2985
28922619	chr12:28922619:C:T	2.20168e-27	-5.49089e-10	-1.51486
28922837	chr12:28922837:G:A	1.41475e-26	-5.49089e-10	0.345454
28922838	chr12:28922838:C:T	2.54887e-27	-5.49089e-10	-1.36843
28922894	chr12:28922894:AG:A	3.78099e-28	-2.3259	-0.950778
28922922	chr12:28922922:C:T	8.30305e-28	-1.03499	-1.45505
28923082	chr12:28923082:T:C	3.11744e-28	-2.00893	-1.46073
28923202	chr12:28923202:C:T	4.70362e-28	-1.79225	-1.26609
28923429	chr12:28923429:G:A	1.22087e-27	-2.10452	-4.93028e-10
28923468	chr12:28923468:A:G	3.82037e-27	-1.86845	0.904709
28923697	chr12:28923697:G:C	1.19709e-27	-2.12419	-4.93028e-10
28924165	chr12:28924165:G:A	9.59582e-28	-2.34534	-4.93028e-10
28924259	chr12:28924259:C:T	1.05e-27	-1.32145	-0.933836
28924397	chr12:28924397:A:AG	5.76896e-28	-2.27163	-0.582548
28924475	chr12:28924475:GCTAA:G	2.21603e-27	-5.49089e-10	-1.50837
28924529	chr12:28924529:T:G	2.21479e-27	-5.49089e-10	-1.50893
28924893	chr12:28924893:T:C	5.50304e-28	-2.29778	-0.603587
28924935	chr12:28924935:T:C	2.38018e-27	-5.49089e-10	-1.43691
28925008	chr12:28925008:T:C	2.60243e-27	-5.49089e-10	-1.34764
28925024	chr12:28925024:C:T	2.21081e-27	-5.49089e-10	-1.51072
28925263	chr12:28925263:T:A	2.22704e-27	-5.49089e-10	-1.50341
28925701	chr12:28925701:T:A	9.66975e-28	-0.881503	-1.45616
28925744	chr12:28925744:A:G	2.36012e-27	-5.49089e-10	-1.44537
28925817	chr12:28925817:T:C	2.21481e-27	-5.49089e-10	-1.50892
28926080	chr12:28926080:G:A	8.74003e-28	-0.98646	-1.45229
28926261	chr12:28926261:C:T	2.3711e-28	-2.22852	-1.5148
28927171	chr12:28927171:A:G	3.54886e-28	-2.28576	-1.05428
28927956	chr12:28927956:A:C	4.24937e-28	-1.79741	-1.36248
28927965	chr12:28927965:C:T	1.1392e-27	-2.17376	-4.93028e-10
28927966	chr12:28927966:G:A	3.37665e-27	-5.49089e-10	-1.0872
28928061	chr12:28928061:G:A	2.74284e-28	-2.34338	-1.25429
28928867	chr12:28928867:C:G	1.64324e-26	-5.49089e-10	0.495173
28928890	chr12:28928890:T:A	7.64091e-28	-1.81271	-0.760438
28928939	chr12:28928939:G:A	3.11197e-27	-5.49089e-10	-1.16883
28929274	chr12:28929274:G:C	1.38856e-27	-1.97582	-4.93028e-10
28929510	chr12:28929510:A:G	7.20061e-28	-1.13161	-1.50089
28929511	chr12:28929511:T:C	2.40552e-28	-2.33139	-1.39751
28929522	chr12:28929522:C:G	2.20568e-28	-2.34724	-1.46839
28929527	chr12:28929527:C:T	2.2258e-27	-5.49089e-10	-1.50396
28929564	chr12:28929564:A:G	2.30232e-27	-5.49089e-10	-1.47017
28929596	chr12:28929596:A:G	2.21326e-28	-2.30986	-1.50235
28929630	chr12:28929630:C:T	2.42324e-28	-2.28718	-1.43438
28929669	chr12:28929669:A:C	2.35762e-28	-2.31436	-1.43466
28929769	chr12:28929769:A:G	2.15209e-28	-2.32995	-1.51028
28929828	chr12:28929828:T:C	5.92189e-28	-2.25332	-0.574688
28930191	chr12:28930191:T:A	9.45978e-28	-1.01373	-1.34589
28930245	chr12:28930245:C:T	1.21878e-27	-0.716247	-1.38999
28930485	chr12:28930485:T:C	4.48613e-27	-5.49089e-10	-0.803092
28930521	chr12:28930521:C:G	2.2847e-27	-5.49089e-10	-1.47785
28930646	chr12:28930646:G:A	2.17866e-28	-2.3183	-1.50966
28930726	chr12:28930726:C:G	2.84593e-28	-2.3129	-1.24788
28930819	chr12:28930819:T:C	1.01568e-27	-2.00205	-0.286477
28930954	chr12:28930954:C:T	3.53949e-28	-2.1361	-1.20659
28931071	chr12:28931071:GAATGAAAATGA:G	2.36435e-27	-5.49089e-10	-1.44358
28931311	chr12:28931311:T:C	2.81447e-27	-5.49089e-10	-1.26931
28931442	chr12:28931442:C:T	2.26354e-26	-5.49089e-10	0.815431
28932030	chr12:28932030:A:G	1.36703e-27	-1.99145	-4.93028e-10
28932293	chr12:28932293:T:A	2.88181e-28	-2.33158	-1.21667
28932366	chr12:28932366:C:A	1.10477e-27	-0.713087	-1.49136
28933195	chr12:28933195:T:C	2.87692e-28	-2.3257	-1.22425
28933801	chr12:28933801:T:C	2.22969e-27	-5.49089e-10	-1.50222
28933871	chr12:28933871:A:T	4.38453e-28	-1.73615	-1.39243
28934125	chr12:28934125:C:A	1.53983e-27	-1.17185	-0.700558
28934140	chr12:28934140:G:A	5.67853e-28	-2.26787	-0.602108
28934299	chr12:28934299:T:C	3.07824e-28	-2.31907	-1.16324
28934512	chr12:28934512:T:A	3.13067e-28	-2.32948	-1.13594
28934530	chr12:28934530:A:G	9.55017e-28	-1.09005	-1.26006
28934714	chr12:28934714:T:G	5.48144e-27	-5.49089e-10	-0.602714
28934935	chr12:28934935:G:A	3.08201e-28	-2.32274	-1.15835
28934998	chr12:28934998:C:T	2.71166e-27	-5.49089e-10	-1.30652
28935005	chr12:28935005:A:C	2.80215e-27	-5.49089e-10	-1.27369
28935228	chr12:28935228:G:A	2.8593e-27	-5.49089e-10	-1.25351
28935579	chr12:28935579:A:T	2.85351e-28	-2.32648	-1.23164
28935622	chr12:28935622:G:A	1.17217e-27	-2.14523	-4.93028e-10
28935918	chr12:28935918:T:C	2.78684e-27	-2.30923	1.03006
28936263	chr12:28936263:G:A	4.33187e-27	-5.49089e-10	-0.838084
28936652	chr12:28936652:G:C	2.48749e-28	-2.19763	-1.49776
28936752	chr12:28936752:T:C	3.1155e-28	-2.31759	-1.15268
28937388	chr12:28937388:G:T	5.29836e-28	-2.06872	-0.870554
28937705	chr12:28937705:C:T	1.19801e-27	-1.22491	-0.898507
28937755	chr12:28937755:A:G	2.37314e-28	-2.30095	-1.4415
28938753	chr12:28938753:A:T	2.86342e-28	-2.30588	-1.24878
28938910	chr12:28938910:G:A	2.82638e-28	-2.3005	-1.26717
28938919	chr12:28938919:T:C	9.67726e-28	-0.857033	-1.47986
28939138	chr12:28939138:T:A	4.70618e-27	-5.49089e-10	-0.755206
28939152	chr12:28939152:G:A	1.89406e-27	-1.66536	-4.93028e-10
28939585	chr12:28939585:A:G	3.31754e-28	-2.3128	-1.09464
28939886	chr12:28939886:C:G	2.48095e-28	-2.28733	-1.4107
28940204	chr12:28940204:C:G	4.40286e-28	-1.73281	-1.39161
28940422	chr12:28940422:T:A	5.72697e-27	-5.49089e-10	-0.558897
28940591	chr12:28940591:T:C	2.35551e-28	-2.3473	-1.40262
28940670	chr12:28940670:G:A	2.20382e-27	-5.49089e-10	-1.51389
28940760	chr12:28940760:T:C	1.33102e-27	-1.31349	-0.704653
28940803	chr12:28940803:T:C	2.22722e-27	-5.49089e-10	-1.50333
28940986	chr12:28940986:G:A	6.51035e-28	-2.24863	-0.484644
28941616	chr12:28941616:T:C	2.90168e-28	-2.31984	-1.22153
28941693	chr12:28941693:C:T	3.3539e-28	-2.3148	-1.08174
28941700	chr12:28941700:T:C	2.95197e-27	-5.49089e-10	-1.22161
28941749	chr12:28941749:T:G	1.34165e-27	-1.32746	-0.682721
28942000	chr12:28942000:G:A	2.2272e-27	-5.49089e-10	-1.50334
28942187	chr12:28942187:C:T	2.22891e-27	-5.49089e-10	-1.50257
28942188	chr12:28942188:G:A	2.80705e-27	-1.27195	-4.93028e-10
28942579	chr12:28942579:T:C	1.11489e-27	-2.19532	-4.93028e-10
28942625	chr12:28942625:A:G	6.47171e-28	-2.26519	-0.474042
28942954	chr12:28942954:T:C	1.90014e-27	-1.66215	-4.93028e-10
28943341	chr12:28943341:G:A	3.07114e-27	-5.49089e-10	-1.18203
28944071	chr12:28944071:T:C	1.73209e-27	-1.25773	-0.497023
28944114	chr12:28944114:C:CTGCAA	3.81709e-27	-1.91778	0.953185
28944570	chr12:28944570:A:G	3.53396e-28	-2.33335	-1.0109
28944968	chr12:28944968:T:C	1.01522e-26	-5.49089e-10	0.013608
28945179	chr12:28945179:T:G	4.2101e-28	-1.65431	-1.51487
28945324	chr12:28945324:C:A	2.7436e-28	-2.32956	-1.26784
28945347	chr12:28945347:C:A	7.04693e-28	-1.20665	-1.44743
28945700	chr12:28945700:T:C	1.38499e-27	-1.46826	-0.510128
28946144	chr12:28946144:TG:T	1.26137e-27	-1.50036	-0.571525
28946254	chr12:28946254:G:A	2.46891e-28	-2.30935	-1.39354
28946548	chr12:28946548:C:G	8.05196e-28	-2.26554	-0.255208
28946629	chr12:28946629:A:C	9.71068e-28	-2.33344	-4.93028e-10
28946648	chr12:28946648:C:T	5.1154e-27	-5.49089e-10	-0.671828
28946879	chr12:28946879:A:G	4.10376e-27	-5.49089e-10	-0.89218
28947239	chr12:28947239:T:C	3.5193e-28	-2.33047	-1.01794
28947612	chr12:28947612:C:CTACA	2.49765e-27	-5.49089e-10	-1.38873
28947696	chr12:28947696:G:A	4.18185e-28	-1.78138	-1.39454
28947986	chr12:28947986:A:T	2.81383e-27	-5.49089e-10	-1.26954
28948087	chr12:28948087:A:G	1.22233e-27	-0.827032	-1.27629
28948314	chr12:28948314:A:G	4.33727e-27	-5.49089e-10	-0.836839
28948653	chr12:28948653:C:T	8.3008e-28	-1.10956	-1.38076
28948764	chr12:28948764:G:A	4.176e-28	-1.66264	-1.51467
28948773	chr12:28948773:A:G	2.86688e-28	-2.13764	-1.4158
28949251	chr12:28949251:C:T	1.02578e-27	-2.27863	-4.93028e-10
28949359	chr12:28949359:C:A	3.40293e-28	-2.11946	-1.26257
28949648	chr12:28949648:G:A	7.55451e-28	-1.12418	-1.46034
28949835	chr12:28949835:G:A	2.69977e-28	-2.30704	-1.30646
28949895	chr12:28949895:C:T	2.91494e-28	-2.33986	-1.19696
28950072	chr12:28950072:T:C	9.02735e-28	-2.18041	-0.225995
28950283	chr12:28950283:C:T	2.91753e-28	-2.31834	-1.21759
28950931	chr12:28950931:G:A	2.43116e-28	-2.32635	-1.39195
28950989	chr12:28950989:A:G	2.69112e-28	-2.31295	-1.30376
28951159	chr12:28951159:A:G	2.21832e-27	-1.50733	-4.93028e-10
28951361	chr12:28951361:T:A	2.47133e-27	-5.49089e-10	-1.39933
28951395	chr12:28951395:C:T	1.11627e-27	-2.19409	-4.93028e-10
28951519	chr12:28951519:T:C	2.22653e-27	-5.49089e-10	-1.50364
28951729	chr12:28951729:A:C	3.04274e-28	-2.13895	-1.35496
28951767	chr12:28951767:C:G	2.25032e-27	-5.49089e-10	-1.49301
28951937	chr12:28951937:A:G	2.62164e-27	-1.34028	-4.93028e-10
28951960	chr12:28951960:T:G	3.59198e-28	-2.14676	-1.1812
28952371	chr12:28952371:C:T	2.27123e-27	-5.49089e-10	-1.48376
28952842	chr12:28952842:G:T	2.89028e-28	-2.32879	-1.21652
28953273	chr12:28953273:C:T	7.13027e-28	-2.28682	-0.355501
28953324	chr12:28953324:T:C	2.21342e-27	-5.49089e-10	-1.50954
28953442	chr12:28953442:G:A	7.71511e-28	-1.09746	-1.46603
28953522	chr12:28953522:A:G	2.69973e-28	-2.32508	-1.28843
28953872	chr12:28953872:A:G	3.6344e-28	-2.13549	-1.18073
28954154	chr12:28954154:C:T	2.30897e-27	-5.49089e-10	-1.46728
28954778	chr12:28954778:A:C	2.73105e-28	-2.31753	-1.28445
28954856	chr12:28954856:G:A	2.3111e-27	-5.49089e-10	-1.46636
28954952	chr12:28954952:C:T	2.9146e-28	-2.32962	-1.20732
28955126	chr12:28955126:C:T	4.16714e-28	-2.33264	-0.846793
28955770	chr12:28955770:A:AT	5.05223e-27	-5.49089e-10	-0.684253
28956022	chr12:28956022:T:A	2.9193e-28	-2.31444	-1.22089
28956197	chr12:28956197:T:C	1.56524e-27	-1.85604	-4.93028e-10
28956231	chr12:28956231:A:C	7.2736e-27	-5.49089e-10	-0.319831
28956451	chr12:28956451:G:A	8.63768e-28	-1.84564	-0.604897
28956875	chr12:28956875:T:C	4.18351e-27	-5.49089e-10	-0.872931
28957536	chr12:28957536:G:A	2.00536e-27	-1.60826	-4.93028e-10
28957666	chr12:28957666:C:A	3.38429e-28	-2.22561	-1.16192
28957688	chr12:28957688:T:TA	3.42647e-28	-2.23248	-1.14266
28957722	chr12:28957722:T:C	2.62616e-28	-2.33413	-1.30701
28957736	chr12:28957736:A:G	3.50125e-28	-2.22424	-1.12931
28957805	chr12:28957805:C:T	4.32874e-28	-2.18152	-0.959876
28958111	chr12:28958111:A:G	3.61191e-28	-2.23571	-1.08672
28958153	chr12:28958153:C:A	2.70252e-28	-2.3363	-1.27619
28958179	chr12:28958179:T:C	3.98964e-28	-2.23108	-0.991883
28958203	chr12:28958203:A:G	2.79369e-28	-2.33301	-1.2463
28958484	chr12:28958484:G:C	8.71697e-27	-0.138811	-4.93028e-10
28958512	chr12:28958512:G:A	2.47438e-27	-1.39809	-4.93028e-10
28958547	chr12:28958547:T:C	2.34823e-28	-2.33109	-1.42192
28959258	chr12:28959258:C:T	4.4363e-28	-1.67155	-1.44529
28959995	chr12:28959995:T:A	4.4243e-28	-2.01902	-1.10054
28960217	chr12:28960217:T:G	3.44176e-27	-5.49089e-10	-1.0681
28960696	chr12:28960696:A:G	8.42694e-27	-0.172649	-4.93028e-10
28960796	chr12:28960796:T:C	2.23631e-27	-5.49089e-10	-1.49925
28960834	chr12:28960834:G:A	4.87221e-28	-1.94739	-1.07573
28960955	chr12:28960955:A:C	3.78197e-28	-2.16661	-1.10981
28961202	chr12:28961202:A:G	2.90539e-27	-5.49089e-10	-1.23752
28961437	chr12:28961437:T:C	2.0656e-27	-0.476678	-1.10198
28961567	chr12:28961567:T:C	2.71311e-27	-0.343526	-0.96246
28961696	chr12:28961696:CT:C	1.79653e-27	-0.358248	-1.35998
28961909	chr12:28961909:AC:A	1.80885e-27	-0.349994	-1.3614
28962132	chr12:28962132:T:C	4.45577e-27	-5.49089e-10	-0.809882
28962265	chr12:28962265:C:T	4.44612e-28	-1.8984	-1.21623
28962458	chr12:28962458:T:C	2.51317e-27	-5.49089e-10	-1.38254
28962467	chr12:28962467:T:C	1.79548e-27	-0.306077	-1.41273
28962472	chr12:28962472:G:A	1.10042e-26	-5.49089e-10	0.0941985
28962933	chr12:28962933:A:C	2.62695e-27	-5.49089e-10	-1.33826
28963177	chr12:28963177:G:A	2.65612e-27	-5.49089e-10	-1.32722
28963386	chr12:28963386:G:A	6.65787e-28	-1.52765	-1.18322
28963446	chr12:28963446:T:C	2.22735e-27	-5.49089e-10	-1.50327
28963460	chr12:28963460:G:A	2.30417e-27	-5.49089e-10	-1.46936
28963676	chr12:28963676:T:C	2.92168e-27	-5.49089e-10	-1.23193
28963768	chr12:28963768:C:G	4.26531e-28	-1.89952	-1.25663
28963896	chr12:28963896:G:A	2.78623e-27	0.0756994	-1.35509
28964034	chr12:28964034:C:T	4.16161e-27	-5.49089e-10	-0.878182
28964171	chr12:28964171:C:A	4.26953e-27	-5.49089e-10	-0.852579
28964172	chr12:28964172:C:A	1.05595e-27	-2.24964	-4.93028e-10
28964720	chr12:28964720:A:T	3.84582e-27	-5.49089e-10	-0.957095
28965056	chr12:28965056:C:A	4.6043e-27	-5.49089e-10	-0.777092
28965675	chr12:28965675:T:C	2.36417e-27	-5.49089e-10	-1.44366
28965799	chr12:28965799:T:C	1.01369e-27	-2.29048	-4.93028e-10
28967210	chr12:28967210:A:C	4.50927e-27	-5.49089e-10	-0.797947
28967556	chr12:28967556:C:T	3.12675e-27	-5.49089e-10	-1.16409
28967626	chr12:28967626:C:T	2.91683e-26	2.53846	-1.46946
28967684	chr12:28967684:T:C	1.06393e-27	-1.73621	-0.505903
28968021	chr12:28968021:G:A	2.27807e-27	-1.48075	-4.93028e-10
28968064	chr12:28968064:C:T	4.81252e-27	-5.49089e-10	-0.732861
28968308	chr12:28968308:C:T	7.27072e-27	0.886728	-1.20696
28968328	chr12:28968328:A:G	8.99811e-27	0.809701	-0.916769
28968352	chr12:28968352:A:C	4.03084e-27	-5.49089e-10	-0.910108
28968519	chr12:28968519:G:A	5.51199e-27	-5.49089e-10	-0.597157
28969347	chr12:28969347:T:C	3.6908e-28	-1.81625	-1.48457
28969717	chr12:28969717:T:C	7.821e-27	0.914112	-1.16138
28970074	chr12:28970074:T:TTG	7.59165e-27	0.944519	-1.22155
28970596	chr12:28970596:A:G	2.22069e-27	-5.49089e-10	-1.50626
28971122	chr12:28971122:A:G	3.12675e-27	-5.49089e-10	-1.16409
28971231	chr12:28971231:A:T	2.27349e-27	-5.49089e-10	-1.48277
28971270	chr12:28971270:T:C	1.01099e-27	-2.29316	-4.93028e-10
28971284	chr12:28971284:G:A	4.35984e-28	-1.82046	-1.31377
28971564	chr12:28971564:C:T	2.33825e-27	-5.49089e-10	-1.45468
28971567	chr12:28971567:GA:G	5.24519e-27	-5.49089e-10	-0.646771
28971890	chr12:28971890:A:G	2.26573e-27	-5.49089e-10	-1.48619
28972387	chr12:28972387:G:A	2.21471e-27	-5.49089e-10	-1.50896
28972558	chr12:28972558:T:G	2.26618e-27	-5.49089e-10	-1.48599
28972596	chr12:28972596:T:A	5.07406e-27	-5.49089e-10	-0.679941
28972725	chr12:28972725:T:A	2.28017e-27	-5.49089e-10	-1.47983
28972785	chr12:28972785:G:C	2.91963e-27	-1.23263	-4.93028e-10
28972800	chr12:28972800:A:G	2.2798e-27	-5.49089e-10	-1.48
28972827	chr12:28972827:A:G	3.08274e-27	-5.49089e-10	-1.17826
28972830	chr12:28972830:T:C	2.26739e-27	-5.49089e-10	-1.48545
28972944	chr12:28972944:T:C	2.25568e-27	-5.49089e-10	-1.49063
28973076	chr12:28973076:G:A	3.08186e-27	-5.49089e-10	-1.17855
28973168	chr12:28973168:T:G	2.28052e-27	-5.49089e-10	-1.47968
28973213	chr12:28973213:T:C	4.4257e-28	-1.7741	-1.34514
28973249	chr12:28973249:T:G	2.67942e-27	-5.49089e-10	-1.31848
28973519	chr12:28973519:G:C	2.266e-27	-5.49089e-10	-1.48607
28973592	chr12:28973592:A:G	7.49087e-27	-5.49089e-10	-0.290397
28973761	chr12:28973761:A:G	1.20944e-26	-5.49089e-10	0.188662
28973884	chr12:28973884:C:T	1.17978e-27	-0.711572	-1.42718
28975016	chr12:28975016:A:T	9.72252e-28	-2.33222	-4.93028e-10
28975435	chr12:28975435:A:G	1.72154e-27	-0.326946	-1.43392
28975491	chr12:28975491:A:G	1.29913e-27	-0.542418	-1.49997
28975896	chr12:28975896:A:G	2.37084e-27	-5.49089e-10	-1.44084
28976662	chr12:28976662:A:G	1.68944e-26	-5.49089e-10	0.522899
28976738	chr12:28976738:C:T	3.2519e-27	-5.49089e-10	-1.12484
28976829	chr12:28976829:C:T	3.26872e-27	-5.49089e-10	-1.11969
28976941	chr12:28976941:T:C	1.41189e-27	-0.516475	-1.44268
28977185	chr12:28977185:C:A	5.12152e-27	-5.49089e-10	-0.670631
28977253	chr12:28977253:A:G	1.38183e-27	-0.541638	-1.43904
28977267	chr12:28977267:T:C	1.71741e-27	-0.32462	-1.43864
28977750	chr12:28977750:T:C	2.58276e-27	-5.49089e-10	-1.35522
28977824	chr12:28977824:T:C	9.58806e-28	-2.34615	-4.93028e-10
28978031	chr12:28978031:T:A	1.72714e-27	-1.75761	-4.93028e-10
28978069	chr12:28978069:G:A	2.4363e-27	-5.49089e-10	-1.4136
28979402	chr12:28979402:G:A	1.44604e-27	-0.501965	-1.43329
28979410	chr12:28979410:T:C	1.03992e-26	-5.49089e-10	0.0376485
28979921	chr12:28979921:C:T	4.00941e-28	-1.85096	-1.36706
28980013	chr12:28980013:T:A	9.83556e-28	-2.32066	-4.93028e-10
28980382	chr12:28980382:T:C	2.70544e-26	0.993767	-4.93028e-10
28980875	chr12:28980875:C:T	2.95924e-27	-5.49089e-10	-1.21915
28981034	chr12:28981034:A:G	5.49982e-27	-5.49089e-10	-0.599367
28981047	chr12:28981047:A:G	1.28437e-27	-2.05381	-4.93028e-10
28981293	chr12:28981293:T:A	1.76519e-27	-0.282354	-1.45347
28981398	chr12:28981398:T:G	3.63057e-28	-1.92231	-1.39497
28981438	chr12:28981438:G:T	4.24393e-28	-1.85984	-1.30134
28981440	chr12:28981440:G:C	4.24855e-28	-1.8691	-1.29099
28981485	chr12:28981485:A:G	1.30569e-27	-2.03735	-4.93028e-10
28982130	chr12:28982130:AT:A	1.47063e-27	-0.458956	-1.45944
28982247	chr12:28982247:T:C	6.80979e-28	-1.28357	-1.40473
28982400	chr12:28982400:G:C	6.66413e-28	-1.30631	-1.40362
28982564	chr12:28982564:A:G	2.36642e-27	-5.49089e-10	-1.44271
28982799	chr12:28982799:G:T	1.27596e-26	-5.49089e-10	0.242203
28982875	chr12:28982875:T:C	3.89008e-28	-1.8914	-1.35684
28983112	chr12:28983112:G:A	1.50717e-26	1.80716	-1.39843
28983115	chr12:28983115:C:T	2.956e-27	-5.49089e-10	-1.22024
28983485	chr12:28983485:A:G	1.64144e-26	1.55432	-1.06025
28983625	chr12:28983625:C:T	4.85155e-28	-1.62742	-1.39995
28983792	chr12:28983792:A:G	1.08259e-27	-2.22473	-4.93028e-10
28983846	chr12:28983846:C:T	2.0422e-26	1.58213	-0.869599
28983927	chr12:28983927:T:C	1.17226e-27	-2.14515	-4.93028e-10
28984542	chr12:28984542:A:G	1.97782e-27	-1.62209	-4.93028e-10
28984580	chr12:28984580:A:G	2.90554e-27	-5.49089e-10	-1.23746
28984646	chr12:28984646:G:C	3.68044e-28	-1.9107	-1.39293
28984866	chr12:28984866:G:T	3.80347e-28	-1.86067	-1.41009
28985104	chr12:28985104:T:G	2.27316e-27	-5.49089e-10	-1.48291
28985119	chr12:28985119:C:G	2.41109e-28	-2.31083	-1.41576
28985295	chr12:28985295:C:A	1.12723e-27	-0.701214	-1.48311
28985653	chr12:28985653:C:G	3.22674e-27	-5.49089e-10	-1.13261
28985962	chr12:28985962:T:C	1.26539e-27	-2.06871	-4.93028e-10
28986125	chr12:28986125:C:T	4.97958e-27	0.663007	-1.36175
28986167	chr12:28986167:C:T	1.6829e-27	-0.333644	-1.44992
28986394	chr12:28986394:G:A	1.20399e-27	-2.11844	-4.93028e-10
28986485	chr12:28986485:A:G	2.37061e-27	-5.49089e-10	-1.44094
28987215	chr12:28987215:C:T	6.32259e-27	-5.49089e-10	-0.459955
28987327	chr12:28987327:G:A	2.89937e-28	-2.06752	-1.47465
28987329	chr12:28987329:T:A	4.15635e-28	-1.72935	-1.45268
28987510	chr12:28987510:G:A	3.10667e-27	-5.49089e-10	-1.17053
28987916	chr12:28987916:C:T	5.21503e-27	-5.49089e-10	-0.652538
28988065	chr12:28988065:A:G	2.2689e-27	-5.49089e-10	-1.48479
28988323	chr12:28988323:T:C	4.36861e-27	-5.49089e-10	-0.829638
28988405	chr12:28988405:A:T	7.23573e-27	-5.49089e-10	-0.325052
28988480	chr12:28988480:G:A	1.99384e-27	-0.397397	-1.21662
28988515	chr12:28988515:C:T	1.85283e-27	-1.68737	-4.93028e-10
28989648	chr12:28989648:G:C	5.67612e-27	-5.49089e-10	-0.567816
28990083	chr12:28990083:C:G	2.50872e-27	-0.295643	-1.08867
28990458	chr12:28990458:A:C	4.33372e-27	-5.49089e-10	-0.837656
28991013	chr12:28991013:C:T	5.2077e-27	0.359469	-1.01341
28991078	chr12:28991078:T:C	4.76682e-27	-0.462568	-0.279835
28991211	chr12:28991211:CA:C	2.54597e-27	-0.270887	-1.09868
28991885	chr12:28991885:A:G	3.90903e-26	-5.49089e-10	1.36179
28992535	chr12:28992535:A:C	3.04314e-26	-5.49089e-10	1.11139
28992686	chr12:28992686:C:A	1.8798e-27	-1.70335	0.0304311
28993139	chr12:28993139:TC:T	2.44284e-27	-0.206679	-1.20424
28993205	chr12:28993205:T:C	2.22245e-27	-5.49089e-10	-1.50547
28993402	chr12:28993402:A:G	4.88433e-27	-5.49089e-10	-0.718052
28993417	chr12:28993417:C:T	2.26584e-27	-5.49089e-10	-1.48614
28993419	chr12:28993419:T:A	2.37014e-27	-0.217888	-1.22325
28993865	chr12:28993865:G:A	2.35552e-27	-5.49089e-10	-1.44732
28993960	chr12:28993960:C:T	1.29904e-27	-0.733455	-1.309
28994207	chr12:28994207:C:T	2.32776e-27	-5.49089e-10	-1.45918
28994672	chr12:28994672:T:TC	1.44818e-26	1.86194	-1.49313
28994858	chr12:28994858:T:A	2.22693e-27	-5.49089e-10	-1.50346
28994977	chr12:28994977:C:A	1.55782e-26	1.58802	-1.14624
28995004	chr12:28995004:A:G	1.81178e-24	4.89691	0.301076
28995108	chr12:28995108:C:T	1.75567e-26	-5.49089e-10	0.561355
28995438	chr12:28995438:G:A	2.47628e-27	-5.49089e-10	-1.39733
28995704	chr12:28995704:A:G	1.32662e-26	1.56394	-1.2828
28995978	chr12:28995978:T:TC	7.83916e-28	-1.0336	-1.51394
28996156	chr12:28996156:A:G	8.08836e-28	-1.00123	-1.51501
28996644	chr12:28996644:G:A	2.38027e-27	-5.49089e-10	-1.43687
28996673	chr12:28996673:C:T	6.76755e-26	2.34713	-0.436487
28996674	chr12:28996674:A:G	8.50578e-27	1.19903	-1.36236
28996758	chr12:28996758:A:G	5.49997e-28	-1.388	-1.51392
28997005	chr12:28997005:A:G	6.03323e-28	-1.29435	-1.51503
28997158	chr12:28997158:T:C	2.87885e-27	-5.49089e-10	-1.24669
28997362	chr12:28997362:G:A	1.18042e-27	-2.13821	-4.93028e-10
28997387	chr12:28997387:C:T	1.64815e-27	-2.30106	0.496629
28997593	chr12:28997593:A:C	3.98963e-28	-2.1298	-1.09317
28997680	chr12:28997680:G:A	6.00802e-28	-1.29899	-1.51458
28997716	chr12:28997716:G:GA	2.81128e-27	-5.49089e-10	-1.27044
28997864	chr12:28997864:A:G	5.98993e-28	-1.30178	-1.51481
28997908	chr12:28997908:C:T	2.87803e-27	-5.49089e-10	-1.24698
28997945	chr12:28997945:A:G	2.75881e-27	-5.49089e-10	-1.28928
28998739	chr12:28998739:A:G	1.85283e-27	-2.18158	0.494209
28999272	chr12:28999272:C:T	6.14907e-28	-1.27566	-1.5147
28999516	chr12:28999516:T:C	6.49254e-28	-1.22215	-1.51386
28999575	chr12:28999575:C:T	8.1218e-27	1.18872	-1.39825
28999700	chr12:28999700:A:G	1.58868e-27	-0.955405	-0.885772
28999864	chr12:28999864:A:G	6.38039e-28	-1.23882	-1.51462
29000281	chr12:29000281:G:A	2.22364e-27	-5.49089e-10	-1.50494
29000539	chr12:29000539:A:T	3.5468e-27	-5.49089e-10	-1.03804
29000712	chr12:29000712:C:A	2.722e-28	-2.09037	-1.51493
29000747	chr12:29000747:A:G	6.66451e-28	-1.19648	-1.51339
29000887	chr12:29000887:T:C	6.7727e-28	-1.20318	-1.49059
29000986	chr12:29000986:CT:C	3.32638e-27	-5.49089e-10	-1.1022
29001005	chr12:29001005:C:T	6.00711e-28	-1.29902	-1.51471
29001072	chr12:29001072:A:G	6.229e-28	-1.26295	-1.5145
29001077	chr12:29001077:A:T	2.23952e-27	-5.49089e-10	-1.49782
29001128	chr12:29001128:G:A	6.05456e-28	-1.29111	-1.51475
29001191	chr12:29001191:T:C	5.85737e-28	-1.32396	-1.51501
29001364	chr12:29001364:C:G	5.96864e-28	-1.30568	-1.51447
29001377	chr12:29001377:T:G	6.06138e-28	-1.29059	-1.51414
29001455	chr12:29001455:A:G	6.24065e-28	-1.2615	-1.51408
29001570	chr12:29001570:T:C	3.10769e-25	4.92742	-1.49246
29001613	chr12:29001613:A:T	6.03749e-28	-1.29428	-1.5144
29002044	chr12:29002044:G:A	6.24626e-28	-1.2602	-1.51448
29002316	chr12:29002316:G:A	7.54153e-28	-1.08323	-1.50301
29002389	chr12:29002389:A:G	1.73345e-27	-1.75397	-4.93028e-10
29002736	chr12:29002736:G:A	3.71036e-28	-2.03637	-1.25917
29003008	chr12:29003008:T:TTCAC	9.64529e-28	-2.3402	-4.93028e-10
29003146	chr12:29003146:A:G	1.01757e-27	-2.28667	-4.93028e-10
29003437	chr12:29003437:C:A	2.22437e-27	-5.49089e-10	-1.50461
29003504	chr12:29003504:G:A	8.11252e-26	2.53907	-0.447163
29003745	chr12:29003745:T:C	2.64312e-27	-5.49089e-10	-1.33212
29003944	chr12:29003944:C:A	3.02993e-28	-2.00271	-1.49542
29004019	chr12:29004019:A:G	3.08163e-28	-2.00959	-1.47162
29004157	chr12:29004157:C:CA	6.06867e-28	-1.2885	-1.51503
29004395	chr12:29004395:G:A	8.65763e-28	-1.81833	-0.629892
29004435	chr12:29004435:A:G	8.83472e-27	-5.49089e-10	-0.125394
29004546	chr12:29004546:C:T	2.73426e-27	-5.49089e-10	-1.29822
29004745	chr12:29004745:A:G	2.75784e-27	-5.49089e-10	-1.28964
29004753	chr12:29004753:C:T	6.38717e-26	2.50506	-0.652271
29005250	chr12:29005250:A:G	5.94589e-28	-1.30931	-1.51466
29005252	chr12:29005252:C:T	6.84249e-26	2.47854	-0.556887
29005560	chr12:29005560:C:T	2.29143e-27	-5.49089e-10	-1.47491
29005597	chr12:29005597:T:G	9.57607e-28	-2.3474	-4.93028e-10
29005865	chr12:29005865:C:T	2.74561e-28	-2.19605	-1.40062
29005982	chr12:29005982:T:C	5.44233e-28	-2.30158	-0.610884
29006433	chr12:29006433:T:C	6.25787e-28	-1.25779	-1.51504
29006811	chr12:29006811:A:G	2.84718e-27	-5.49089e-10	-1.25775
29006952	chr12:29006952:C:T	6.0456e-28	-1.32344	-1.48389
29007180	chr12:29007180:G:A	6.01898e-28	-1.3292	-1.48255
29007190	chr12:29007190:G:T	9.71699e-28	-1.58805	-0.744744
29007211	chr12:29007211:G:A	2.2042e-27	-5.49089e-10	-1.51372
29007248	chr12:29007248:A:G	3.1315e-25	4.93501	-1.49241
29007668	chr12:29007668:G:A	9.67788e-28	-2.33682	-4.93028e-10
29007896	chr12:29007896:G:A	2.68984e-27	-5.49089e-10	-1.3146
29008236	chr12:29008236:C:G	7.13332e-28	-1.26084	-1.38105
29008282	chr12:29008282:G:A	7.3132e-28	-1.23102	-1.38597
29008447	chr12:29008447:G:A	7.00017e-28	-1.28322	-1.37752
29008690	chr12:29008690:AT:A	3.78492e-27	-5.49089e-10	-0.973059
29008933	chr12:29008933:G:T	7.52148e-27	-5.49089e-10	-0.28632
29009421	chr12:29009421:G:A	3.99699e-27	-5.49089e-10	-0.918541
29010404	chr12:29010404:T:C	3.89086e-27	-5.49089e-10	-0.945453
29010664	chr12:29010664:A:T	7.13697e-27	-0.338794	-4.93028e-10
29010694	chr12:29010694:A:C	2.52452e-27	-5.49089e-10	-1.37803
29010787	chr12:29010787:G:T	2.79046e-27	-5.49089e-10	-1.27788
29011123	chr12:29011123:A:G	2.34251e-27	-5.49089e-10	-1.45286
29011668	chr12:29011668:C:T	2.93374e-27	-5.49089e-10	-1.2278
29011828	chr12:29011828:TAGAC:T	2.44606e-27	-5.49089e-10	-1.4096
29012353	chr12:29012353:G:A	1.14807e-27	-2.166	-4.93028e-10
29012716	chr12:29012716:C:A	7.33259e-28	-1.15458	-1.45976
29013007	chr12:29013007:A:T	1.36087e-26	0.306623	-4.93028e-10
29013531	chr12:29013531:C:A	2.20801e-27	-5.49089e-10	-1.51199
29013693	chr12:29013693:C:T	3.35073e-28	-2.34711	-1.05038
29013893	chr12:29013893:CTGGA:C	2.30788e-27	-0.165219	-1.30253
29014556	chr12:29014556:T:C	7.49019e-28	-1.14675	-1.44632
29014697	chr12:29014697:C:T	7.30097e-28	-1.17904	-1.43962
29014922	chr12:29014922:T:C	2.11129e-27	-2.12306	0.566274
29015050	chr12:29015050:G:A	7.8592e-28	-1.09852	-1.44646
29015245	chr12:29015245:G:A	3.92026e-28	-2.27207	-0.968442
29015919	chr12:29015919:TA:T	2.36222e-27	-5.49089e-10	-1.44448
29016295	chr12:29016295:C:T	2.60293e-27	-5.49089e-10	-1.34745
29016930	chr12:29016930:G:T	2.23235e-27	-5.49089e-10	-1.50103
29017317	chr12:29017317:T:C	7.56608e-28	-1.14552	-1.43747
29017332	chr12:29017332:G:T	2.20831e-27	-5.49089e-10	-1.51186
29017359	chr12:29017359:T:C	6.35889e-28	-2.31985	-0.436968
29017665	chr12:29017665:C:G	5.60965e-28	-1.69065	-1.19153
29017766	chr12:29017766:G:A	2.62059e-27	-5.49089e-10	-1.34068
29018004	chr12:29018004:A:G	2.20781e-27	-5.49089e-10	-1.51208
29018137	chr12:29018137:AC:A	1.06656e-27	-2.23964	-4.93028e-10
29018455	chr12:29018455:C:T	7.66834e-28	-1.11782	-1.45175
29018656	chr12:29018656:T:G	7.40106e-28	-1.15309	-1.45195
29018799	chr12:29018799:A:G	8.02256e-28	-1.09261	-1.4318
29019167	chr12:29019167:A:G	2.32427e-27	-5.49089e-10	-1.46068
29019312	chr12:29019312:G:A	7.50944e-28	-1.1399	-1.45061
29019400	chr12:29019400:T:G	7.7288e-28	-1.11178	-1.44993
29019931	chr12:29019931:G:T	2.78269e-27	-5.49089e-10	-1.28066
29020082	chr12:29020082:C:T	2.64523e-27	-5.49089e-10	-1.33133
29020150	chr12:29020150:A:G	7.87935e-28	-1.09031	-1.45212
29020414	chr12:29020414:ACTCCCTTTCTACCACCTATTG:A	1.08492e-27	-0.738885	-1.48369
29020598	chr12:29020598:C:T	9.78304e-28	-2.32602	-4.93028e-10
29020624	chr12:29020624:C:T	7.45423e-28	-1.14977	-1.44812
29021159	chr12:29021159:A:G	7.26006e-28	-1.14141	-1.48287
29021264	chr12:29021264:A:T	7.69959e-28	-1.11521	-1.45029
29021364	chr12:29021364:C:T	2.35779e-27	-5.49089e-10	-1.44636
29021408	chr12:29021408:A:G	4.21854e-27	-5.49089e-10	-0.864593
29021906	chr12:29021906:A:G	6.07875e-28	-1.71624	-1.08563
29021923	chr12:29021923:T:G	2.42967e-27	-5.49089e-10	-1.41633
29022461	chr12:29022461:G:A	1.25545e-27	-0.580932	-1.49566
29022632	chr12:29022632:G:A	2.77563e-28	-2.33631	-1.24948
29022729	chr12:29022729:A:G	5.40979e-28	-1.69515	-1.2233
29022849	chr12:29022849:G:A	6.32223e-27	-5.49089e-10	-0.46001
29022969	chr12:29022969:C:A	7.79219e-28	-1.12097	-1.43258
29023077	chr12:29023077:G:A	6.16793e-27	-5.49089e-10	-0.48472
29023303	chr12:29023303:C:A	1.63548e-25	2.44488	0.348139
29023309	chr12:29023309:A:C	6.46968e-27	-5.49089e-10	-0.436956
29023699	chr12:29023699:G:T	2.20263e-27	-5.49089e-10	-1.51443
29024023	chr12:29024023:A:T	7.96494e-28	-1.11092	-1.4207
29024670	chr12:29024670:G:A	8.21078e-28	-1.08726	-1.41396
29024787	chr12:29024787:G:A	7.81981e-28	-1.1342	-1.41581
29024973	chr12:29024973:T:C	7.98031e-28	-1.10374	-1.42595
29025173	chr12:29025173:A:C	2.27321e-27	-5.49089e-10	-1.48289
29025239	chr12:29025239:A:G	3.73438e-27	-5.49089e-10	-0.986502
29025548	chr12:29025548:C:T	2.20983e-27	-5.49089e-10	-1.51117
29025731	chr12:29025731:A:G	9.57632e-28	-2.34737	-4.93028e-10
29026380	chr12:29026380:TAAAAAGGG:T	2.6574e-28	-2.33697	-1.29235
29026395	chr12:29026395:C:CT	2.65855e-28	-2.33653	-1.29235
29026621	chr12:29026621:G:A	6.46214e-27	-5.49089e-10	-0.438122
29027262	chr12:29027262:G:A	2.68986e-27	-5.49089e-10	-1.31459
29027426	chr12:29027426:G:A	3.5385e-28	-2.33288	-1.01009
29027527	chr12:29027527:G:A	2.56324e-27	-5.49089e-10	-1.36281
29027625	chr12:29027625:G:A	2.377e-27	-5.49089e-10	-1.43824
29027986	chr12:29027986:G:A	5.68115e-27	-5.49089e-10	-0.566929
29028162	chr12:29028162:A:AG	7.49984e-28	-1.16198	-1.42981
29028268	chr12:29028268:C:A	4.83037e-27	-5.49089e-10	-0.729159
29028499	chr12:29028499:G:C	1.24843e-27	-2.08219	-4.93028e-10
29028517	chr12:29028517:C:T	4.34056e-28	-2.31448	-0.824181
29028533	chr12:29028533:C:T	3.50441e-27	-5.49089e-10	-1.05006
29028534	chr12:29028534:G:A	2.99664e-27	-5.49089e-10	-1.20659
29028789	chr12:29028789:G:A	3.57689e-28	-2.32829	-1.00389
29029113	chr12:29029113:T:G	7.05917e-28	-1.61766	-1.03468
29029226	chr12:29029226:A:G	6.94004e-28	-1.57792	-1.09144
29029508	chr12:29029508:G:A	3.69618e-28	-2.32892	-0.970451
29029560	chr12:29029560:A:T	8.22454e-28	-1.09959	-1.39995
29029591	chr12:29029591:C:T	8.05073e-28	-1.10427	-1.41664
29029629	chr12:29029629:T:C	4.44423e-27	-5.49089e-10	-0.812477
29029825	chr12:29029825:T:C	3.41441e-28	-2.34167	-1.037
29029826	chr12:29029826:C:T	8.11969e-28	-1.10532	-1.40706
29029986	chr12:29029986:G:A	2.3755e-27	-5.49089e-10	-1.43887
29030399	chr12:29030399:T:G	1.58355e-25	2.17232	0.588435
29030419	chr12:29030419:G:A	2.50765e-27	-5.49089e-10	-1.38474
29030645	chr12:29030645:A:G	3.16857e-27	-5.49089e-10	-1.1508
29030723	chr12:29030723:T:C	2.29225e-27	-5.49089e-10	-1.47455
29030756	chr12:29030756:C:T	2.19249e-27	-0.0138901	-1.50516
29031061	chr12:29031061:G:A	1.83353e-27	-1.69784	-4.93028e-10
29031109	chr12:29031109:G:A	2.53912e-27	-5.49089e-10	-1.37226
29031193	chr12:29031193:T:C	7.94456e-28	-1.13145	-1.40273
29031228	chr12:29031228:T:C	1.71002e-27	-0.284555	-1.48302
29031626	chr12:29031626:T:C	6.82308e-28	-1.6099	-1.07645
29031835	chr12:29031835:G:T	4.43386e-27	-5.49089e-10	-0.814812
29031977	chr12:29031977:C:T	5.25222e-27	-5.49089e-10	-0.645432
29032088	chr12:29032088:C:T	7.91326e-28	-1.14461	-1.39352
29032410	chr12:29032410:CCTT:C	1.0772e-25	2.05176	0.323695
29033345	chr12:29033345:A:G	1.60697e-27	-2.13286	0.303122
29033473	chr12:29033473:G:A	3.54742e-28	-2.32937	-1.01107
29033704	chr12:29033704:T:C	1.28809e-25	2.12646	0.427789
29033802	chr12:29033802:C:T	1.14785e-26	0.136394	-4.93028e-10
29034042	chr12:29034042:G:A	3.13916e-28	-2.33249	-1.13022
29034318	chr12:29034318:A:G	8.21823e-28	-1.09673	-1.40358
29034869	chr12:29034869:C:T	2.23601e-27	-5.49089e-10	-1.49939
29034962	chr12:29034962:G:A	6.24895e-28	-1.65329	-1.12097
29035031	chr12:29035031:A:G	7.41594e-28	-1.66079	-0.942241
29035050	chr12:29035050:A:G	2.23655e-27	-5.49089e-10	-1.49915
29035147	chr12:29035147:G:A	7.44222e-27	-0.296914	-4.93028e-10
29035651	chr12:29035651:A:C	8.20953e-28	-1.0954	-1.40597
29036059	chr12:29036059:C:T	6.75276e-28	-1.66172	-1.035
29036169	chr12:29036169:G:A	6.3128e-28	-1.63355	-1.13054
29036241	chr12:29036241:T:C	3.57305e-27	-5.49089e-10	-1.03066
29036334	chr12:29036334:C:T	6.60351e-28	-1.62471	-1.09436
29036404	chr12:29036404:G:A	8.09869e-28	-0.999932	-1.51503
29036425	chr12:29036425:G:T	1.27186e-26	0.238983	-4.93028e-10
29036804	chr12:29036804:C:A	2.23711e-27	-5.49089e-10	-1.4989
29036922	chr12:29036922:G:A	2.23655e-27	-5.49089e-10	-1.49915
29036976	chr12:29036976:A:G	6.37341e-28	-1.66784	-1.08669
29037328	chr12:29037328:A:G	8.15725e-28	-0.992755	-1.51501
29037547	chr12:29037547:C:T	6.76632e-28	-1.60947	-1.08525
29037883	chr12:29037883:G:A	6.44643e-28	-1.64851	-1.09463
29037955	chr12:29037955:C:G	2.28283e-27	-5.49089e-10	-1.47866
29037988	chr12:29037988:G:C	1.27837e-26	0.244088	-4.93028e-10
29038149	chr12:29038149:A:G	7.73172e-28	-1.04732	-1.51401
29038726	chr12:29038726:GA:G	1.47423e-26	-5.49089e-10	0.386635
29038778	chr12:29038778:C:A	1.35798e-27	-2.12564	0.127556
29038919	chr12:29038919:GT:G	7.61418e-28	-1.06192	-1.51474
29038951	chr12:29038951:C:T	3.2472e-27	-0.151264	-0.975024
29038962	chr12:29038962:A:G	5.8398e-27	-5.49089e-10	-0.539387
29039349	chr12:29039349:C:T	7.81585e-28	-1.03588	-1.51464
29039470	chr12:29039470:A:G	1.77337e-25	2.15466	0.719309
29039702	chr12:29039702:C:G	9.40307e-28	-1.99321	-0.372426
29040203	chr12:29040203:G:A	7.88688e-28	-1.62037	-0.921099
29040442	chr12:29040442:G:A	3.25994e-27	-5.49089e-10	-1.12237
29040777	chr12:29040777:G:A	7.80258e-27	-0.249628	-4.93028e-10
29041512	chr12:29041512:T:C	7.80666e-28	-1.59738	-0.954315
29042020	chr12:29042020:T:C	2.22502e-27	-5.49089e-10	-1.50432
29042088	chr12:29042088:GA:G	6.8787e-28	-1.16381	-1.51443
29043367	chr12:29043367:G:C	5.23437e-27	-5.49089e-10	-0.648837
29043417	chr12:29043417:C:A	1.03915e-27	-2.26568	-4.93028e-10
29043459	chr12:29043459:A:G	2.45958e-27	-5.49089e-10	-1.40409
29044480	chr12:29044480:T:C	2.23696e-27	-5.49089e-10	-1.49897
29044775	chr12:29044775:A:C	2.20152e-27	-5.49089e-10	-1.51494
29044814	chr12:29044814:G:A	1.48636e-24	6.2439	-1.24389
29044880	chr12:29044880:G:A	2.91132e-24	6.68779	-1.01551
29045177	chr12:29045177:A:C	2.43296e-28	-2.26404	-1.45352
29045242	chr12:29045242:T:C	2.59732e-28	-2.34271	-1.30948
29045428	chr12:29045428:T:C	1.83296e-25	2.1769	0.730121
29045566	chr12:29045566:C:T	2.54443e-27	-5.49089e-10	-1.37018
29045819	chr12:29045819:G:A	1.13994e-25	2.43206	-4.93028e-10
29046023	chr12:29046023:C:T	6.35749e-28	-1.54401	-1.21303
29046368	chr12:29046368:G:A	5.36504e-27	0.34666	-0.970839
29046503	chr12:29046503:G:A	4.01835e-28	-2.33722	-0.878581
29046558	chr12:29046558:G:T	7.24443e-28	-1.5941	-1.03233
29046790	chr12:29046790:G:A	1.03153e-27	-2.27304	-4.93028e-10
29047268	chr12:29047268:G:A	1.44557e-25	2.00206	0.667533
29047964	chr12:29047964:T:C	6.62292e-28	-1.55652	-1.15961
29048208	chr12:29048208:T:C	1.44236e-25	2.05262	0.614746
29049042	chr12:29049042:G:A	7.54976e-28	-1.08134	-1.50381
29049701	chr12:29049701:C:A	3.71516e-27	0.522764	-1.51443
29049939	chr12:29049939:G:T	2.46003e-24	6.57534	-1.07149
29049961	chr12:29049961:A:T	2.60247e-28	-2.34607	-1.30413
29050441	chr12:29050441:A:AC	3.41314e-27	0.438559	-1.51501
29050500	chr12:29050500:T:A	2.61298e-27	-5.49089e-10	-1.34359
29050513	chr12:29050513:A:G	3.34794e-27	-5.49089e-10	-1.09574
29050521	chr12:29050521:A:G	2.40219e-27	-5.49089e-10	-1.4277
29050552	chr12:29050552:G:A	5.58765e-28	-1.56102	-1.32508
29050616	chr12:29050616:T:G	8.23706e-28	-1.00889	-1.48914
29050745	chr12:29050745:T:C	1.77907e-27	-0.253399	-1.47459
29050949	chr12:29050949:C:A	2.10763e-27	-0.0533924	-1.50513
29051254	chr12:29051254:G:A	1.06738e-24	5.89502	-1.22614
29051284	chr12:29051284:C:G	5.96195e-27	-5.49089e-10	-0.518685
29051718	chr12:29051718:G:C	2.41873e-27	-1.42084	-4.93028e-10
29051892	chr12:29051892:G:C	6.40004e-28	-1.56311	-1.18725
29052412	chr12:29052412:T:G	2.08198e-27	-1.5782	0.00743111
29052540	chr12:29052540:A:G	2.25487e-27	-5.49089e-10	-1.49099
29052559	chr12:29052559:C:G	3.1363e-27	0.183146	-1.34419
29052836	chr12:29052836:G:A	3.36875e-27	0.425352	-1.51489
29053138	chr12:29053138:T:G	2.57645e-28	-2.3474	-1.31286
29053391	chr12:29053391:G:T	1.65557e-27	-0.294852	-1.50508
29053805	chr12:29053805:C:T	3.19327e-27	0.371841	-1.51488
29053944	chr12:29053944:A:G	3.33338e-27	0.414796	-1.51489
29054992	chr12:29054992:A:C	5.60622e-28	-1.55195	-1.33084
29055294	chr12:29055294:T:C	4.00092e-27	-5.49089e-10	-0.917559
29055465	chr12:29055465:T:C	2.04583e-27	-1.58828	-4.93028e-10
29055513	chr12:29055513:A:G	2.62938e-27	-5.49089e-10	-1.33734
29055859	chr12:29055859:G:A	1.70983e-27	-1.76769	-4.93028e-10
29056103	chr12:29056103:C:T	3.1996e-27	0.373942	-1.515
29056104	chr12:29056104:A:G	3.18981e-27	0.370874	-1.515
29056156	chr12:29056156:C:T	3.18655e-27	0.369894	-1.51504
29056305	chr12:29056305:C:T	6.25713e-27	-5.49089e-10	-0.470362
29056315	chr12:29056315:A:C	4.75823e-25	5.36193	-1.50096
29056446	chr12:29056446:GC:G	1.09988e-26	0.0937022	-4.93028e-10
29056814	chr12:29056814:A:G	5.80812e-28	-1.34819	-1.49922
29056913	chr12:29056913:T:C	2.05846e-26	-5.49089e-10	0.720459
29057679	chr12:29057679:A:G	4.60809e-25	5.33254	-1.50364
29057763	chr12:29057763:C:T	3.01482e-27	0.314415	-1.51496
29058358	chr12:29058358:G:A	2.71684e-27	-5.49089e-10	-1.30461
29058623	chr12:29058623:A:T	1.64543e-27	-0.299157	-1.50692
29060658	chr12:29060658:G:A	3.32238e-27	-5.49089e-10	-1.1034
29060845	chr12:29060845:G:A	2.42435e-27	-5.49089e-10	-1.41852
29060934	chr12:29060934:A:G	3.24378e-27	0.387376	-1.51472
29061247	chr12:29061247:C:T	2.25197e-27	-5.49089e-10	-1.49228
29061274	chr12:29061274:G:A	6.92566e-28	-1.16693	-1.5045
29062331	chr12:29062331:C:T	7.06323e-28	-1.13807	-1.51369
29062352	chr12:29062352:C:G	4.82416e-27	-5.49089e-10	-0.730447
29062490	chr12:29062490:T:C	3.15608e-27	-5.49089e-10	-1.15475
29062670	chr12:29062670:C:G	6.2207e-28	-1.63082	-1.14796
29062850	chr12:29062850:T:C	3.17077e-27	0.364541	-1.51465
29062981	chr12:29062981:T:C	1.43732e-27	-1.9413	-4.93028e-10
29063409	chr12:29063409:C:A	7.69998e-26	-5.49089e-10	2.03972
29063557	chr12:29063557:G:A	2.89911e-27	0.275016	-1.5147
29063667	chr12:29063667:G:A	5.81237e-28	-1.43379	-1.41289
29063838	chr12:29063838:A:G	1.04846e-24	5.7864	-1.1354
29063930	chr12:29063930:T:C	3.39373e-27	0.432186	-1.51434
29064137	chr12:29064137:T:A	5.05619e-28	-2.16295	-0.823102
29064294	chr12:29064294:T:TTGA	7.0993e-28	-1.70285	-0.94382
29064486	chr12:29064486:C:T	3.77399e-27	-5.49089e-10	-0.97595
29064810	chr12:29064810:C:G	4.8521e-28	-1.69667	-1.33059
29064827	chr12:29064827:G:A	2.5484e-27	0.0227026	-1.39132
29064898	chr12:29064898:T:A	1.12159e-25	1.95454	0.461301
29064976	chr12:29064976:G:A	6.53228e-28	-1.21608	-1.51383
29065440	chr12:29065440:G:A	2.88632e-27	0.270321	-1.51442
29065605	chr12:29065605:T:C	3.71073e-27	0.519948	-1.5128
29065773	chr12:29065773:G:A	2.9421e-27	0.28989	-1.51485
29066773	chr12:29066773:C:T	7.61835e-28	-1.72929	-0.846822
29067080	chr12:29067080:C:A	5.48517e-27	-5.49089e-10	-0.602034
29067193	chr12:29067193:T:C	2.4259e-27	-5.49089e-10	-1.41788
29067702	chr12:29067702:T:C	3.01124e-27	-5.49089e-10	-1.20173
29068313	chr12:29068313:T:G	1.18203e-27	-2.13685	-4.93028e-10
29068381	chr12:29068381:G:A	2.26689e-27	-5.49089e-10	-1.48568
29068504	chr12:29068504:T:C	3.21275e-27	-5.49089e-10	-1.13696
29068729	chr12:29068729:A:T	1.67901e-27	-0.537884	-1.248
29068776	chr12:29068776:G:A	2.78199e-27	0.230614	-1.51153
29068895	chr12:29068895:C:A	2.26657e-27	-5.49089e-10	-1.48582
29068964	chr12:29068964:C:T	3.34831e-27	-5.49089e-10	-1.09563
29069003	chr12:29069003:A:G	2.31311e-27	-5.49089e-10	-1.46549
29069004	chr12:29069004:A:AT	2.39034e-27	-5.49089e-10	-1.43265
29069040	chr12:29069040:T:C	3.91673e-27	-5.49089e-10	-0.938826
29069313	chr12:29069313:A:G	2.20132e-27	-5.49089e-10	-1.51503
29069435	chr12:29069435:C:T	1.67394e-27	-0.336439	-1.45246
29069685	chr12:29069685:C:G	2.24556e-27	-5.49089e-10	-1.49513
29069700	chr12:29069700:T:A	2.96288e-27	-5.49089e-10	-1.21792
29069743	chr12:29069743:A:AAT	3.35675e-27	0.408668	-1.50178
29069863	chr12:29069863:G:A	2.68608e-27	-5.49089e-10	-1.316
29070092	chr12:29070092:G:A	2.33671e-25	2.25681	0.893023
29070434	chr12:29070434:C:T	3.48671e-27	-5.49089e-10	-1.05512
29070873	chr12:29070873:A:G	3.9735e-27	-5.49089e-10	-0.924436
29071077	chr12:29071077:C:T	2.31534e-27	-0.0206378	-1.44389
29071199	chr12:29071199:A:G	2.55556e-27	-5.49089e-10	-1.36581
29071226	chr12:29071226:G:C	1.74117e-27	-0.257999	-1.49153
29071849	chr12:29071849:G:A	2.23425e-28	-2.32154	-1.48122
29071904	chr12:29071904:T:G	2.22768e-27	-5.49089e-10	-1.50312
29072038	chr12:29072038:A:G	3.80553e-27	-5.49089e-10	-0.967629
29072529	chr12:29072529:T:A	3.94278e-25	2.53532	1.13765
29072551	chr12:29072551:T:C	3.27764e-24	6.85255	-1.06176
29072726	chr12:29072726:A:T	2.47564e-27	-5.49089e-10	-1.39758
29072792	chr12:29072792:A:G	2.26723e-27	-5.49089e-10	-1.48553
29073147	chr12:29073147:G:A	2.03835e-27	-0.15356	-1.43838
29073350	chr12:29073350:G:T	4.03287e-27	-5.49089e-10	-0.909605
29073417	chr12:29073417:T:C	1.92194e-27	-0.223109	-1.42764
29073622	chr12:29073622:G:GC	1.56461e-27	-0.361865	-1.49458
29073735	chr12:29073735:ATTTG:A	2.24482e-27	-5.49089e-10	-1.49546
29074137	chr12:29074137:C:A	1.10594e-27	-0.72622	-1.47716
29074335	chr12:29074335:G:A	1.73504e-25	2.79532	0.0567953
29074468	chr12:29074468:C:T	3.04077e-28	-2.31651	-1.17804
29074819	chr12:29074819:T:C	2.31169e-27	-5.49089e-10	-1.4661
29074821	chr12:29074821:T:C	2.21969e-27	-5.49089e-10	-1.50671
29075172	chr12:29075172:A:G	1.41782e-27	-0.603573	-1.35139
29075176	chr12:29075176:C:T	2.31053e-27	-5.49089e-10	-1.46661
29075351	chr12:29075351:T:A	1.49065e-27	-0.560681	-1.34419
29075375	chr12:29075375:G:A	9.57678e-28	-2.34733	-4.93028e-10
29075642	chr12:29075642:G:A	5.26113e-28	-1.60012	-1.34621
29075718	chr12:29075718:C:T	2.33384e-27	-5.49089e-10	-1.45657
29075771	chr12:29075771:A:G	2.20233e-27	-5.49089e-10	-1.51457
29076407	chr12:29076407:A:G	2.23036e-27	-5.49089e-10	-1.50192
29076596	chr12:29076596:CA:C	5.07801e-27	-5.49089e-10	-0.679164
29076923	chr12:29076923:G:A	2.31312e-27	-5.49089e-10	-1.46548
29077124	chr12:29077124:G:A	3.66776e-28	-1.80117	-1.50592
29077196	chr12:29077196:G:A	3.44497e-28	-1.85907	-1.51068
29077510	chr12:29077510:A:G	1.27148e-25	3.06384	-0.522567
29077961	chr12:29077961:C:A	2.20129e-27	-5.49089e-10	-1.51504
29078095	chr12:29078095:C:T	1.16564e-27	-2.15081	-4.93028e-10
29078317	chr12:29078317:T:C	1.36612e-27	-0.549809	-1.4423
29078892	chr12:29078892:GA:G	3.87971e-28	-2.34035	-0.910555
29079013	chr12:29079013:ATAGACTTCAT:A	2.23212e-27	-5.49089e-10	-1.50113
29079040	chr12:29079040:G:T	4.63134e-28	-2.32412	-0.749702
29079157	chr12:29079157:C:T	4.62675e-27	-5.49089e-10	-0.772228
29079304	chr12:29079304:G:A	3.41031e-27	-5.49089e-10	-1.07728
29079545	chr12:29079545:T:C	2.22885e-27	-5.49089e-10	-1.5026
29079617	chr12:29079617:T:A	3.66731e-28	-1.7965	-1.51071
29079620	chr12:29079620:G:A	3.22452e-25	2.34811	1.12376
29079810	chr12:29079810:G:A	7.36172e-28	-2.24421	-0.366168
29079819	chr12:29079819:G:A	2.82405e-27	-1.26591	-4.93028e-10
29079991	chr12:29079991:G:A	8.201e-28	-1.54746	-0.954954
29079999	chr12:29079999:G:T	3.8266e-28	-1.75516	-1.50953
29080235	chr12:29080235:T:C	2.24712e-27	-5.49089e-10	-1.49443
29080243	chr12:29080243:T:C	3.66228e-28	-1.79904	-1.50954
29080450	chr12:29080450:T:C	2.23791e-27	-5.49089e-10	-1.49854
29080876	chr12:29080876:TC:T	2.2329e-27	-5.49089e-10	-1.50078
29081154	chr12:29081154:C:T	3.73839e-28	-1.77863	-1.50938
29081774	chr12:29081774:G:A	1.61744e-27	-1.37516	-0.448074
29081797	chr12:29081797:G:A	3.47308e-27	-5.49089e-10	-1.05904
29081927	chr12:29081927:G:T	2.77898e-27	-5.49089e-10	-1.282
29082333	chr12:29082333:C:T	9.79587e-28	-2.32471	-4.93028e-10
29082537	chr12:29082537:T:G	2.2506e-27	-5.49089e-10	-1.49289
29083000	chr12:29083000:C:A	6.72158e-28	-1.41358	-1.28776
29083025	chr12:29083025:A:T	1.01568e-27	-2.28852	-4.93028e-10
29083066	chr12:29083066:A:G	3.08603e-27	-5.49089e-10	-1.1772
29084067	chr12:29084067:T:C	2.60907e-27	-5.49089e-10	-1.34509
29084207	chr12:29084207:C:T	5.21254e-25	2.41999	1.53216
29084954	chr12:29084954:C:T	3.16416e-27	-5.49089e-10	-1.15219
29085015	chr12:29085015:C:T	5.51187e-25	5.40817	-1.40017
29085088	chr12:29085088:C:T	4.762e-25	2.41358	1.44817
29085274	chr12:29085274:T:C	2.75815e-27	-5.49089e-10	-1.28952
29085455	chr12:29085455:AACAAGTGCAGCG:A	2.49033e-27	-5.49089e-10	-1.39167
29085470	chr12:29085470:G:C	2.48873e-27	-5.49089e-10	-1.39231
29085478	chr12:29085478:TAGGA:T	2.50896e-27	-5.49089e-10	-1.38422
29085487	chr12:29085487:G:GTCCT	2.5032e-27	-5.49089e-10	-1.38651
29085490	chr12:29085490:ACT:A	2.50626e-27	-5.49089e-10	-1.38529
29085576	chr12:29085576:T:C	6.15396e-28	-1.40613	-1.38344
29086373	chr12:29086373:A:G	4.12284e-27	-5.49089e-10	-0.887541
29086382	chr12:29086382:T:C	2.2624e-27	-5.49089e-10	-1.48766
29086417	chr12:29086417:G:C	6.624e-26	2.65667	-0.76747
29086504	chr12:29086504:T:C	3.29991e-27	-5.49089e-10	-1.11019
29086572	chr12:29086572:T:C	3.79615e-28	-1.77772	-1.49497
29086635	chr12:29086635:C:T	2.65796e-25	4.20153	-0.922884
29086705	chr12:29086705:A:T	5.25477e-26	1.65764	-4.93028e-10
29086787	chr12:29086787:T:C	6.43296e-25	4.4289	-0.266373
29086889	chr12:29086889:T:C	7.81365e-25	5.8569	-1.49994
29087025	chr12:29087025:G:A	5.59625e-28	-1.6831	-1.20147
29087468	chr12:29087468:A:C	2.26724e-27	-5.49089e-10	-1.48552
29087608	chr12:29087608:A:C	6.22577e-28	-1.47834	-1.29963
29087670	chr12:29087670:T:TA	6.46414e-28	-1.23439	-1.50601
29087677	chr12:29087677:A:G	1.16143e-27	-2.15443	-4.93028e-10
29088127	chr12:29088127:A:T	2.21092e-27	-5.49089e-10	-1.51067
29088329	chr12:29088329:A:G	2.73515e-25	4.07561	-0.768337
29088335	chr12:29088335:T:C	2.83904e-27	-5.49089e-10	-1.26062
29088467	chr12:29088467:C:G	3.25802e-28	-2.2299	-1.19565
29088560	chr12:29088560:G:A	4.98789e-27	-5.49089e-10	-0.697069
29088747	chr12:29088747:A:G	1.79795e-25	4.39939	-1.51166
29088759	chr12:29088759:C:T	6.27818e-28	-1.46186	-1.30773
29088763	chr12:29088763:C:T	4.85795e-27	-5.49089e-10	-0.723466
29088979	chr12:29088979:GA:G	1.65955e-26	0.50505	-4.93028e-10
29089200	chr12:29089200:G:A	5.59648e-28	-1.68909	-1.19544
29089349	chr12:29089349:A:T	6.10031e-28	-1.28925	-1.50908
29089365	chr12:29089365:C:T	4.68053e-27	-5.49089e-10	-0.760672
29089860	chr12:29089860:T:G	5.41398e-28	-1.74106	-1.17662
29089956	chr12:29089956:G:C	5.60228e-28	-1.69591	-1.18758
29089989	chr12:29089989:G:A	2.66707e-28	-2.22721	-1.39848
29090093	chr12:29090093:C:T	3.7352e-24	5.92371	-0.00224109
29090166	chr12:29090166:TA:T	2.9179e-25	4.88005	-1.50809
29090223	chr12:29090223:C:T	2.83999e-25	4.82675	-1.48186
29090727	chr12:29090727:A:C	3.54761e-27	-5.49089e-10	-1.03781
29091293	chr12:29091293:T:C	3.09868e-27	-5.49089e-10	-1.17311
29091308	chr12:29091308:A:G	2.25592e-24	6.68197	-1.26474
29091413	chr12:29091413:C:T	2.67858e-25	4.76812	-1.48175
29091423	chr12:29091423:T:C	2.79874e-25	4.17172	-0.841462
29091618	chr12:29091618:C:A	2.4889e-28	-2.1799	-1.51492
29091686	chr12:29091686:G:A	2.66718e-27	-5.49089e-10	-1.32306
29092313	chr12:29092313:T:C	1.05269e-27	-2.25273	-4.93028e-10
29092548	chr12:29092548:A:G	5.19749e-28	-1.74597	-1.21253
29092677	chr12:29092677:C:T	2.6211e-27	-5.49089e-10	-1.34049
29092805	chr12:29092805:A:G	5.25151e-27	-5.49089e-10	-0.645568
29093090	chr12:29093090:T:C	2.94875e-25	4.86229	-1.47982
29093131	chr12:29093131:T:C	9.09894e-25	5.97146	-1.46221
29093334	chr12:29093334:C:A	2.45971e-25	4.68569	-1.48456
29093570	chr12:29093570:G:A	2.33881e-25	4.63633	-1.4856
29093630	chr12:29093630:C:T	2.5608e-28	-2.24301	-1.42334
29093718	chr12:29093718:G:C	2.75477e-25	4.10223	-0.787808
29093753	chr12:29093753:A:G	5.50937e-28	-1.79931	-1.10091
29094417	chr12:29094417:C:A	2.97318e-28	-2.1526	-1.36443
29094422	chr12:29094422:T:G	5.73288e-28	-1.80727	-1.05318
29094450	chr12:29094450:T:C	2.28105e-25	4.61844	-1.49272
29094755	chr12:29094755:G:A	1.84159e-24	5.86083	-0.646529
29094771	chr12:29094771:A:G	2.09421e-24	6.62681	-1.28396
29094998	chr12:29094998:G:C	1.92588e-24	2.60101	2.65805
29095690	chr12:29095690:A:G	9.66964e-27	-5.49089e-10	-0.0350916
29096154	chr12:29096154:G:A	1.14651e-26	-5.49089e-10	0.135226
29096186	chr12:29096186:C:T	1.28728e-27	-2.05155	-4.93028e-10
29096265	chr12:29096265:G:T	5.88445e-28	-1.71497	-1.11938
29096481	chr12:29096481:T:A	6.67804e-27	-0.405259	-4.93028e-10
29096718	chr12:29096718:T:C	2.52473e-27	-5.49089e-10	-1.37795
29096838	chr12:29096838:A:G	3.52031e-28	-2.10424	-1.24388
29096938	chr12:29096938:G:A	2.46837e-25	4.69185	-1.4872
29097005	chr12:29097005:G:A	1.20109e-26	-5.49089e-10	0.181733
29097140	chr12:29097140:T:C	5.7545e-28	-1.34503	-1.51165
29097416	chr12:29097416:G:A	2.972e-27	-5.49089e-10	-1.21485
29097470	chr12:29097470:AC:A	2.54615e-28	-2.21947	-1.45262
29097689	chr12:29097689:C:T	2.77132e-27	-5.49089e-10	-1.28476
29097743	chr12:29097743:C:T	2.70751e-25	4.78059	-1.48347
29097845	chr12:29097845:A:G	2.3544e-27	-5.49089e-10	-1.4478
29097860	chr12:29097860:T:C	2.75152e-25	4.79423	-1.48099
29098005	chr12:29098005:T:G	3.07197e-27	-5.49089e-10	-1.18176
29098831	chr12:29098831:G:A	1.38485e-25	3.57768	-0.951
29098901	chr12:29098901:A:C	2.24674e-27	-5.49089e-10	-1.4946
29099283	chr12:29099283:T:C	1.03612e-27	-2.2686	-4.93028e-10
29099400	chr12:29099400:T:C	5.81305e-27	0.220484	-0.764462
29099422	chr12:29099422:C:T	4.44594e-27	-5.49089e-10	-0.812092
29099471	chr12:29099471:T:C	1.05351e-24	6.1267	-1.4709
29099505	chr12:29099505:A:T	1.39726e-24	2.56166	2.37652
29099605	chr12:29099605:C:T	6.30422e-28	-1.42934	-1.33611
29099699	chr12:29099699:C:T	4.8802e-27	-5.49089e-10	-0.718897
29099740	chr12:29099740:G:T	1.95917e-24	6.54965	-1.27346
29100322	chr12:29100322:T:G	2.40668e-25	4.01416	-0.834818
29100367	chr12:29100367:G:C	2.66657e-27	-5.49089e-10	-1.32329
29100437	chr12:29100437:A:T	5.23387e-28	-2.33695	-0.61457
29100737	chr12:29100737:A:G	2.64641e-25	4.09054	-0.816247
29100755	chr12:29100755:A:G	2.6526e-28	-2.20638	-1.42475
29100812	chr12:29100812:T:G	1.06055e-24	6.13943	-1.47697
29101006	chr12:29101006:C:T	2.75766e-25	4.15937	-0.8439
29101043	chr12:29101043:C:G	2.56562e-27	-5.49089e-10	-1.36188
29101214	chr12:29101214:C:T	5.68103e-27	-0.56695	-4.93028e-10
29102087	chr12:29102087:T:C	2.55042e-27	-5.49089e-10	-1.36783
29102461	chr12:29102461:C:A	3.36879e-27	-5.49089e-10	-1.08953
29102592	chr12:29102592:G:A	2.30432e-27	-5.49089e-10	-1.4693
29102816	chr12:29102816:T:TA	2.53692e-24	6.8162	-1.28158
29103061	chr12:29103061:T:C	2.70855e-27	-5.49089e-10	-1.30767
29103080	chr12:29103080:T:A	7.43009e-28	-2.21444	-0.386687
29103212	chr12:29103212:T:C	2.48743e-27	-5.49089e-10	-1.39283
29103441	chr12:29103441:T:G	3.25016e-27	-5.49089e-10	-1.12538
29103525	chr12:29103525:C:T	2.67032e-27	-5.49089e-10	-1.32188
29104292	chr12:29104292:A:G	5.4656e-28	-1.76484	-1.14336
29104320	chr12:29104320:A:G	2.51133e-27	-5.49089e-10	-1.38327
29104725	chr12:29104725:T:G	4.7133e-27	-5.49089e-10	-0.753694
29104980	chr12:29104980:C:T	1.24859e-26	-5.49089e-10	0.22052
29105063	chr12:29105063:C:A	2.60355e-27	-5.49089e-10	-1.34721
29105171	chr12:29105171:TC:T	2.34637e-27	-5.49089e-10	-1.45121
29105394	chr12:29105394:A:G	6.24084e-28	-1.52072	-1.25484
29105534	chr12:29105534:G:A	2.46515e-27	-5.49089e-10	-1.40183
29105552	chr12:29105552:A:G	1.10593e-27	-2.2034	-4.93028e-10
29105677	chr12:29105677:C:T	1.03737e-26	0.0351936	-4.93028e-10
29105900	chr12:29105900:T:C	2.32674e-28	-2.25444	-1.50776
29106021	chr12:29106021:T:C	2.98797e-27	-5.49089e-10	-1.20949
29106037	chr12:29106037:ACT:A	1.1109e-24	2.58979	2.11905
29106108	chr12:29106108:G:A	2.84017e-28	-2.2505	-1.3123
29106167	chr12:29106167:A:T	1.28155e-24	5.66181	-0.810069
29106258	chr12:29106258:A:T	1.46876e-26	-5.49089e-10	0.382918
29106476	chr12:29106476:G:A	2.96589e-27	-5.49089e-10	-1.2169
29106885	chr12:29106885:C:A	1.99181e-25	3.93833	-0.948197
29107221	chr12:29107221:G:A	2.27518e-27	-5.49089e-10	-1.48202
29107224	chr12:29107224:G:A	2.22051e-25	3.96858	-0.869749
29107512	chr12:29107512:C:T	1.42777e-24	5.78709	-0.827305
29108030	chr12:29108030:G:A	2.37904e-27	-5.49089e-10	-1.43738
29108135	chr12:29108135:T:A	1.00653e-27	-2.29758	-4.93028e-10
29108136	chr12:29108136:G:A	9.94933e-28	-2.30916	-4.93028e-10
29108288	chr12:29108288:T:A	1.46296e-26	-5.49089e-10	0.378962
29108383	chr12:29108383:C:A	2.35811e-28	-2.24174	-1.50707
29108722	chr12:29108722:T:C	2.63415e-27	-5.49089e-10	-1.33552
29108805	chr12:29108805:G:A	3.85819e-27	-5.49089e-10	-0.953885
29109728	chr12:29109728:T:C	7.71007e-27	-0.261555	-4.93028e-10
29109785	chr12:29109785:C:T	1.32247e-24	2.64301	2.24017
29110378	chr12:29110378:A:C	5.38161e-28	-1.77143	-1.15225
29110716	chr12:29110716:A:T	5.59286e-28	-1.74478	-1.1404
29110784	chr12:29110784:T:C	9.31388e-26	2.87464	-0.644634
29110819	chr12:29110819:G:A	1.01406e-25	2.94541	-0.630365
29110823	chr12:29110823:G:A	6.19366e-28	-1.49414	-1.289
29111122	chr12:29111122:C:T	1.89559e-26	0.638032	-4.93028e-10
29111435	chr12:29111435:T:C	2.15087e-24	6.7051	-1.33555
29111440	chr12:29111440:C:G	1.67526e-27	-1.78812	-4.93028e-10
29111761	chr12:29111761:C:A	2.92366e-27	-5.49089e-10	-1.23125
29112396	chr12:29112396:C:A	5.77353e-28	-1.7059	-1.14749
29112607	chr12:29112607:T:C	3.21001e-27	-5.49089e-10	-1.13781
29112742	chr12:29112742:A:C	2.86479e-27	-5.49089e-10	-1.25159
29112858	chr12:29112858:G:A	2.25833e-24	2.82722	2.59108
29112867	chr12:29112867:G:A	3.39311e-27	-5.49089e-10	-1.08234
29112961	chr12:29112961:A:G	2.3685e-27	-5.49089e-10	-1.44182
29113036	chr12:29113036:A:G	2.60584e-27	-5.49089e-10	-1.34633
29113114	chr12:29113114:C:T	2.46325e-27	-5.49089e-10	-1.4026
29113127	chr12:29113127:C:T	3.37974e-27	-5.49089e-10	-1.08629
29113285	chr12:29113285:G:A	2.49877e-25	4.0941	-0.877219
29114031	chr12:29114031:A:T	2.58152e-27	-5.49089e-10	-1.3557
29114421	chr12:29114421:G:A	2.85032e-27	-5.49089e-10	-1.25665
29114525	chr12:29114525:A:G	2.60355e-27	-5.49089e-10	-1.34721
29114612	chr12:29114612:ATT:GTT	5.66684e-28	-1.72951	-1.14252
29114613	chr12:29114613:T:A	5.64816e-28	-1.73281	-1.14252
29114743	chr12:29114743:G:A	2.51949e-27	-5.49089e-10	-1.38002
29114749	chr12:29114749:G:A	9.93228e-28	-2.31088	-4.93028e-10
29114840	chr12:29114840:G:T	2.56558e-28	-2.21217	-1.45232
29114904	chr12:29114904:T:C	2.24341e-28	-2.29426	-1.50441
29115199	chr12:29115199:T:C	2.82831e-25	4.20514	-0.864373
29115668	chr12:29115668:C:T	5.67976e-28	-1.70661	-1.16315
29115684	chr12:29115684:G:A	5.74473e-28	-1.48448	-1.3739
29115733	chr12:29115733:G:A	2.59133e-27	-5.49089e-10	-1.35191
29116297	chr12:29116297:G:A	1.17519e-25	3.10137	-0.638855
29116418	chr12:29116418:C:T	5.70427e-28	-1.70321	-1.16225
29116461	chr12:29116461:T:G	2.98769e-25	4.26746	-0.871877
29116494	chr12:29116494:G:C	4.0651e-25	5.12302	-1.4195
29116520	chr12:29116520:A:G	2.99513e-25	4.286	-0.887926
29116525	chr12:29116525:A:G	4.58255e-28	-2.26621	-0.818197
29117050	chr12:29117050:C:A	4.29565e-28	-1.63408	-1.51498
29117161	chr12:29117161:T:C	2.63699e-27	-5.49089e-10	-1.33444
29117413	chr12:29117413:G:C	2.61578e-25	4.13375	-0.871105
29117548	chr12:29117548:CATT:C	3.96448e-25	5.09068	-1.41222
29117642	chr12:29117642:C:T	2.54797e-25	4.116	-0.879615
29117652	chr12:29117652:C:A	2.48744e-25	4.08053	-0.868186
29117725	chr12:29117725:A:T	2.23103e-27	-5.49089e-10	-1.50162
29117865	chr12:29117865:A:G	8.11875e-27	-5.49089e-10	-0.209907
29118372	chr12:29118372:A:T	6.93958e-27	-0.366841	-4.93028e-10
29118784	chr12:29118784:A:G	4.89226e-27	-5.49089e-10	-0.716428
29118786	chr12:29118786:A:T	2.34512e-27	-5.49089e-10	-1.45175
29118872	chr12:29118872:G:A	3.39915e-25	4.8769	-1.35229
29119164	chr12:29119164:C:T	2.34643e-25	4.08335	-0.929367
29119198	chr12:29119198:C:T	2.53769e-25	4.13777	-0.905426
29119252	chr12:29119252:G:A	3.623e-25	4.97376	-1.38537
29119788	chr12:29119788:G:C	2.55515e-25	4.16207	-0.922871
29120009	chr12:29120009:G:T	2.5213e-27	-5.49089e-10	-1.37931
29120201	chr12:29120201:T:C	1.13541e-25	3.08199	-0.653907
29120244	chr12:29120244:TAAA:T	2.7494e-27	-5.49089e-10	-1.2927
29120369	chr12:29120369:A:C	2.42198e-25	4.12376	-0.938087
29120546	chr12:29120546:T:G	4.54214e-28	-1.80755	-1.28572
29120591	chr12:29120591:G:A	2.60774e-25	4.18347	-0.923903
29120662	chr12:29120662:A:G	2.6176e-25	4.22168	-0.958334
29120827	chr12:29120827:A:G	5.07205e-28	-1.67008	-1.31284
29120876	chr12:29120876:C:T	2.35152e-25	4.10491	-0.94876
29120975	chr12:29120975:C:T	2.58664e-25	4.1722	-0.920758
29120977	chr12:29120977:T:G	2.55408e-25	4.17945	-0.940666
29121439	chr12:29121439:T:C	2.85059e-25	4.23598	-0.887365
29121722	chr12:29121722:T:C	1.41633e-24	2.79057	2.16117
29121768	chr12:29121768:C:T	2.56718e-25	4.16849	-0.924591
29121916	chr12:29121916:C:T	4.24632e-27	-5.49089e-10	-0.85803
29122136	chr12:29122136:T:C	2.51624e-25	4.1461	-0.92225
29122305	chr12:29122305:A:G	2.71059e-25	4.22388	-0.925628
29122413	chr12:29122413:AC:A	2.43151e-25	4.64833	-1.45873
29122466	chr12:29122466:G:A	2.55321e-28	-2.24689	-1.42242
29122860	chr12:29122860:T:C	2.78064e-25	4.26903	-0.945267
29122975	chr12:29122975:AC:A	2.53878e-27	-5.49089e-10	-1.3724
29122977	chr12:29122977:C:A	4.41677e-25	3.7865	-4.93028e-10
29123196	chr12:29123196:G:A	2.55056e-27	-5.49089e-10	-1.36777
29123290	chr12:29123290:G:A	2.84621e-25	4.25839	-0.911317
29123624	chr12:29123624:G:A	2.775e-27	-5.49089e-10	-1.28343
29123795	chr12:29123795:C:T	2.73193e-27	-5.49089e-10	-1.29907
29123973	chr12:29123973:G:T	2.50221e-27	-5.49089e-10	-1.38691
29124204	chr12:29124204:A:G	4.54578e-24	7.49731	-1.37944
29124239	chr12:29124239:T:C	3.55836e-25	4.47669	-0.9063
29124293	chr12:29124293:A:G	2.39824e-27	-5.49089e-10	-1.42935
29124416	chr12:29124416:T:G	3.83559e-25	4.51758	-0.872168
29124504	chr12:29124504:G:A	3.00757e-27	-5.49089e-10	-1.20295
29124749	chr12:29124749:A:G	4.02726e-25	4.5518	-0.85763
29124786	chr12:29124786:C:T	3.12429e-28	-2.33628	-1.13118
29125334	chr12:29125334:T:C	2.46462e-27	-5.49089e-10	-1.40204
29125421	chr12:29125421:T:C	1.15719e-24	5.95999	-1.21032
29125924	chr12:29125924:G:A	1.44144e-26	-5.49089e-10	0.364147
29126244	chr12:29126244:T:C	3.30479e-28	-2.2754	-1.13589
29126298	chr12:29126298:C:T	3.93854e-25	4.5308	-0.858903
29126403	chr12:29126403:GTAT:G	1.56738e-25	3.34762	-0.597123
29126471	chr12:29126471:G:A	3.2166e-25	4.30225	-0.832838
29126677	chr12:29126677:T:C	3.55545e-25	4.42442	-0.854854
29126776	chr12:29126776:C:T	1.50927e-25	3.30019	-0.587474
29126904	chr12:29126904:G:T	3.31104e-25	4.34069	-0.842343
29126905	chr12:29126905:C:T	1.50687e-26	-5.49089e-10	0.408539
29126957	chr12:29126957:C:A	2.30696e-27	-5.49089e-10	-1.46815
29126964	chr12:29126964:C:T	3.55117e-25	4.37345	-0.805084
29126968	chr12:29126968:C:T	2.37803e-27	-5.49089e-10	-1.43781
29127122	chr12:29127122:T:C	2.48025e-27	-5.49089e-10	-1.39572
29127139	chr12:29127139:G:A	2.47137e-27	-5.49089e-10	-1.39931
29127697	chr12:29127697:T:A	5.00634e-28	-1.61601	-1.37995
29128346	chr12:29128346:G:A	3.50919e-25	4.37497	-0.818496
29128507	chr12:29128507:T:G	2.57415e-27	-5.49089e-10	-1.35856
29128621	chr12:29128621:A:G	2.43203e-27	-5.49089e-10	-1.41536
29128879	chr12:29128879:G:A	2.52783e-27	-5.49089e-10	-1.37672
29128905	chr12:29128905:C:T	4.45509e-28	-1.67963	-1.43299
29129160	chr12:29129160:G:C	3.53453e-25	4.39923	-0.83556
29129163	chr12:29129163:A:G	3.62253e-25	4.43344	-0.845184
29129568	chr12:29129568:G:A	1.9885e-24	2.73177	2.55929
29130141	chr12:29130141:T:TG	5.05698e-25	5.29484	-1.37298
29130174	chr12:29130174:T:C	1.38672e-25	3.23219	-0.604157
29130368	chr12:29130368:T:A	1.31313e-25	3.16064	-0.587137
29130370	chr12:29130370:C:G	1.16914e-25	3.09179	-0.634442
29130564	chr12:29130564:G:T	1.43597e-25	3.17018	-0.507253
29130573	chr12:29130573:G:A	5.85777e-26	2.56093	-0.794663
29130574	chr12:29130574:C:T	1.04603e-25	2.92097	-0.574877
29130599	chr12:29130599:C:T	2.64689e-25	4.08445	-0.809979
29130803	chr12:29130803:A:C	2.41056e-27	-5.49089e-10	-1.42422
29131203	chr12:29131203:T:C	2.53877e-27	-5.49089e-10	-1.3724
29131262	chr12:29131262:A:G	1.15783e-27	-2.15753	-4.93028e-10
29131284	chr12:29131284:T:C	7.90612e-28	-1.31759	-1.22144
29131750	chr12:29131750:G:A	2.71366e-27	-5.49089e-10	-1.30578
29132033	chr12:29132033:T:A	3.59947e-25	4.41259	-0.830718
29132091	chr12:29132091:A:T	2.71526e-27	-5.49089e-10	-1.30519
29132455	chr12:29132455:A:T	2.50261e-27	-5.49089e-10	-1.38675
29132598	chr12:29132598:A:G	2.36064e-27	-5.49089e-10	-1.44515
29132644	chr12:29132644:G:A	1.04871e-24	5.83341	-1.18218
29132844	chr12:29132844:G:A	5.3403e-28	-1.51111	-1.42028
29132864	chr12:29132864:TCTC:T	3.11733e-28	-2.34313	-1.12656
29132986	chr12:29132986:G:A	5.3179e-28	-1.5845	-1.35109
29133346	chr12:29133346:A:G	2.24328e-24	2.84334	2.56827
29133613	chr12:29133613:AAT:A	5.21276e-28	-1.61269	-1.34287
29133992	chr12:29133992:G:A	8.66966e-27	-0.144254	-4.93028e-10
29134245	chr12:29134245:A:G	5.04485e-28	-1.68508	-1.30323
29134301	chr12:29134301:C:G	1.58946e-24	6.19409	-1.12703
29134714	chr12:29134714:G:A	5.98649e-27	-5.49089e-10	-0.514577
29134729	chr12:29134729:TG:T	6.89479e-25	4.83625	-0.604393
29135094	chr12:29135094:A:G	4.13882e-24	7.29626	-1.27218
29135197	chr12:29135197:G:A	5.47551e-25	4.64423	-0.642854
29135244	chr12:29135244:TG:T	5.94164e-25	4.78324	-0.700166
29135447	chr12:29135447:G:T	1.52383e-26	-5.49089e-10	0.419732
29135474	chr12:29135474:A:T	3.44621e-27	-5.49089e-10	-1.06681
29135475	chr12:29135475:G:A	6.10773e-25	4.7371	-0.626455
29135825	chr12:29135825:T:G	8.84279e-25	5.8071	-1.32641
29135896	chr12:29135896:A:G	3.24708e-28	-1.96532	-1.4636
29136008	chr12:29136008:C:T	2.48019e-27	-5.49089e-10	-1.39575
29136171	chr12:29136171:T:C	6.95427e-25	5.56394	-1.3235
29136311	chr12:29136311:C:T	2.74768e-28	-2.20024	-1.39568
29136452	chr12:29136452:T:C	1.49866e-24	6.19395	-1.18571
29137322	chr12:29137322:A:G	5.35649e-28	-1.52275	-1.40561
29137323	chr12:29137323:C:T	2.77284e-23	4.01487	3.91126
29137560	chr12:29137560:A:G	3.22071e-28	-1.98018	-1.45689
29137584	chr12:29137584:G:T	5.28395e-28	-1.55996	-1.38203
29137812	chr12:29137812:C:T	5.64727e-28	-1.48976	-1.38574
29137813	chr12:29137813:A:G	5.54823e-28	-1.50888	-1.38431
29137950	chr12:29137950:A:G	1.33547e-27	-2.0148	-4.93028e-10
29137991	chr12:29137991:A:G	2.74655e-27	-5.49089e-10	-1.29374
29137992	chr12:29137992:A:G	2.69442e-27	-5.49089e-10	-1.3129
29138002	chr12:29138002:T:A	2.83397e-27	-5.49089e-10	-1.2624
29138054	chr12:29138054:G:A	3.32101e-27	-5.49089e-10	-1.10382
29138082	chr12:29138082:G:A	5.43561e-28	-1.61095	-1.30275
29138168	chr12:29138168:T:C	2.52982e-27	-5.49089e-10	-1.37593
29138406	chr12:29138406:C:T	5.30821e-28	-1.55731	-1.38011
29138520	chr12:29138520:A:G	2.38198e-27	-5.49089e-10	-1.43615
29138918	chr12:29138918:C:T	2.37464e-27	-5.49089e-10	-1.43924
29139035	chr12:29139035:T:G	3.35232e-28	-1.94768	-1.44934
29139211	chr12:29139211:T:C	5.67132e-28	-1.48573	-1.38552
29139395	chr12:29139395:G:A	2.38933e-27	-5.49089e-10	-1.43307
29139560	chr12:29139560:G:A	8.23206e-24	7.51308	-0.80137
29139617	chr12:29139617:G:A	6.34303e-28	-1.48413	-1.27519
29139676	chr12:29139676:G:A	5.42052e-27	-5.49089e-10	-0.613891
29139860	chr12:29139860:G:C	4.77103e-27	-5.49089e-10	-0.741521
29139939	chr12:29139939:G:A	2.40119e-27	-5.49089e-10	-1.42812
29139952	chr12:29139952:T:C	2.8192e-28	-2.32154	-1.24867
29140027	chr12:29140027:C:T	2.4177e-27	-5.49089e-10	-1.42126
29140343	chr12:29140343:A:G	5.60882e-28	-1.52457	-1.35776
29140638	chr12:29140638:A:G	5.80818e-28	-1.48767	-1.35973
29140662	chr12:29140662:G:A	5.87408e-28	-1.48423	-1.35188
29140750	chr12:29140750:C:T	5.38274e-28	-1.57147	-1.352
29140769	chr12:29140769:A:G	3.02441e-27	-5.49089e-10	-1.19737
29141026	chr12:29141026:C:A	2.8095e-28	-2.17953	-1.39414
29141121	chr12:29141121:G:A	2.43109e-27	-5.49089e-10	-1.41574
29141130	chr12:29141130:T:C	3.61506e-27	-5.49089e-10	-1.01897
29141891	chr12:29141891:A:G	6.39966e-28	-1.45302	-1.29741
29142122	chr12:29142122:TGAA:T	6.55644e-28	-1.45898	-1.26724
29142305	chr12:29142305:A:AAC	6.69173e-28	-1.33946	-1.36633
29142408	chr12:29142408:T:A	2.56127e-27	-5.49089e-10	-1.36358
29142544	chr12:29142544:C:G	6.5565e-28	-1.34547	-1.38074
29142718	chr12:29142718:C:T	2.33213e-27	-5.49089e-10	-1.4573
29143192	chr12:29143192:C:T	2.27735e-27	-5.49089e-10	-1.48107
29143310	chr12:29143310:C:CT	2.31849e-27	-5.49089e-10	-1.46317
29143374	chr12:29143374:G:C	2.25757e-27	-5.49089e-10	-1.48979
29143428	chr12:29143428:A:G	1.02743e-27	-0.985883	-1.29114
29143452	chr12:29143452:A:G	1.65172e-26	0.50032	-4.93028e-10
29143739	chr12:29143739:G:T	2.1682e-27	-1.53019	-4.93028e-10
29143843	chr12:29143843:A:G	2.45155e-27	-5.49089e-10	-1.40736
29144284	chr12:29144284:C:T	4.53084e-28	-1.58091	-1.51485
29144307	chr12:29144307:T:C	3.24332e-27	-5.49089e-10	-1.12749
29144382	chr12:29144382:G:A	2.31707e-27	-5.49089e-10	-1.46378
29144629	chr12:29144629:G:A	1.90127e-27	-0.640712	-1.02085
29144675	chr12:29144675:G:A	2.37939e-27	-5.49089e-10	-1.43724
29144677	chr12:29144677:G:C	9.78218e-28	-2.32611	-4.93028e-10
29144702	chr12:29144702:A:G	2.43152e-28	-2.24643	-1.47172
29145108	chr12:29145108:T:A	2.4746e-28	-2.21699	-1.4836
29145175	chr12:29145175:G:A	3.37262e-27	-5.49089e-10	-1.08839
29145250	chr12:29145250:C:A	2.44447e-28	-2.23116	-1.48168
29145251	chr12:29145251:C:A	2.47306e-28	-2.21954	-1.48168
29145440	chr12:29145440:T:C	2.649e-28	-2.19894	-1.43354
29145494	chr12:29145494:T:C	2.46035e-28	-2.22911	-1.47726
29145592	chr12:29145592:A:G	2.26031e-27	-5.49089e-10	-1.48858
29145673	chr12:29145673:T:C	2.22003e-27	-5.49089e-10	-1.50656
29145920	chr12:29145920:T:C	4.30222e-28	-1.63273	-1.51481
29146320	chr12:29146320:TA:T	2.59684e-27	-5.49089e-10	-1.34979
29147050	chr12:29147050:C:T	2.85241e-24	2.70602	2.94582
29147193	chr12:29147193:A:G	2.92772e-27	-5.49089e-10	-1.22986
29147869	chr12:29147869:G:A	1.60409e-27	-0.98177	-0.849756
29148289	chr12:29148289:C:T	2.82383e-27	-5.49089e-10	-1.26599
29148396	chr12:29148396:CT:C	3.51493e-27	-5.49089e-10	-1.04706
29148631	chr12:29148631:A:G	3.06701e-28	-2.01485	-1.47111
29148879	chr12:29148879:G:A	2.80119e-27	-5.49089e-10	-1.27404
29148909	chr12:29148909:A:G	3.32962e-28	-2.18748	-1.21633
29148944	chr12:29148944:A:T	9.58624e-28	-2.34634	-4.93028e-10
29150454	chr12:29150454:T:C	2.61491e-27	-5.49089e-10	-1.34285
29150508	chr12:29150508:A:T	4.81565e-28	-1.59185	-1.44294
29151355	chr12:29151355:A:AATGCATACATATTAACACAAAATTCC	2.38392e-27	-5.49089e-10	-1.43534
29151358	chr12:29151358:G:GCATACATATTAACACAAAATTCCATT	3.12337e-27	-5.49089e-10	-1.16517
29151545	chr12:29151545:G:A	4.05648e-27	-0.903767	-4.93028e-10
29151901	chr12:29151901:T:C	2.79392e-27	-5.49089e-10	-1.27664
29152215	chr12:29152215:A:G	1.44148e-27	-1.51527	-0.423144
29152408	chr12:29152408:A:G	2.58758e-28	-2.21561	-1.44033
29152438	chr12:29152438:C:G	2.33993e-27	-5.49089e-10	-1.45396
29152810	chr12:29152810:T:A	2.67048e-28	-2.24591	-1.37849
29152866	chr12:29152866:C:A	2.53577e-28	-2.23574	-1.44043
29153099	chr12:29153099:C:G	6.54552e-27	-5.49089e-10	-0.425302
29153133	chr12:29153133:T:C	5.15694e-27	-5.49089e-10	-0.663739
29153163	chr12:29153163:C:T	2.65967e-28	-2.20473	-1.42373
29153170	chr12:29153170:A:T	5.21882e-25	2.56657	1.38679
29153368	chr12:29153368:A:G	2.22444e-28	-2.29356	-1.51361
29154203	chr12:29154203:G:A	5.037e-27	-5.49089e-10	-0.687273
29154277	chr12:29154277:TTTTCCTAAACTGCAGTCTATGAATTATTA:T	4.12451e-27	-5.49089e-10	-0.887136
29154719	chr12:29154719:T:C	4.87214e-27	-5.49089e-10	-0.720549
29154882	chr12:29154882:A:T	2.75327e-28	-2.21822	-1.37566
29154998	chr12:29154998:G:A	8.68958e-28	-1.5167	-0.927841
29155000	chr12:29155000:A:G	2.54988e-28	-2.22609	-1.44453
29155173	chr12:29155173:C:A	4.89015e-27	-5.49089e-10	-0.716861
29155594	chr12:29155594:A:T	4.80297e-27	-5.49089e-10	-0.734849
29155771	chr12:29155771:A:T	2.2931e-27	-5.49089e-10	-1.47418
29156133	chr12:29156133:G:A	3.079e-27	-5.49089e-10	-1.17948
29156663	chr12:29156663:A:G	3.22666e-27	-5.49089e-10	-1.13264
29156769	chr12:29156769:T:C	8.71637e-28	-1.68594	-0.755522
29156858	chr12:29156858:G:A	3.28141e-28	-2.20316	-1.21523
29156867	chr12:29156867:G:T	2.38286e-27	-5.49089e-10	-1.43578
29157228	chr12:29157228:G:A	8.22242e-28	-1.17329	-1.32651
29157369	chr12:29157369:G:A	6.69687e-28	-1.24808	-1.45694
29157532	chr12:29157532:C:T	2.20631e-27	-5.49089e-10	-1.51276
29157713	chr12:29157713:G:A	2.80991e-27	-5.49089e-10	-1.27093
29157970	chr12:29157970:T:G	2.20596e-27	-5.49089e-10	-1.51292
29158124	chr12:29158124:T:C	4.96619e-27	-5.49089e-10	-0.70143
29158165	chr12:29158165:G:A	3.11158e-27	-5.49089e-10	-1.16895
29158920	chr12:29158920:C:T	3.12726e-27	-5.49089e-10	-1.16393
29159089	chr12:29159089:C:T	2.97915e-27	-5.49089e-10	-1.21244
29159506	chr12:29159506:TGA:T	3.01757e-27	-5.49089e-10	-1.19963
29160023	chr12:29160023:A:C	3.02455e-27	-5.49089e-10	-1.19732
29160120	chr12:29160120:G:C	3.09281e-27	-5.49089e-10	-1.175
29160697	chr12:29160697:G:C	9.63562e-28	-0.908019	-1.43318
29161076	chr12:29161076:A:G	8.99136e-28	-1.6825	-0.727906
29161344	chr12:29161344:G:A	2.49261e-27	-5.49089e-10	-1.39075
29161380	chr12:29161380:T:G	2.39312e-27	-5.49089e-10	-1.43148
29161418	chr12:29161418:A:G	6.19358e-28	-1.55288	-1.23028
29161505	chr12:29161505:A:G	5.60382e-28	-1.52143	-1.36179
29161507	chr12:29161507:A:G	2.4878e-27	-5.49089e-10	-1.39269
29161629	chr12:29161629:C:T	2.72512e-27	-5.49089e-10	-1.30157
29161647	chr12:29161647:T:TG	2.75696e-27	-5.49089e-10	-1.28995
29161776	chr12:29161776:C:T	2.39479e-27	-5.49089e-10	-1.43079
29161936	chr12:29161936:TC:T	2.92623e-27	-5.49089e-10	-1.23037
29162596	chr12:29162596:G:T	2.65539e-27	-5.49089e-10	-1.32749
29162737	chr12:29162737:GACAA:G	4.46785e-27	-5.49089e-10	-0.807175
29162875	chr12:29162875:G:A	3.17943e-28	-2.22943	-1.22054
29162901	chr12:29162901:A:G	4.55904e-27	-5.49089e-10	-0.786971
29162921	chr12:29162921:T:A	8.2035e-28	-1.72016	-0.78195
29163652	chr12:29163652:C:G	3.393e-28	-1.9098	-1.47516
29163920	chr12:29163920:T:C	9.19521e-28	-1.20964	-1.17835
29164199	chr12:29164199:C:T	3.4018e-28	-1.89309	-1.48927
29164486	chr12:29164486:G:A	2.8397e-27	-5.49089e-10	-1.26038
29164497	chr12:29164497:C:T	4.2169e-27	-0.939493	0.0745104
29164755	chr12:29164755:C:T	4.83594e-27	-5.49089e-10	-0.728006
29165053	chr12:29165053:C:T	3.16387e-27	-5.49089e-10	-1.15229
29165085	chr12:29165085:G:A	8.36616e-28	-1.26806	-1.21442
29165567	chr12:29165567:G:A	2.99804e-27	-0.870007	-0.336118
29166011	chr12:29166011:T:C	2.33736e-27	-5.49089e-10	-1.45506
29166481	chr12:29166481:A:G	9.58328e-28	-2.34665	-4.93028e-10
29166605	chr12:29166605:A:T	2.30428e-27	-5.49089e-10	-1.46931
29166706	chr12:29166706:T:C	5.82722e-28	-1.85224	-0.991884
29168152	chr12:29168152:A:G	6.86649e-28	-1.83513	-0.844888
29168162	chr12:29168162:G:A	2.20236e-27	-5.49089e-10	-1.51455
29168333	chr12:29168333:A:G	9.60806e-28	-2.34407	-4.93028e-10
29168498	chr12:29168498:A:G	1.14158e-27	-2.17167	-4.93028e-10
29168678	chr12:29168678:T:C	1.02275e-27	-1.36135	-0.920242
29168866	chr12:29168866:C:A	2.74962e-28	-2.34213	-1.25307
29168919	chr12:29168919:G:A	2.31431e-24	3.28785	2.15493
29169021	chr12:29169021:G:A	3.14754e-28	-1.96496	-1.49509
29169087	chr12:29169087:G:A	2.73373e-27	-5.49089e-10	-1.29841
29169109	chr12:29169109:A:G	2.20638e-27	-1.51273	-4.93028e-10
29169372	chr12:29169372:T:C	2.39292e-27	-5.49089e-10	-1.43157
29169788	chr12:29169788:G:A	2.7566e-27	-5.49089e-10	-1.29008
29169927	chr12:29169927:G:C	2.67083e-27	-5.49089e-10	-1.32169
29170378	chr12:29170378:G:A	2.20133e-27	-5.49089e-10	-1.51502
29171285	chr12:29171285:C:T	2.77325e-27	-5.49089e-10	-1.28406
29171406	chr12:29171406:G:A	2.40871e-27	-5.49089e-10	-1.42499
29171485	chr12:29171485:C:T	4.88409e-27	-0.660266	-0.0578333
29171570	chr12:29171570:C:T	2.20632e-27	-5.49089e-10	-1.51276
29171572	chr12:29171572:G:A	2.81961e-28	-2.28197	-1.2881
29172194	chr12:29172194:C:T	5.38486e-28	-1.82963	-1.09345
29172240	chr12:29172240:C:T	3.13001e-28	-1.95361	-1.51202
29172330	chr12:29172330:C:G	2.20135e-27	-5.49089e-10	-1.51501
29172332	chr12:29172332:G:A	1.54645e-26	1.35245	-0.917987
29172354	chr12:29172354:C:T	2.2119e-27	-5.49089e-10	-1.51023
29172604	chr12:29172604:C:T	2.53487e-23	8.2158	-0.379394
29172666	chr12:29172666:G:A	2.39637e-27	-5.49089e-10	-1.43013
29173413	chr12:29173413:G:A	2.01553e-27	-1.6032	-4.93028e-10
29173580	chr12:29173580:G:T	2.20153e-27	-5.49089e-10	-1.51493
29173825	chr12:29173825:G:A	2.38277e-27	-5.49089e-10	-1.43582
29173997	chr12:29173997:A:T	2.60423e-27	-5.49089e-10	-1.34695
29174097	chr12:29174097:C:T	1.61066e-27	-1.82744	-4.93028e-10
29174853	chr12:29174853:G:A	2.2013e-27	-5.49089e-10	-1.51503
29174900	chr12:29174900:T:C	2.81695e-27	-5.49089e-10	-1.26843
29175287	chr12:29175287:C:T	3.30029e-28	-1.94171	-1.47094
29175607	chr12:29175607:T:G	2.69395e-27	-5.49089e-10	-1.31307
29175695	chr12:29175695:A:G	6.28497e-28	-1.798	-0.970511
29175704	chr12:29175704:G:A	5.29907e-26	1.66603	-4.93028e-10
29176052	chr12:29176052:A:G	8.57388e-28	-1.7271	-0.730847
29176062	chr12:29176062:T:A	5.32573e-27	-5.49089e-10	-0.631534
29176529	chr12:29176529:T:C	3.52215e-27	-5.49089e-10	-1.04501
29176685	chr12:29176685:A:G	1.33539e-27	-2.01486	-4.93028e-10
29176841	chr12:29176841:GAAAA:G	2.89563e-27	-0.933379	-0.307502
29176966	chr12:29176966:A:C	2.92648e-27	-5.49089e-10	-1.23028
29177054	chr12:29177054:T:C	5.3094e-28	-2.29924	-0.637948
29177759	chr12:29177759:G:A	2.36241e-27	-5.49089e-10	-1.4444
29177910	chr12:29177910:A:G	2.30732e-27	-5.49089e-10	-1.468
29178499	chr12:29178499:G:A	2.20814e-27	-5.49089e-10	-1.51193
29178521	chr12:29178521:G:A	8.47765e-28	-1.76736	-0.701878
29178525	chr12:29178525:C:G	2.78935e-27	-5.49089e-10	-1.27827
29178834	chr12:29178834:C:G	3.61033e-27	-5.49089e-10	-1.02028
29179381	chr12:29179381:G:C	1.03053e-27	-1.43607	-0.837944
29179445	chr12:29179445:A:G	2.85036e-27	-5.49089e-10	-1.25664
29179516	chr12:29179516:T:C	4.60761e-27	-5.49089e-10	-0.776374
29179862	chr12:29179862:T:C	7.55605e-28	-1.73296	-0.851364
29179980	chr12:29179980:T:C	3.79033e-27	0.14136	-1.11299
29180103	chr12:29180103:C:A	2.39312e-27	-5.49089e-10	-1.43148
29180511	chr12:29180511:G:C	2.20632e-27	-5.49089e-10	-1.51276
29180945	chr12:29180945:T:G	8.57069e-28	-1.42325	-1.03507
29181030	chr12:29181030:C:T	1.08957e-27	-2.2183	-4.93028e-10
29181195	chr12:29181195:CCT:C	2.20507e-27	-5.49089e-10	-1.51332
29181256	chr12:29181256:G:A	2.20378e-27	-5.49089e-10	-1.51391
29181560	chr12:29181560:A:G	2.92684e-28	-2.26769	-1.26505
29181968	chr12:29181968:C:A	8.26993e-28	-1.35042	-1.14362
29182088	chr12:29182088:A:C	7.41288e-28	-1.14217	-1.46128
29182097	chr12:29182097:A:G	3.02207e-27	-5.49089e-10	-1.19814
29182195	chr12:29182195:A:T	1.13207e-27	-2.18004	-4.93028e-10
29182546	chr12:29182546:T:A	8.07584e-28	-1.43319	-1.0846
29183191	chr12:29183191:C:T	2.20406e-27	-5.49089e-10	-1.51378
29183426	chr12:29183426:C:G	1.14414e-27	-2.16943	-4.93028e-10
29183888	chr12:29183888:G:A	9.75007e-28	-2.32939	-4.93028e-10
29183896	chr12:29183896:A:G	9.71604e-28	-2.33289	-4.93028e-10
29185027	chr12:29185027:G:A	3.68382e-28	-1.85611	-1.44661
29185115	chr12:29185115:A:T	2.2014e-27	-5.49089e-10	-1.51499
29185238	chr12:29185238:A:C	8.64012e-28	-1.40034	-1.04991
29185506	chr12:29185506:A:C	8.01561e-28	-1.45072	-1.07456
29185933	chr12:29185933:T:C	7.35393e-28	-1.75585	-0.85558
29186406	chr12:29186406:T:C	3.64131e-28	-1.84099	-1.47333
29186608	chr12:29186608:A:G	2.20143e-27	-5.49089e-10	-1.51498
29186752	chr12:29186752:TTTA:T	6.26502e-28	-2.03481	-0.73688
29186890	chr12:29186890:G:A	2.20414e-27	-5.49089e-10	-1.51374
29187030	chr12:29187030:C:T	2.70185e-27	-5.49089e-10	-1.31015
29187076	chr12:29187076:C:T	6.64025e-28	-1.20786	-1.50566
29187083	chr12:29187083:C:T	3.12392e-27	-5.49089e-10	-1.165
29187275	chr12:29187275:C:A	2.35844e-27	-5.49089e-10	-1.44608
29187490	chr12:29187490:A:G	2.2722e-27	-5.49089e-10	-1.48334
29188786	chr12:29188786:T:A	3.62049e-28	-1.87364	-1.44642
29188831	chr12:29188831:G:A	7.64435e-28	-1.45052	-1.12218
29189231	chr12:29189231:CATTT:C	2.39462e-27	-5.49089e-10	-1.43086
29189302	chr12:29189302:C:T	3.93602e-23	8.53117	-0.254747
29189663	chr12:29189663:T:C	2.20342e-27	-5.49089e-10	-1.51407
29189879	chr12:29189879:G:A	2.25902e-27	-5.49089e-10	-1.48915
29189937	chr12:29189937:C:T	2.46317e-27	-5.49089e-10	-1.40263
29190020	chr12:29190020:G:A	2.46445e-27	-5.49089e-10	-1.40211
29190043	chr12:29190043:T:C	6.52849e-28	-1.25321	-1.47728
29190188	chr12:29190188:C:A	2.22739e-27	-5.49089e-10	-1.50325
29190191	chr12:29190191:A:G	6.1353e-28	-1.73114	-1.06147
29190278	chr12:29190278:G:C	3.70656e-28	-1.79014	-1.50642
29190346	chr12:29190346:A:G	5.16498e-28	-1.50866	-1.4561
29190379	chr12:29190379:C:T	2.24954e-27	-5.49089e-10	-1.49336
29190470	chr12:29190470:T:A	2.37112e-27	-5.49089e-10	-1.44072
29190759	chr12:29190759:G:A	2.91824e-27	-0.706882	-0.52622
29190791	chr12:29190791:GT:G	2.52354e-27	-0.809338	-0.569084
29191935	chr12:29191935:A:G	4.92775e-28	-1.65137	-1.36041
29191937	chr12:29191937:A:G	2.20417e-27	-5.49089e-10	-1.51373
29192030	chr12:29192030:G:A	2.46354e-27	-5.49089e-10	-1.40248
29192198	chr12:29192198:C:T	7.27071e-28	-1.46475	-1.15806
29192381	chr12:29192381:C:A	5.39065e-28	-1.65895	-1.26305
29192479	chr12:29192479:C:A	5.27477e-28	-1.5807	-1.36303
29192580	chr12:29192580:C:T	5.36124e-28	-1.67052	-1.25695
29192662	chr12:29192662:A:G	4.4499e-28	-2.0911	-1.02269
29192815	chr12:29192815:G:A	2.81738e-27	-5.49089e-10	-1.26827
29192874	chr12:29192874:TCAAAA:T	2.20804e-27	-5.49089e-10	-1.51198
29192947	chr12:29192947:C:T	2.23984e-24	3.90444	1.50563
29193097	chr12:29193097:T:A	9.70325e-28	-2.33421	-4.93028e-10
29193314	chr12:29193314:G:A	3.02355e-27	-5.49089e-10	-1.19765
29193419	chr12:29193419:C:A	3.21444e-27	-0.421402	-0.715029
29193817	chr12:29193817:A:G	3.78265e-27	-5.49089e-10	-0.973657
29193862	chr12:29193862:AC:A	2.34083e-27	-5.49089e-10	-1.45358
29194416	chr12:29194416:T:C	9.77082e-28	-2.32727	-4.93028e-10
29194853	chr12:29194853:G:A	6.27124e-28	-1.62898	-1.14172
29195136	chr12:29195136:T:C	3.15785e-27	-1.15419	-4.93028e-10
29195172	chr12:29195172:G:A	4.60902e-28	-1.64592	-1.43273
29195514	chr12:29195514:G:A	4.2929e-28	-1.63618	-1.51353
29195766	chr12:29195766:A:G	2.29087e-27	-5.49089e-10	-1.47515
29195776	chr12:29195776:A:G	3.16223e-27	-5.49089e-10	-1.15281
29196224	chr12:29196224:T:C	4.30008e-28	-1.94821	-1.19982
29196226	chr12:29196226:G:A	2.39769e-27	-0.812091	-0.617484
29196441	chr12:29196441:T:A	3.05065e-28	-2.25487	-1.23644
29196461	chr12:29196461:A:G	2.23451e-27	-5.49089e-10	-1.50006
29196494	chr12:29196494:A:G	2.20442e-27	-5.49089e-10	-1.51362
29196533	chr12:29196533:G:A	4.33038e-28	-1.95809	-1.18292
29196653	chr12:29196653:C:T	2.24625e-27	-5.49089e-10	-1.49482
29196898	chr12:29196898:G:A	4.49549e-28	-1.92823	-1.17537
29197601	chr12:29197601:A:G	6.34091e-28	-1.58262	-1.17702
29197634	chr12:29197634:A:G	2.3025e-27	-5.49089e-10	-1.47009
29197644	chr12:29197644:A:G	2.20686e-27	-5.49089e-10	-1.51251
29197753	chr12:29197753:G:T	2.8678e-27	-5.49089e-10	-1.25054
29197979	chr12:29197979:A:G	7.64635e-27	-5.49089e-10	-0.269854
29198123	chr12:29198123:A:C	4.76138e-28	-1.91247	-1.13366
29198266	chr12:29198266:T:C	2.95882e-27	-5.49089e-10	-1.21929
29198299	chr12:29198299:G:T	3.01075e-27	-5.49089e-10	-1.20189
29198353	chr12:29198353:G:A	4.59889e-28	-1.94859	-1.13227
29198479	chr12:29198479:G:A	5.15397e-28	-1.64659	-1.32031
29198588	chr12:29198588:T:G	3.87749e-28	-1.74195	-1.50953
29198807	chr12:29198807:G:T	2.20998e-27	-5.49089e-10	-1.5111
29198938	chr12:29198938:G:A	2.2134e-27	-5.49089e-10	-1.50955
29199322	chr12:29199322:G:A	2.57497e-27	-0.750219	-0.608025
29199410	chr12:29199410:C:T	2.93564e-28	-2.2732	-1.25655
29199419	chr12:29199419:GA:G	2.21254e-27	-5.49089e-10	-1.50994
29199517	chr12:29199517:G:A	5.10142e-28	-1.79002	-1.18713
29199526	chr12:29199526:G:A	4.68847e-28	-1.88183	-1.17974
29199836	chr12:29199836:G:A	4.595e-28	-1.90293	-1.17877
29199978	chr12:29199978:T:G	5.10806e-27	-0.673262	-4.93028e-10
29200084	chr12:29200084:CA:C	2.22563e-27	-5.49089e-10	-1.50404
29200230	chr12:29200230:T:C	7.26671e-28	-1.51359	-1.10978
29200411	chr12:29200411:G:A	2.20871e-27	-5.49089e-10	-1.51167
29200646	chr12:29200646:G:A	2.20871e-27	-5.49089e-10	-1.51167
29200767	chr12:29200767:G:A	6.98648e-28	-1.53536	-1.12733
29200804	chr12:29200804:A:G	4.84217e-28	-1.87799	-1.15131
29200970	chr12:29200970:G:C	4.75978e-28	-1.90653	-1.13994
29200995	chr12:29200995:G:T	4.74059e-28	-1.90151	-1.149
29201051	chr12:29201051:G:A	3.61462e-28	-1.8131	-1.50858
29201309	chr12:29201309:T:C	4.72778e-28	-1.9163	-1.13691
29201444	chr12:29201444:T:C	4.62227e-28	-1.9319	-1.14388
29201585	chr12:29201585:A:G	4.98071e-23	8.75245	-0.240626
29201868	chr12:29201868:G:A	4.68013e-28	-1.9182	-1.14515
29202572	chr12:29202572:G:A	4.50532e-28	-1.5864	-1.51501
29202791	chr12:29202791:C:A	4.86152e-28	-1.89916	-1.12616
29202839	chr12:29202839:T:C	2.95646e-27	-5.49089e-10	-1.22009
29203004	chr12:29203004:G:T	2.49182e-27	-5.49089e-10	-1.39107
29203145	chr12:29203145:T:C	4.37384e-28	-1.70659	-1.42443
29203310	chr12:29203310:T:C	4.66752e-28	-1.71686	-1.34918
29203311	chr12:29203311:G:A	4.00247e-28	-1.7888	-1.43096
29203330	chr12:29203330:C:T	2.40574e-27	-0.972453	-0.453773
29203390	chr12:29203390:C:T	2.2058e-27	-5.49089e-10	-1.51299
29203463	chr12:29203463:A:C	4.30065e-28	-1.97163	-1.17627
29203506	chr12:29203506:A:G	2.25144e-27	-5.49089e-10	-1.49251
29203522	chr12:29203522:A:G	1.66137e-27	-1.79644	-4.93028e-10
29203705	chr12:29203705:T:C	6.24408e-28	-1.6261	-1.14894
29203718	chr12:29203718:G:A	2.57569e-27	-5.49089e-10	-1.35796
29203844	chr12:29203844:A:G	2.43688e-27	-5.49089e-10	-1.41337
29203861	chr12:29203861:G:A	2.95278e-28	-2.23992	-1.284
29203872	chr12:29203872:C:T	3.7294e-28	-1.813	-1.47742
29203916	chr12:29203916:C:T	2.48432e-27	-5.49089e-10	-1.39409
29204037	chr12:29204037:G:A	2.46869e-27	-5.49089e-10	-1.4004
29204200	chr12:29204200:T:C	2.64535e-27	-0.744073	-0.587207
29204630	chr12:29204630:A:G	2.38442e-27	-5.49089e-10	-1.43513
29204735	chr12:29204735:G:A	6.7276e-27	-5.49089e-10	-0.397864
29204754	chr12:29204754:A:G	8.60182e-27	-5.49089e-10	-0.152109
29204895	chr12:29204895:T:C	5.20763e-28	-1.53225	-1.42429
29204906	chr12:29204906:C:T	2.0838e-27	-0.883004	-0.686887
29204949	chr12:29204949:A:G	2.28845e-27	-5.49089e-10	-1.47621
29205001	chr12:29205001:A:G	3.98772e-27	0.169916	-1.09078
29205014	chr12:29205014:C:T	2.32082e-27	-5.49089e-10	-1.46216
29205200	chr12:29205200:C:T	5.26809e-28	-1.52003	-1.42497
29205290	chr12:29205290:T:C	2.64328e-27	-5.49089e-10	-1.33206
29205404	chr12:29205404:C:T	4.18183e-28	-1.77413	-1.40179
29205522	chr12:29205522:C:T	1.33445e-27	-0.883574	-1.13199
29205750	chr12:29205750:A:T	1.59451e-26	0.465067	-4.93028e-10
29206065	chr12:29206065:G:A	2.70115e-28	-2.33842	-1.27457
29206331	chr12:29206331:G:A	5.1084e-28	-1.79753	-1.17825
29206411	chr12:29206411:A:G	2.30873e-27	-5.49089e-10	-1.46739
29206737	chr12:29206737:A:G	2.84972e-28	-2.0586	-1.50085
29206745	chr12:29206745:T:G	2.3022e-27	-5.49089e-10	-1.47022
29207956	chr12:29207956:T:C	5.06044e-28	-1.54587	-1.43934
29207983	chr12:29207983:C:T	2.45885e-27	-5.49089e-10	-1.40439
29208088	chr12:29208088:T:A	4.79641e-28	-1.8634	-1.1754
29208148	chr12:29208148:G:T	2.23529e-27	-5.49089e-10	-1.49971
29208368	chr12:29208368:G:C	5.26254e-28	-1.43259	-1.51346
29208604	chr12:29208604:A:T	2.26688e-26	0.816909	-4.93028e-10
29209048	chr12:29209048:T:G	3.09892e-27	-5.49089e-10	-1.17303
29209731	chr12:29209731:A:G	2.24153e-27	-5.49089e-10	-1.49692
29209928	chr12:29209928:A:T	2.43296e-27	-5.49089e-10	-1.41498
29210108	chr12:29210108:GA:G	2.64319e-27	-5.49089e-10	-1.3321
29210571	chr12:29210571:C:T	4.37803e-27	-5.49089e-10	-0.827485
29210631	chr12:29210631:C:T	2.64312e-27	-5.49089e-10	-1.33212
29210661	chr12:29210661:A:T	2.11238e-28	-2.34738	-1.51148
29210787	chr12:29210787:A:T	5.23037e-27	-5.49089e-10	-0.6496
29211381	chr12:29211381:A:G	2.38139e-27	-5.49089e-10	-1.4364
29211874	chr12:29211874:A:G	5.89968e-28	-1.31995	-1.51182
29212402	chr12:29212402:T:C	1.06803e-26	0.0643182	-4.93028e-10
29212603	chr12:29212603:C:G	2.23652e-27	-5.49089e-10	-1.49916
29212628	chr12:29212628:T:C	2.20227e-27	-5.49089e-10	-1.51459
29212757	chr12:29212757:T:G	2.21903e-27	-5.49089e-10	-1.50701
29213294	chr12:29213294:C:A	2.69856e-27	-0.0675087	-1.24386
29213412	chr12:29213412:G:A	2.54279e-27	-5.49089e-10	-1.37082
29213549	chr12:29213549:G:T	2.53865e-27	-5.49089e-10	-1.37245
29213691	chr12:29213691:A:G	2.45038e-27	-5.49089e-10	-1.40784
29213996	chr12:29213996:A:G	9.72087e-28	-2.33239	-4.93028e-10
29214786	chr12:29214786:A:G	2.64328e-27	-5.49089e-10	-1.33206
29214922	chr12:29214922:T:C	2.24808e-27	-0.0350991	-1.45891
29215000	chr12:29215000:T:C	2.20218e-27	-5.49089e-10	-1.51464
29215136	chr12:29215136:T:C	2.80375e-27	-5.49089e-10	-1.27312
29215556	chr12:29215556:G:T	2.20194e-27	-0.159231	-1.35551
29216053	chr12:29216053:A:G	2.33409e-27	-5.49089e-10	-1.45646
29216378	chr12:29216378:T:C	5.18366e-27	-5.49089e-10	-0.658571
29216410	chr12:29216410:G:C	8.7439e-27	0.596112	-0.731838
29216690	chr12:29216690:T:G	2.44995e-27	-5.49089e-10	-1.40802
29216938	chr12:29216938:C:T	1.5941e-21	11.7824	0.195382
29217212	chr12:29217212:T:A	2.47791e-26	0.905918	-4.93028e-10
29217267	chr12:29217267:T:C	1.00899e-27	-1.47675	-0.818383
29217460	chr12:29217460:T:C	4.31584e-28	-2.10804	-1.03633
29217464	chr12:29217464:G:A	7.78382e-28	-2.00165	-0.552968
29217534	chr12:29217534:G:T	8.00648e-27	1.1684	-1.39223
29217675	chr12:29217675:G:A	2.50788e-28	-2.28998	-1.39725
29217899	chr12:29217899:A:G	2.41016e-27	-0.895171	-0.52922
29218069	chr12:29218069:T:C	2.20131e-27	-5.49089e-10	-1.51503
29218186	chr12:29218186:C:A	3.84843e-28	-2.03111	-1.22789
29218223	chr12:29218223:A:G	1.11486e-27	-1.13065	-1.0647
29218290	chr12:29218290:T:C	7.02747e-25	5.7216	-1.47068
29218472	chr12:29218472:G:T	4.73331e-27	-5.49089e-10	-0.749459
29218522	chr12:29218522:C:CA	3.48219e-26	1.24616	-4.93028e-10
29218580	chr12:29218580:A:C	3.39812e-26	1.22172	-4.93028e-10
29218645	chr12:29218645:A:T	4.5135e-18	20.1428	-0.216555
29218718	chr12:29218718:CA:C	4.3506e-28	-1.98072	-1.15564
29218794	chr12:29218794:C:T	1.74936e-27	-0.376532	-1.3683
29219085	chr12:29219085:T:C	1.14054e-27	-1.53686	-0.635723
29219205	chr12:29219205:A:T	5.66136e-26	1.73217	-4.93028e-10
29219301	chr12:29219301:A:G	9.73385e-28	-2.33106	-4.93028e-10
29219624	chr12:29219624:A:G	7.71703e-28	-2.31696	-0.246278
29219675	chr12:29219675:C:T	1.56573e-20	13.8097	0.452633
29219696	chr12:29219696:G:T	1.72434e-20	13.343	1.01586
29220694	chr12:29220694:T:A	1.40457e-18	19.8073	-1.0484
29220734	chr12:29220734:C:G	2.50768e-27	-0.0107388	-1.37398
29220966	chr12:29220966:G:A	1.20748e-18	19.6123	-1.0046
29220970	chr12:29220970:G:A	4.00041e-28	-2.04107	-1.1792
29221040	chr12:29221040:T:C	1.96853e-26	-5.49089e-10	0.675789
29221147	chr12:29221147:A:T	3.98508e-28	-2.0764	-1.14771
29221194	chr12:29221194:A:G	2.33455e-27	0.00326509	-1.45953
29221757	chr12:29221757:T:G	4.13884e-27	-5.49089e-10	-0.883668
29221775	chr12:29221775:T:C	3.82959e-28	-2.05597	-1.20794
29221920	chr12:29221920:C:T	2.95811e-21	11.5386	1.05742
29222117	chr12:29222117:A:G	2.69607e-26	0.0950514	0.895245
29222884	chr12:29222884:A:G	3.25424e-27	-5.49089e-10	-1.12413
29222936	chr12:29222936:T:C	3.95704e-27	-5.49089e-10	-0.928587
29223130	chr12:29223130:A:G	6.51601e-27	-0.321488	-0.108332
29223309	chr12:29223309:T:C	6.43689e-27	-0.434154	-0.0078835
29223500	chr12:29223500:C:A	6.65615e-28	-2.16756	-0.543568
29224146	chr12:29224146:G:T	2.31474e-27	-5.49089e-10	-1.46479
29224374	chr12:29224374:G:A	2.87733e-27	-5.49089e-10	-1.24722
29224499	chr12:29224499:C:T	2.20133e-27	-5.49089e-10	-1.51502
29224615	chr12:29224615:C:T	4.02819e-18	19.1671	0.645399
29224621	chr12:29224621:T:G	2.46769e-18	18.8594	0.463076
29224656	chr12:29224656:G:A	2.42731e-27	-1.04052	-0.376786
29224758	chr12:29224758:G:A	2.20149e-27	-5.49089e-10	-1.51495
29225164	chr12:29225164:A:G	3.51199e-27	-1.0479	-4.93028e-10
29225523	chr12:29225523:A:G	1.25266e-27	-1.86956	-0.209254
29226116	chr12:29226116:C:T	2.21231e-27	-5.49089e-10	-1.51004
29227205	chr12:29227205:A:G	4.05236e-20	12.1861	3.02724
29227255	chr12:29227255:C:T	1.76034e-21	11.4469	0.630078
29227259	chr12:29227259:C:T	2.21533e-27	-5.49089e-10	-1.50868
29227294	chr12:29227294:A:G	1.69586e-21	11.4558	0.583859
29227513	chr12:29227513:A:G	2.20816e-27	-5.49089e-10	-1.51192
29227567	chr12:29227567:G:T	1.2785e-27	-1.87713	-0.181269
29227712	chr12:29227712:G:A	2.28667e-27	-5.49089e-10	-1.47698
29228058	chr12:29228058:C:A	1.29056e-27	-0.726782	-1.32222
29228721	chr12:29228721:G:A	2.23147e-27	-5.49089e-10	-1.50142
29228967	chr12:29228967:C:A	7.69049e-22	11.0162	0.232642
29229039	chr12:29229039:C:G	7.81883e-22	11.04	0.225383
29229097	chr12:29229097:G:A	3.14317e-20	12.0239	2.93531
29229741	chr12:29229741:A:G	1.49105e-21	11.3661	0.544832
29229892	chr12:29229892:G:A	3.74786e-27	-5.49089e-10	-0.982898
29230192	chr12:29230192:G:A	1.57221e-26	-5.49089e-10	0.450984
29230439	chr12:29230439:C:T	1.21448e-27	-1.99388	-0.115883
29230477	chr12:29230477:C:T	1.14072e-27	-1.99942	-0.173004
29230612	chr12:29230612:A:T	1.1005e-27	-2.01563	-0.192689
29231497	chr12:29231497:C:T	9.72238e-28	-2.33224	-4.93028e-10
29231555	chr12:29231555:G:C	5.49515e-27	-5.49089e-10	-0.600217
29231701	chr12:29231701:C:T	6.11546e-27	-0.293377	-0.199886
29231765	chr12:29231765:A:T	1.14988e-20	12.4621	1.4916
29232535	chr12:29232535:C:T	1.20353e-27	-1.99763	-0.1212
29232771	chr12:29232771:A:G	2.26797e-27	-5.49089e-10	-1.4852
29232813	chr12:29232813:G:A	3.87403e-26	1.3528	-4.93028e-10
29232945	chr12:29232945:A:G	4.69953e-27	-5.49089e-10	-0.75662
29233013	chr12:29233013:C:A	3.70899e-27	-0.468804	-0.524519
29233329	chr12:29233329:G:A	3.87123e-27	-0.617639	-0.332873
29233363	chr12:29233363:T:C	8.16872e-22	11.0293	0.279886
29233762	chr12:29233762:A:G	4.37539e-27	-0.541404	-0.286684
29234213	chr12:29234213:T:C	2.48134e-27	-5.49089e-10	-1.39528
29234522	chr12:29234522:A:C	1.91677e-27	-1.55724	-0.0962046
29234606	chr12:29234606:A:C	1.81674e-27	-1.55846	-0.148578
29234679	chr12:29234679:T:C	1.82764e-27	-1.57825	-0.122811
29234776	chr12:29234776:A:C	1.85414e-27	-1.55869	-0.127979
29235019	chr12:29235019:T:C	2.20147e-27	-5.49089e-10	-1.51496
29235058	chr12:29235058:A:G	2.19103e-28	-2.33577	-1.48653
29235177	chr12:29235177:G:A	2.40591e-21	11.8705	0.518873
29235229	chr12:29235229:C:A	2.25612e-27	-0.187779	-1.30266
29235442	chr12:29235442:C:A	1.5765e-27	-1.69057	-0.158307
29235547	chr12:29235547:G:A	1.79767e-27	-1.64558	-0.0720104
29235637	chr12:29235637:T:C	6.14123e-27	0.768894	-1.25795
29235839	chr12:29235839:A:G	5.7738e-21	13.0568	0.207918
29236198	chr12:29236198:A:G	8.76467e-26	3.37603	-1.20679
29236327	chr12:29236327:A:G	3.51916e-27	-5.49089e-10	-1.04586
29236358	chr12:29236358:G:A	6.75172e-27	-5.49089e-10	-0.394286
29236521	chr12:29236521:G:T	5.98085e-27	-5.49089e-10	-0.515521
29237130	chr12:29237130:C:T	2.23377e-27	-5.49089e-10	-1.50039
29237178	chr12:29237178:G:A	2.22438e-27	-5.49089e-10	-1.5046
29237391	chr12:29237391:A:T	2.20908e-27	-5.49089e-10	-1.51151
29237573	chr12:29237573:C:T	2.22822e-27	-5.49089e-10	-1.50288
29237824	chr12:29237824:C:G	5.39972e-27	-5.49089e-10	-0.617737
29237924	chr12:29237924:G:A	5.00708e-25	5.08879	-1.17685
29238532	chr12:29238532:C:T	7.36199e-27	-5.49089e-10	-0.307753
29238589	chr12:29238589:T:A	5.68674e-26	3.02669	-1.29006
29239070	chr12:29239070:G:C	6.22468e-18	13.7725	6.47518
29239352	chr12:29239352:T:C	6.52712e-27	-5.49089e-10	-0.428118
29239580	chr12:29239580:G:A	9.8692e-27	0.775415	-0.790078
29240169	chr12:29240169:G:A	1.08715e-10	34.8027	2.12071
29240420	chr12:29240420:G:A	2.24177e-27	-5.49089e-10	-1.49682
29240802	chr12:29240802:T:TA	2.4728e-13	26.957	3.8805
29241258	chr12:29241258:T:C	1.00096e-17	14.3268	6.39589
29241487	chr12:29241487:G:T	5.24133e-19	13.3456	4.42753
29241652	chr12:29241652:C:T	7.99888e-26	3.59266	-1.51486
29241669	chr12:29241669:C:A	3.96191e-25	4.93455	-1.25673
29242248	chr12:29242248:G:C	1.20375e-09	33.6951	5.63283
29242262	chr12:29242262:A:G	3.82575e-25	4.59605	-0.95321
29242276	chr12:29242276:A:C	4.91643e-27	-5.49089e-10	-0.7115
29242718	chr12:29242718:A:G	2.36692e-27	-5.49089e-10	-1.44249
29242746	chr12:29242746:G:T	1.39993e-14	25.5744	2.39153
29242877	chr12:29242877:A:T	4.96467e-27	-5.49089e-10	-0.701737
29242948	chr12:29242948:A:G	4.98015e-27	-5.49089e-10	-0.698624
29243072	chr12:29243072:G:A	6.98123e-20	13.1639	2.59336
29243849	chr12:29243849:TA:T	2.20175e-27	-5.49089e-10	-1.51483
29243885	chr12:29243885:G:A	1.80874e-27	-1.98375	0.272294
29243902	chr12:29243902:G:C	1.82682e-27	-1.95974	0.258235
29244067	chr12:29244067:G:A	1.60158e-26	1.87251	-1.40302
29245279	chr12:29245279:C:T	5.80576e-27	-5.49089e-10	-0.545233
29245722	chr12:29245722:A:G	1.20453e-09	33.5231	5.8054
29246282	chr12:29246282:C:T	6.57065e-26	-5.49089e-10	1.88112
29246303	chr12:29246303:A:G	2.20177e-27	-5.49089e-10	-1.51482
29246432	chr12:29246432:T:C	2.2031e-27	-5.49089e-10	-1.51422
29246437	chr12:29246437:ATTC:A	2.61083e-26	0.95817	-4.93028e-10
29246515	chr12:29246515:A:G	5.49869e-10	33.1125	5.43189
29246592	chr12:29246592:A:G	1.52482e-19	12.8943	3.64416
29246925	chr12:29246925:T:TA	4.13022e-10	32.8263	5.43192
29247552	chr12:29247552:G:A	3.38311e-15	24.4223	2.12345
29247610	chr12:29247610:T:C	7.88266e-27	-5.49089e-10	-0.239417
29248367	chr12:29248367:A:G	3.49588e-20	12.5525	2.51306
29248386	chr12:29248386:G:A	1.81538e-27	-1.70779	-4.93028e-10
29248452	chr12:29248452:G:A	2.2057e-27	-5.49089e-10	-1.51304
29248573	chr12:29248573:A:G	1.85316e-19	12.9955	3.73798
29248788	chr12:29248788:A:C	2.23384e-27	-5.49089e-10	-1.50036
29249016	chr12:29249016:G:T	6.20018e-10	33.0704	5.59406
29249189	chr12:29249189:A:G	2.50277e-27	-5.49089e-10	-1.38668
29249209	chr12:29249209:A:C	2.23379e-25	4.0121	-0.907312
29249267	chr12:29249267:G:A	2.2057e-27	-5.49089e-10	-1.51304
29249320	chr12:29249320:G:A	2.23282e-25	4.03879	-0.934434
29249380	chr12:29249380:A:G	8.31107e-10	33.3639	5.59357
29249393	chr12:29249393:G:A	2.06879e-19	13.1123	3.7313
29249887	chr12:29249887:A:G	2.23625e-25	3.98209	-0.876202
29249967	chr12:29249967:A:T	2.22912e-27	-5.49089e-10	-1.50248
29250151	chr12:29250151:CA:C	5.69182e-10	33.0618	5.51711
29250203	chr12:29250203:GTC:G	5.63448e-10	33.1043	5.46446
29250341	chr12:29250341:A:G	2.23966e-27	-5.49089e-10	-1.49776
29250672	chr12:29250672:A:G	4.43547e-27	-5.49089e-10	-0.81445
29250828	chr12:29250828:C:A	1.60515e-25	-5.49089e-10	2.77431
29251303	chr12:29251303:C:T	1.17088e-27	-2.14633	-4.93028e-10
29251414	chr12:29251414:G:A	1.52127e-27	-2.00379	0.119256
29251469	chr12:29251469:T:C	8.77348e-27	-5.49089e-10	-0.13235
29251491	chr12:29251491:G:T	2.01987e-12	31.6933	1.24438
29251978	chr12:29251978:A:G	1.18989e-25	-5.49089e-10	2.47495
29252046	chr12:29252046:G:C	1.51591e-27	-1.99633	0.108268
29252128	chr12:29252128:G:A	2.20649e-27	-5.49089e-10	-1.51268
29252215	chr12:29252215:T:C	4.28856e-09	32.678	7.9204
29252677	chr12:29252677:G:A	1.44968e-26	-5.49089e-10	0.369844
29252691	chr12:29252691:C:T	2.46467e-19	12.3581	4.66055
29252992	chr12:29252992:C:T	2.38103e-25	4.03298	-0.864357
29253144	chr12:29253144:G:A	5.50376e-14	25.215	4.11994
29253555	chr12:29253555:G:T	3.04849e-09	32.3726	7.88445
29253828	chr12:29253828:G:C	2.65129e-18	12.8834	6.51083
29254305	chr12:29254305:GAAAT:G	1.76671e-26	1.95079	-1.38317
29254359	chr12:29254359:T:A	3.80808e-27	-0.966957	-4.93028e-10
29254470	chr12:29254470:G:T	1.15896e-27	-2.15656	-4.93028e-10
29254657	chr12:29254657:A:G	5.36691e-27	-5.49089e-10	-0.62383
29255006	chr12:29255006:G:C	1.76325e-18	12.7712	6.21511
29255074	chr12:29255074:C:G	2.43367e-20	12.2338	2.46958
29255301	chr12:29255301:C:T	2.22469e-27	-5.49089e-10	-1.50447
29255447	chr12:29255447:G:A	2.39624e-12	31.731	1.37762
29255759	chr12:29255759:G:A	1.97186e-09	33.4398	6.38163
29255839	chr12:29255839:T:G	7.85868e-27	0.743819	-0.986284
29255847	chr12:29255847:C:T	7.14019e-12	32.2085	1.99193
29255924	chr12:29255924:C:T	2.75263e-27	-5.49089e-10	-1.29153
29255925	chr12:29255925:G:A	1.80383e-16	23.3718	0.24248
29255961	chr12:29255961:C:T	2.53146e-25	4.67044	-1.44055
29256134	chr12:29256134:A:G	2.54902e-25	4.67201	-1.43522
29256425	chr12:29256425:C:T	2.24729e-27	-5.49089e-10	-1.49436
29256652	chr12:29256652:C:T	2.34239e-27	-5.49089e-10	-1.45291
29256701	chr12:29256701:C:T	7.14881e-12	32.2078	1.99384
29256734	chr12:29256734:G:A	2.1996e-09	33.5641	6.36659
29256803	chr12:29256803:G:T	5.85675e-27	-5.49089e-10	-0.536488
29256966	chr12:29256966:A:T	2.57882e-25	4.69363	-1.44521
29256968	chr12:29256968:C:T	2.32658e-27	-5.49089e-10	-1.45968
29256969	chr12:29256969:G:A	2.19473e-25	4.56917	-1.48202
29257038	chr12:29257038:C:T	1.05093e-26	-5.49089e-10	0.0481739
29257066	chr12:29257066:A:C	1.00565e-18	12.262	6.16277
29257368	chr12:29257368:T:C	2.20513e-27	-5.49089e-10	-1.5133
29257373	chr12:29257373:C:A	2.60107e-27	-5.49089e-10	-1.34816
29257458	chr12:29257458:T:C	1.6881e-27	-1.78048	-4.93028e-10
29257462	chr12:29257462:C:T	2.26793e-27	-5.49089e-10	-1.48522
29257466	chr12:29257466:C:T	7.55053e-25	5.3085	-0.985798
29257521	chr12:29257521:C:T	2.33084e-27	-5.49089e-10	-1.45785
29257545	chr12:29257545:C:T	2.20632e-27	-5.49089e-10	-1.51276
29257626	chr12:29257626:C:T	8.17366e-19	12.0955	6.12202
29257761	chr12:29257761:G:A	2.26159e-27	-5.49089e-10	-1.48801
29257838	chr12:29257838:G:A	1.70242e-27	-1.99462	0.222582
29257840	chr12:29257840:G:A	2.38999e-25	4.62017	-1.44779
29257901	chr12:29257901:C:T	6.0437e-26	3.17626	-1.37874
29257920	chr12:29257920:C:T	2.598e-25	4.6933	-1.43747
29258015	chr12:29258015:A:G	1.5718e-27	-2.01703	0.165166
29258268	chr12:29258268:T:C	6.39424e-26	3.24966	-1.39576
29258310	chr12:29258310:G:A	2.20416e-27	-5.49089e-10	-1.51374
29258765	chr12:29258765:C:T	2.33999e-09	33.5441	6.44848
29258881	chr12:29258881:A:G	1.02317e-18	12.2277	6.21437
29259148	chr12:29259148:A:T	8.72302e-27	-5.49089e-10	-0.138118
29259303	chr12:29259303:T:C	4.95809e-27	-5.49089e-10	-0.703061
29259367	chr12:29259367:C:G	3.93679e-27	-0.933718	-4.93028e-10
29259615	chr12:29259615:C:G	2.28663e-27	-5.49089e-10	-1.477
29259743	chr12:29259743:A:G	9.47262e-19	12.3109	6.05408
29259817	chr12:29259817:A:G	1.50112e-27	-2.05068	0.152801
29259833	chr12:29259833:C:T	2.2541e-27	-5.49089e-10	-1.49133
29259843	chr12:29259843:T:A	2.68224e-25	4.72414	-1.4364
29260314	chr12:29260314:C:T	1.75023e-26	0.558247	-4.93028e-10
29260371	chr12:29260371:A:T	1.42045e-25	2.65206	-4.93028e-10
29260537	chr12:29260537:G:A	2.60576e-27	-5.49089e-10	-1.34636
29260541	chr12:29260541:T:C	7.61839e-25	5.31785	-0.986202
29260560	chr12:29260560:G:A	7.82633e-20	12.187	3.68452
29260617	chr12:29260617:A:G	2.24164e-27	-5.49089e-10	-1.49688
29260900	chr12:29260900:C:A	2.20449e-27	-5.49089e-10	-1.51358
29261084	chr12:29261084:A:G	2.71873e-27	-5.49089e-10	-1.30392
29261221	chr12:29261221:T:A	2.65226e-25	4.7122	-1.4357
29261278	chr12:29261278:G:A	2.28886e-09	33.5974	6.37314
29261299	chr12:29261299:G:A	1.15797e-11	32.6681	2.01586
29261424	chr12:29261424:C:A	6.03439e-26	3.14077	-1.34479
29261584	chr12:29261584:A:G	5.30525e-27	-5.49089e-10	-0.635386
29261954	chr12:29261954:T:C	3.37541e-27	-5.49089e-10	-1.08756
29262347	chr12:29262347:A:T	3.61885e-12	32.2239	1.29699
29262499	chr12:29262499:G:A	8.63165e-27	-5.49089e-10	-0.148647
29262561	chr12:29262561:C:T	2.25838e-27	-5.49089e-10	-1.48943
29262863	chr12:29262863:G:A	1.03819e-19	11.8332	4.32087
29262996	chr12:29262996:C:T	2.50183e-25	4.6604	-1.44229
29263133	chr12:29263133:G:GC	4.39754e-27	-5.49089e-10	-0.823037
29263297	chr12:29263297:A:G	1.03052e-18	12.2104	6.23889
29263481	chr12:29263481:G:A	3.71221e-26	-5.49089e-10	1.31013
29263708	chr12:29263708:T:C	1.53118e-27	-2.02261	0.144569
29264148	chr12:29264148:G:A	1.31015e-25	-5.49089e-10	2.57123
29264237	chr12:29264237:G:A	7.42017e-19	12.2092	5.91156
29264384	chr12:29264384:G:A	1.016e-26	-5.49089e-10	0.0143768
29264495	chr12:29264495:C:T	2.616e-25	4.68189	-1.41915
29264843	chr12:29264843:G:A	1.14865e-19	11.8828	4.37242
29264919	chr12:29264919:C:T	2.20686e-27	-5.49089e-10	-1.51251
29265342	chr12:29265342:G:A	4.17846e-27	-0.87414	-4.93028e-10
29265408	chr12:29265408:C:T	5.96944e-27	-5.49089e-10	-0.51743
29265457	chr12:29265457:G:A	6.90188e-26	1.9303	-4.93028e-10
29265660	chr12:29265660:C:G	6.90839e-25	-5.49089e-10	4.23382
29265969	chr12:29265969:T:C	1.22286e-20	11.6152	2.39996
29266150	chr12:29266150:C:A	2.87095e-27	-5.49089e-10	-1.24944
29266228	chr12:29266228:A:T	1.05425e-18	12.2424	6.22965
29266527	chr12:29266527:G:A	7.91853e-13	31.3118	0.689477
29267121	chr12:29267121:T:G	1.20941e-11	32.7363	1.99115
29267152	chr12:29267152:T:C	2.50472e-25	4.65788	-1.43861
29267323	chr12:29267323:G:A	8.24277e-27	-5.49089e-10	-0.194746
29267427	chr12:29267427:CTG:C	8.24045e-27	-5.49089e-10	-0.195028
29267465	chr12:29267465:C:T	1.97613e-09	33.4637	6.35989
29267675	chr12:29267675:A:T	2.54718e-09	33.7097	6.3677
29267895	chr12:29267895:A:G	5.56116e-27	-5.49089e-10	-0.588276
29268413	chr12:29268413:A:G	1.00461e-11	32.4878	2.05406
29268801	chr12:29268801:C:T	2.21173e-27	-5.49089e-10	-1.51031
29268833	chr12:29268833:A:T	2.26813e-27	-5.49089e-10	-1.48513
29269026	chr12:29269026:T:C	2.20132e-27	-5.49089e-10	-1.51502
29269262	chr12:29269262:G:A	2.20686e-27	-5.49089e-10	-1.51251
29269416	chr12:29269416:A:G	2.75999e-25	4.74405	-1.42774
29269725	chr12:29269725:G:A	2.36758e-25	4.59065	-1.42769
29269829	chr12:29269829:A:T	5.99461e-25	5.53128	-1.43934
29269831	chr12:29269831:A:G	1.02715e-11	32.4923	2.07176
29270119	chr12:29270119:C:G	2.66619e-25	4.71584	-1.4341
29270282	chr12:29270282:C:T	2.22029e-27	-5.49089e-10	-1.50645
29270650	chr12:29270650:A:G	1.3475e-11	32.8316	2.00389
29271046	chr12:29271046:G:A	1.32836e-27	-2.10408	0.0839443
29271202	chr12:29271202:A:G	9.06948e-25	5.48346	-0.977462
29271275	chr12:29271275:T:C	2.95745e-27	-5.49089e-10	-1.21975
29271722	chr12:29271722:G:A	2.26335e-27	-5.49089e-10	-1.48724
29272188	chr12:29272188:G:T	1.63203e-27	-2.0868	0.272538
29272237	chr12:29272237:T:C	3.19502e-27	-5.49089e-10	-1.14249
29272251	chr12:29272251:G:A	2.26365e-27	-5.49089e-10	-1.4871
29272278	chr12:29272278:T:C	1.27224e-11	33.0041	1.77394
29272356	chr12:29272356:G:C	6.03614e-25	5.08532	-0.986466
29273072	chr12:29273072:T:C	3.00096e-15	24.5303	1.89556
29273171	chr12:29273171:A:G	1.51111e-27	-2.16839	0.277154
29273194	chr12:29273194:A:T	5.43647e-27	-5.49089e-10	-0.610953
29273454	chr12:29273454:C:T	1.68487e-13	30.0671	0.386718
29273598	chr12:29273598:A:C	2.22225e-27	-5.49089e-10	-1.50556
29273699	chr12:29273699:A:G	4.86233e-26	2.98105	-1.40103
29273760	chr12:29273760:T:C	8.03929e-15	24.9052	2.5061
29274507	chr12:29274507:T:C	4.30952e-27	-5.49089e-10	-0.843256
29274534	chr12:29274534:C:T	4.16218e-09	34.4887	6.07977
29274829	chr12:29274829:GC:G	1.68707e-27	-1.22693	-0.554163
29274850	chr12:29274850:C:T	9.08414e-19	13.5284	4.79477
29274929	chr12:29274929:G:A	1.83842e-27	-2.25796	0.562782
29275026	chr12:29275026:A:G	4.52972e-26	-5.49089e-10	1.50916
29275074	chr12:29275074:C:T	2.34936e-27	-1.11483	-0.335114
29275151	chr12:29275151:G:C	1.14408e-27	-2.31827	0.148783
29275217	chr12:29275217:G:A	2.26693e-27	-5.49089e-10	-1.48566
29275242	chr12:29275242:A:G	5.79076e-08	36.8236	6.37766
29275442	chr12:29275442:C:T	1.65039e-27	-1.33756	-0.465507
29275489	chr12:29275489:G:T	1.99089e-27	-1.25221	-0.363291
29276018	chr12:29276018:G:T	2.20822e-27	-5.49089e-10	-1.5119
29276167	chr12:29276167:C:T	2.203e-27	-5.49089e-10	-1.51426
29276457	chr12:29276457:T:G	5.57784e-27	-5.49089e-10	-0.585281
29276797	chr12:29276797:A:C	2.42011e-27	-5.49089e-10	-1.42027
29277172	chr12:29277172:T:A	2.68338e-27	-1.31701	-4.93028e-10
29277213	chr12:29277213:T:C	2.37473e-11	33.3912	2.01096
29277291	chr12:29277291:T:C	8.19996e-27	-5.49089e-10	-0.199954
29277302	chr12:29277302:C:A	3.6326e-14	26.2152	2.70432
29277358	chr12:29277358:C:T	1.1057e-27	-2.20361	-4.93028e-10
29277746	chr12:29277746:A:T	5.48659e-27	-5.49089e-10	-0.601775
29277961	chr12:29277961:G:T	3.87124e-25	5.04353	-1.38887
29278321	chr12:29278321:C:A	5.14687e-22	10.6839	0.163371
29278432	chr12:29278432:C:T	1.28808e-18	14.1047	4.56761
29278843	chr12:29278843:A:G	6.17753e-27	-5.49089e-10	-0.483164
29278869	chr12:29278869:C:T	7.13416e-27	-0.339188	-4.93028e-10
29279548	chr12:29279548:C:T	1.76321e-27	-1.32779	-0.409156
29279619	chr12:29279619:C:G	4.00848e-27	-0.915671	-4.93028e-10
29279979	chr12:29279979:G:C	1.22332e-18	14.0462	4.57455
29280171	chr12:29280171:T:C	2.21224e-27	-5.49089e-10	-1.51008
29281214	chr12:29281214:A:G	4.24575e-08	36.7168	6.17416
29281238	chr12:29281238:TCAAA:T	2.20212e-27	-5.49089e-10	-1.51466
29281401	chr12:29281401:G:T	2.20871e-27	-5.49089e-10	-1.51167
29281717	chr12:29281717:T:C	6.03741e-08	36.9367	6.30632
29281786	chr12:29281786:T:A	1.82958e-27	-1.32048	-0.379518
29281847	chr12:29281847:G:A	1.88064e-26	0.630116	-4.93028e-10
29282065	chr12:29282065:G:C	1.66463e-27	-2.21144	0.416959
29282400	chr12:29282400:C:G	5.31489e-25	4.87945	-0.907854
29282547	chr12:29282547:G:A	0.350031	51.4177	7.39825
29282572	chr12:29282572:T:TA	0.387093	51.4042	7.51242
29282682	chr12:29282682:T:C	4.9096e-14	26.3888	2.83194
29282951	chr12:29282951:G:A	1.00163e-26	-5.49089e-10	0.00013161
29282992	chr12:29282992:TC:T	2.20131e-27	-5.49089e-10	-1.51503
29283334	chr12:29283334:A:C	2.21004e-27	-5.49089e-10	-1.51107
29283600	chr12:29283600:TTGAC:T	4.56392e-26	1.52835	-0.0116628
29283651	chr12:29283651:A:T	4.24109e-13	26.7841	4.59286
29283699	chr12:29283699:A:T	2.21471e-27	-5.49089e-10	-1.50896
29283763	chr12:29283763:G:A	1.56992e-26	0.449524	-4.93028e-10
29283810	chr12:29283810:A:C	1.6999e-27	-2.23019	0.456674
29283845	chr12:29283845:A:C	6.46503e-27	-5.49089e-10	-0.437675
29283963	chr12:29283963:A:G	7.51023e-27	-0.287816	-4.93028e-10
29284120	chr12:29284120:G:C	1.0832e-11	33.2222	1.39502
29284284	chr12:29284284:T:C	0.262876	51.022	7.5076
29284295	chr12:29284295:G:C	2.32254e-27	-5.49089e-10	-1.46142
29284518	chr12:29284518:G:A	8.65782e-27	-5.49089e-10	-0.14562
29284927	chr12:29284927:C:T	2.20164e-27	-5.49089e-10	-1.51488
29284928	chr12:29284928:A:G	4.20701e-28	-2.25443	-0.91549
29284935	chr12:29284935:G:A	2.21094e-27	-5.49089e-10	-1.51067
29284939	chr12:29284939:T:G	6.38654e-27	-0.449891	-4.93028e-10
29284943	chr12:29284943:G:A	6.31321e-27	-5.49089e-10	-0.461438
29284958	chr12:29284958:T:C	2.29148e-27	-0.888739	-0.586148
29284962	chr12:29284962:C:T	6.90061e-27	0.95022	-1.32269
29285089	chr12:29285089:C:T	6.23985e-27	-5.49089e-10	-0.473127
29285747	chr12:29285747:C:T	2.20129e-27	-5.49089e-10	-1.51504
29285769	chr12:29285769:A:AT	2.21876e-27	-5.49089e-10	-1.50713
29285864	chr12:29285864:A:G	7.38278e-27	-0.304932	-4.93028e-10
29286039	chr12:29286039:G:A	2.41787e-27	-5.49089e-10	-1.4212
29286192	chr12:29286192:C:T	2.25006e-27	-5.49089e-10	-1.49313
29286286	chr12:29286286:T:C	2.23126e-27	-5.49089e-10	-1.50151
29286560	chr12:29286560:C:T	4.49395e-26	1.50124	-4.93028e-10
29286655	chr12:29286655:C:A	4.22495e-14	26.2541	2.81642
29286833	chr12:29286833:T:C	5.65339e-27	-5.49089e-10	-0.571828
29287150	chr12:29287150:G:T	3.02947e-11	33.4858	2.15983
29287179	chr12:29287179:A:C	4.81473e-26	1.57018	-4.93028e-10
29287303	chr12:29287303:C:T	1.07661e-20	14.4829	-0.595091
29287563	chr12:29287563:A:G	2.46883e-27	-5.49089e-10	-1.40034
29287772	chr12:29287772:C:T	4.0792e-25	5.09396	-1.38697
29288878	chr12:29288878:C:G	2.20149e-27	-5.49089e-10	-1.51495
29289188	chr12:29289188:AC:A	2.20177e-27	-5.49089e-10	-1.51482
29289205	chr12:29289205:T:A	3.98374e-14	26.1412	2.87058
29289267	chr12:29289267:G:A	6.2488e-27	-5.49089e-10	-0.471693
29289296	chr12:29289296:C:T	1.28616e-09	38.4033	0.990826
29289390	chr12:29289390:C:T	2.20131e-27	-5.49089e-10	-1.51503
29289399	chr12:29289399:A:T	4.58044e-25	5.21075	-1.38787
29289438	chr12:29289438:C:T	2.21456e-27	-5.49089e-10	-1.50903
29289477	chr12:29289477:C:T	2.34398e-27	-5.49089e-10	-1.45223
29289965	chr12:29289965:C:T	2.21525e-27	-5.49089e-10	-1.50872
29290072	chr12:29290072:C:A	6.16189e-27	-5.49089e-10	-0.485699
29290095	chr12:29290095:T:C	5.53955e-27	-5.49089e-10	-0.592169
29290263	chr12:29290263:T:C	7.8928e-21	14.1941	-0.616673
29290266	chr12:29290266:C:T	4.29243e-26	1.45535	-4.93028e-10
29290806	chr12:29290806:A:G	8.12249e-27	-0.209446	-4.93028e-10
29291070	chr12:29291070:A:T	2.24008e-27	-5.49089e-10	-1.49757
29291087	chr12:29291087:A:G	2.62712e-20	14.8704	-0.0904696
29291295	chr12:29291295:T:C	5.65353e-27	-5.49089e-10	-0.571803
29291351	chr12:29291351:G:A	2.63356e-20	14.8814	-0.099043
29291647	chr12:29291647:T:G	7.50048e-27	-0.289116	-4.93028e-10
29291794	chr12:29291794:T:C	2.42881e-28	-2.26651	-1.45276
29292236	chr12:29292236:C:T	4.50194e-14	26.3366	2.79746
29292314	chr12:29292314:A:T	2.25726e-27	-5.49089e-10	-1.48993
29292361	chr12:29292361:T:C	2.39589e-28	-2.27358	-1.45934
29292489	chr12:29292489:G:T	3.57233e-11	33.6954	2.11511
29292597	chr12:29292597:T:C	7.86695e-21	14.1461	-0.57205
29293110	chr12:29293110:C:G	3.2346e-27	-5.49089e-10	-1.13018
29293213	chr12:29293213:A:T	6.70264e-27	-0.401581	-4.93028e-10
29293741	chr12:29293741:C:A	2.47108e-28	-2.24702	-1.45499
29293762	chr12:29293762:T:C	2.44057e-28	-2.26238	-1.45206
29293911	chr12:29293911:A:G	4.63082e-26	1.22891	0.302329
29294264	chr12:29294264:G:A	2.88763e-27	-5.49089e-10	-1.24365
29294364	chr12:29294364:G:T	2.22093e-27	-5.49089e-10	-1.50616
29294570	chr12:29294570:A:T	5.91821e-25	4.89648	-0.817363
29295043	chr12:29295043:C:T	3.45556e-26	-5.49089e-10	1.23849
29295157	chr12:29295157:C:T	8.45609e-27	-5.49089e-10	-0.169195
29295278	chr12:29295278:T:C	7.60149e-27	-5.49089e-10	-0.275739
29295528	chr12:29295528:C:G	2.6006e-27	-5.49089e-10	-1.34834
29295671	chr12:29295671:A:G	2.21732e-27	-5.49089e-10	-1.50778
29295703	chr12:29295703:C:T	8.50201e-27	-5.49089e-10	-0.163781
29295748	chr12:29295748:T:C	2.20325e-27	-5.49089e-10	-1.51415
29295928	chr12:29295928:C:T	6.48358e-27	-5.49089e-10	-0.43481
29296072	chr12:29296072:A:T	3.62866e-21	14.1488	-1.34854
29296112	chr12:29296112:A:G	2.41902e-27	-5.49089e-10	-1.42072
29296147	chr12:29296147:C:T	5.97125e-27	-5.49089e-10	-0.517127
29297620	chr12:29297620:C:A	5.45388e-11	33.9606	2.27298
29298318	chr12:29298318:T:C	2.20133e-27	-5.49089e-10	-1.51502
29298446	chr12:29298446:T:G	2.50873e-21	13.7714	-1.34019
29298600	chr12:29298600:G:C	2.35176e-27	-5.49089e-10	-1.44892
29298788	chr12:29298788:G:A	2.89578e-11	33.4465	2.15401
29299247	chr12:29299247:A:G	1.62296e-26	-5.49089e-10	0.482756
29299292	chr12:29299292:G:A	8.60951e-27	-0.151216	-4.93028e-10
29299480	chr12:29299480:T:C	2.76598e-21	13.8531	-1.32425
29299606	chr12:29299606:G:C	8.34968e-27	-0.181859	-4.93028e-10
29299800	chr12:29299800:ACT:A	2.76304e-21	13.8499	-1.32213
29299841	chr12:29299841:C:T	2.93973e-21	13.9119	-1.32211
29300407	chr12:29300407:A:C	9.55243e-27	-5.49089e-10	-0.0472873
29300704	chr12:29300704:A:G	7.77736e-27	-5.49089e-10	-0.252866
29300845	chr12:29300845:G:A	4.6484e-11	33.7775	2.29632
29301080	chr12:29301080:C:G	2.8727e-27	-5.49089e-10	-1.24883
29301176	chr12:29301176:G:T	9.52449e-14	26.8289	3.05453
29301667	chr12:29301667:T:A	2.31151e-27	-5.49089e-10	-1.46618
29301823	chr12:29301823:A:G	1.03613e-25	-5.49089e-10	2.33658
29301871	chr12:29301871:A:G	7.17332e-27	-0.333715	-4.93028e-10
29302397	chr12:29302397:G:A	8.52589e-27	-5.49089e-10	-0.160975
29302458	chr12:29302458:C:T	5.64055e-11	33.9306	2.33669
29302563	chr12:29302563:G:A	1.29944e-27	-1.56415	-0.477995
29303542	chr12:29303542:G:A	5.42007e-27	-5.49089e-10	-0.613975
29303562	chr12:29303562:T:C	6.86891e-12	33.4569	0.704832
29303923	chr12:29303923:A:G	1.0907e-27	-0.752037	-1.46522
29304582	chr12:29304582:T:C	7.89794e-27	-5.49089e-10	-0.23748
29304617	chr12:29304617:A:T	7.14313e-12	33.4646	0.736243
29304743	chr12:29304743:A:T	2.20427e-27	-5.49089e-10	-1.51369
29305623	chr12:29305623:A:G	6.58424e-25	4.98997	-0.804202
29305848	chr12:29305848:A:C	6.72161e-26	3.26034	-1.35651
29306212	chr12:29306212:A:G	2.43975e-27	-5.49089e-10	-1.41219
29306357	chr12:29306357:G:A	2.30846e-12	32.8226	0.248626
29306799	chr12:29306799:G:A	8.23142e-12	33.6347	0.707927
29307345	chr12:29307345:G:A	6.66893e-25	4.98371	-0.785163
29307475	chr12:29307475:TG:T	6.60334e-26	3.25387	-1.36779
29307642	chr12:29307642:TTACTC:T	2.89016e-27	-5.49089e-10	-1.24277
29307970	chr12:29307970:A:G	4.18854e-27	-0.87173	-4.93028e-10
29308148	chr12:29308148:T:C	7.16912e-27	-0.3343	-4.93028e-10
29308639	chr12:29308639:T:C	1.30361e-16	20.6508	2.63865
29308959	chr12:29308959:A:G	7.12797e-27	-5.49089e-10	-0.340057
29308982	chr12:29308982:A:T	6.80691e-27	-0.386144	-4.93028e-10
29309389	chr12:29309389:C:A	8.05883e-27	-5.49089e-10	-0.217315
29309433	chr12:29309433:G:A	3.48451e-27	-5.49089e-10	-1.05575
29309492	chr12:29309492:G:C	2.21582e-27	-5.49089e-10	-1.50846
29309647	chr12:29309647:T:C	6.94352e-27	-0.366274	-4.93028e-10
29309664	chr12:29309664:C:T	2.21323e-27	-5.49089e-10	-1.50963
29309811	chr12:29309811:C:T	4.81568e-11	33.8207	2.28849
29310069	chr12:29310069:G:A	2.24233e-27	-5.49089e-10	-1.49657
29310146	chr12:29310146:T:TG	7.7095e-27	-5.49089e-10	-0.26163
29311422	chr12:29311422:A:G	8.57925e-27	-5.49089e-10	-0.154737
29311526	chr12:29311526:C:T	1.38105e-26	-5.49089e-10	0.321343
29311769	chr12:29311769:GC:G	2.95229e-27	-5.49089e-10	-1.2215
29312265	chr12:29312265:T:A	7.56026e-27	-5.49089e-10	-0.281177
29312656	chr12:29312656:C:A	7.60795e-27	-5.49089e-10	-0.274889
29313987	chr12:29313987:T:G	6.55537e-27	-5.49089e-10	-0.423798
29314536	chr12:29314536:G:A	4.16867e-27	-0.876486	-4.93028e-10
29314736	chr12:29314736:C:T	7.30178e-12	33.5233	0.699489
29314992	chr12:29314992:A:G	2.45492e-27	-5.49089e-10	-1.40599
29315142	chr12:29315142:T:C	5.74941e-27	-5.49089e-10	-0.554986
29315680	chr12:29315680:G:A	3.00229e-27	-5.49089e-10	-1.20471
29315751	chr12:29315751:A:G	1.4411e-16	20.5473	2.84241
29315957	chr12:29315957:AACC:A	3.36235e-27	-5.49089e-10	-1.09144
29315962	chr12:29315962:A:AGT	3.33232e-27	-5.49089e-10	-1.10041
29316054	chr12:29316054:C:T	3.67805e-14	26.2429	2.68897
29316058	chr12:29316058:T:A	2.87095e-27	-5.49089e-10	-1.24944
29316310	chr12:29316310:G:T	2.78644e-27	-5.49089e-10	-1.27932
29316600	chr12:29316600:G:A	2.58373e-27	-5.49089e-10	-1.35485
29317004	chr12:29317004:G:A	3.10931e-27	-1.16968	-4.93028e-10
29317333	chr12:29317333:T:G	8.95314e-17	20.1414	2.77239
29318199	chr12:29318199:A:C	1.21112e-16	20.391	2.82486
29318288	chr12:29318288:T:C	7.03597e-26	3.3764	-1.42686
29318543	chr12:29318543:T:C	2.38514e-26	0.867761	-4.93028e-10
29318564	chr12:29318564:A:G	5.74807e-27	-5.49089e-10	-0.555218
29318806	chr12:29318806:A:C	2.20148e-27	-5.49089e-10	-1.51495
29319065	chr12:29319065:A:C	1.03772e-14	25.5407	2.12581
29319096	chr12:29319096:T:C	6.96512e-26	3.31447	-1.37505
29319135	chr12:29319135:C:T	2.72803e-11	34.1387	1.40215
29319140	chr12:29319140:G:A	1.34748e-27	-1.58175	-0.424105
29319522	chr12:29319522:T:C	2.96437e-27	-5.49089e-10	-1.21742
29319705	chr12:29319705:T:C	7.85218e-27	-5.49089e-10	-0.243291
29319943	chr12:29319943:T:C	3.3573e-11	33.71	2.03839
29320175	chr12:29320175:A:C	7.28754e-12	33.5938	0.627055
29320683	chr12:29320683:T:G	2.60994e-27	-1.34475	-4.93028e-10
29320728	chr12:29320728:G:A	1.03239e-27	-0.810673	-1.46154
29321177	chr12:29321177:C:T	7.18141e-12	33.5221	0.684136
29321188	chr12:29321188:C:T	1.58772e-27	-2.00202	0.160235
29321200	chr12:29321200:C:T	1.39853e-27	-2.03063	0.0619669
29321323	chr12:29321323:C:G	1.01239e-11	33.8862	0.663422
29321363	chr12:29321363:A:T	3.89589e-27	-5.49089e-10	-0.94416
29321375	chr12:29321375:A:G	2.21101e-27	-5.49089e-10	-1.51063
29321429	chr12:29321429:A:T	8.5886e-27	-5.49089e-10	-0.153647
29321658	chr12:29321658:AAAG:A	2.20444e-27	-5.49089e-10	-1.51361
29321686	chr12:29321686:T:C	2.29115e-27	-5.49089e-10	-1.47503
29321760	chr12:29321760:C:T	3.03498e-27	-5.49089e-10	-1.19388
29322099	chr12:29322099:G:A	2.22573e-27	-5.49089e-10	-1.504
29322331	chr12:29322331:T:C	2.78446e-27	-5.49089e-10	-1.28003
29322413	chr12:29322413:C:G	7.56026e-27	-5.49089e-10	-0.281177
29322473	chr12:29322473:G:A	8.54434e-27	-5.49089e-10	-0.158813
29322918	chr12:29322918:G:A	6.50208e-27	-0.431961	-4.93028e-10
29323066	chr12:29323066:C:T	2.76084e-27	-5.49089e-10	-1.28855
29323167	chr12:29323167:G:A	6.14659e-26	3.20044	-1.38604
29323455	chr12:29323455:T:C	7.52062e-27	-5.49089e-10	-0.286434
29323568	chr12:29323568:G:A	1.34185e-16	20.4634	2.85504
29323753	chr12:29323753:C:A	9.78107e-28	-2.32622	-4.93028e-10
29323872	chr12:29323872:C:T	5.69884e-11	33.997	2.2805
29323873	chr12:29323873:G:A	8.25843e-27	-5.49089e-10	-0.192849
29324092	chr12:29324092:G:A	1.00339e-27	-2.3007	-4.93028e-10
29324292	chr12:29324292:G:A	9.9483e-27	-0.00668162	-4.93028e-10
29324572	chr12:29324572:A:G	6.05193e-26	3.23354	-1.43466
29324809	chr12:29324809:G:A	4.39993e-12	33.1733	0.543004
29324998	chr12:29324998:GA:G	3.43935e-12	32.9049	0.565055
29325081	chr12:29325081:A:G	1.41181e-27	-1.58959	-0.369616
29325096	chr12:29325096:A:G	3.89645e-12	33.0189	0.575909
29325135	chr12:29325135:G:T	5.51085e-27	-5.49089e-10	-0.597363
29325136	chr12:29325136:A:C	6.85222e-27	-0.37951	-4.93028e-10
29325167	chr12:29325167:T:C	8.42727e-27	-5.49089e-10	-0.17261
29325862	chr12:29325862:C:T	9.19578e-12	33.7478	0.705639
29325967	chr12:29325967:G:A	1.74573e-27	-2.19933	0.452418
29326288	chr12:29326288:A:G	1.36862e-16	20.4741	2.86407
29326449	chr12:29326449:A:C	2.30286e-27	-5.49089e-10	-1.46993
29326523	chr12:29326523:A:T	7.99238e-27	-5.49089e-10	-0.225595
29326578	chr12:29326578:G:A	3.1251e-25	4.92288	-1.48232
29326616	chr12:29326616:G:A	7.09461e-27	-0.344748	-4.93028e-10
29326777	chr12:29326777:A:C	5.3692e-12	33.4321	0.483252
29327241	chr12:29327241:A:G	5.76409e-27	-5.49089e-10	-0.552435
29327293	chr12:29327293:A:T	7.51974e-27	-0.286551	-4.93028e-10
29327486	chr12:29327486:C:T	1.88318e-11	33.5521	1.61811
29327835	chr12:29327835:C:T	1.31533e-25	-5.49089e-10	2.57517
29327983	chr12:29327983:G:A	1.82001e-27	-2.18429	0.479055
29328035	chr12:29328035:A:G	2.586e-27	-5.49089e-10	-1.35397
29328156	chr12:29328156:G:A	6.98622e-12	33.6395	0.539151
29328161	chr12:29328161:T:C	8.21953e-27	-5.49089e-10	-0.19757
29329073	chr12:29329073:C:A	1.03182e-14	25.6965	1.96439
29329388	chr12:29329388:A:C	2.20196e-27	-5.49089e-10	-1.51474
29330149	chr12:29330149:C:T	8.07012e-25	5.19636	-0.807104
29330256	chr12:29330256:G:A	7.11805e-27	-0.34145	-4.93028e-10
29331030	chr12:29331030:T:G	4.65854e-11	33.6454	2.43054
29331146	chr12:29331146:A:C	1.22284e-16	20.5583	2.6672
29331551	chr12:29331551:C:T	7.09097e-26	3.32729	-1.36996
29331656	chr12:29331656:A:C	9.6273e-28	-2.34207	-4.93028e-10
29331911	chr12:29331911:C:T	5.83974e-27	-5.49089e-10	-0.539396
29332092	chr12:29332092:A:G	9.17594e-27	-5.49089e-10	-0.0874983
29332191	chr12:29332191:G:A	9.34644e-27	1.10694	-1.17603
29332509	chr12:29332509:G:GTCACTCA	2.21294e-27	-5.49089e-10	-1.50976
29332516	chr12:29332516:G:A	8.36518e-17	20.0855	2.76037
29332553	chr12:29332553:G:A	2.50723e-27	-5.49089e-10	-1.38491
29332791	chr12:29332791:A:G	3.53323e-27	-5.49089e-10	-1.04187
29332904	chr12:29332904:A:G	2.79856e-27	-5.49089e-10	-1.27498
29333296	chr12:29333296:T:C	3.44503e-27	-5.49089e-10	-1.06715
29333482	chr12:29333482:C:T	1.603e-25	-5.49089e-10	2.77297
29333812	chr12:29333812:T:C	3.01701e-22	10.8044	-0.491261
29334045	chr12:29334045:C:T	1.30063e-27	-2.04124	-4.93028e-10
29334174	chr12:29334174:A:G	4.43531e-27	-0.814486	-4.93028e-10
29334481	chr12:29334481:T:C	2.47164e-27	-5.49089e-10	-1.3992
29334753	chr12:29334753:T:G	5.92956e-26	3.19073	-1.41228
29336071	chr12:29336071:A:G	1.20432e-27	-2.11817	-4.93028e-10
29336225	chr12:29336225:C:CAACT	2.3684e-28	-2.23765	-1.5068
29336297	chr12:29336297:T:C	3.17801e-27	-5.49089e-10	-1.14783
29336304	chr12:29336304:CAA:C	3.10719e-27	-5.49089e-10	-1.17037
29336631	chr12:29336631:C:T	4.67626e-28	-1.5755	-1.48866
29337150	chr12:29337150:T:C	5.78459e-27	-5.49089e-10	-0.548886
29337274	chr12:29337274:A:C	2.42604e-27	-5.49089e-10	-1.41782
29337992	chr12:29337992:T:C	2.07892e-27	-1.99711	0.424875
29338045	chr12:29338045:G:A	2.20279e-27	-5.49089e-10	-1.51436
29338321	chr12:29338321:G:T	1.22992e-26	-5.49089e-10	0.205455
29338435	chr12:29338435:G:A	4.87022e-28	-1.51779	-1.50574
29339008	chr12:29339008:C:G	7.83404e-26	3.41147	-1.35449
29339066	chr12:29339066:G:A	3.14035e-27	-5.49089e-10	-1.15975
29339119	chr12:29339119:A:G	2.20457e-27	-5.49089e-10	-1.51355
29339144	chr12:29339144:G:T	1.21642e-25	1.87044	0.626555
29339296	chr12:29339296:C:T	2.29139e-27	-5.49089e-10	-1.47492
29339830	chr12:29339830:T:C	2.21391e-27	-5.49089e-10	-1.50932
29340041	chr12:29340041:A:G	8.47526e-27	-5.49089e-10	-0.166931
29340420	chr12:29340420:G:A	2.27651e-27	-5.49089e-10	-1.48144
29340517	chr12:29340517:T:C	3.14881e-27	-5.49089e-10	-1.15706
29340939	chr12:29340939:C:T	2.24626e-27	-5.49089e-10	-1.49482
29341496	chr12:29341496:A:C	6.69637e-27	-0.402517	-4.93028e-10
29342173	chr12:29342173:G:A	6.84107e-27	-0.381139	-4.93028e-10
29342543	chr12:29342543:T:C	3.87452e-27	-5.49089e-10	-0.949662
29342655	chr12:29342655:T:C	3.47104e-27	-5.49089e-10	-1.05963
29342915	chr12:29342915:T:C	2.43707e-27	-5.49089e-10	-1.41329
29342925	chr12:29342925:C:T	2.26736e-27	-5.49089e-10	-1.48547
29343291	chr12:29343291:G:A	5.71955e-12	32.2044	1.7742
29343628	chr12:29343628:T:C	2.40297e-27	-5.49089e-10	-1.42738
29344058	chr12:29344058:C:T	2.33754e-28	-2.24376	-1.51381
29344573	chr12:29344573:G:A	1.86857e-11	33.5062	1.65621
29344757	chr12:29344757:T:A	9.58264e-28	-2.34671	-4.93028e-10
29344768	chr12:29344768:C:G	1.46574e-27	-2.23028	0.308556
29345108	chr12:29345108:C:G	5.74812e-27	-5.49089e-10	-0.555209
29345270	chr12:29345270:T:C	6.72111e-27	-5.49089e-10	-0.398829
29345556	chr12:29345556:A:C	2.49802e-27	-5.49089e-10	-1.38858
29345746	chr12:29345746:G:A	2.56696e-27	-5.49089e-10	-1.36136
29346080	chr12:29346080:A:G	2.21857e-27	-5.49089e-10	-1.50722
29346212	chr12:29346212:AG:A	1.21401e-27	-2.22817	0.118021
29346277	chr12:29346277:T:C	1.92905e-27	-2.20937	0.562321
29346303	chr12:29346303:C:T	4.85969e-26	1.57948	-4.93028e-10
29346309	chr12:29346309:C:T	6.28634e-27	-5.49089e-10	-0.465704
29346395	chr12:29346395:G:A	2.30904e-27	-5.49089e-10	-1.46725
29346645	chr12:29346645:A:G	5.84085e-25	4.92256	-0.856596
29347380	chr12:29347380:G:A	2.2732e-27	-5.49089e-10	-1.4829
29347583	chr12:29347583:G:A	6.76841e-27	-0.391817	-4.93028e-10
29348096	chr12:29348096:T:C	2.37107e-27	-5.49089e-10	-1.44074
29348251	chr12:29348251:AAAAGT:A	6.65638e-27	-5.49089e-10	-0.408506
29348719	chr12:29348719:C:A	2.26047e-27	-5.49089e-10	-1.48851
29348972	chr12:29348972:G:T	2.27696e-27	-5.49089e-10	-1.48124
29348973	chr12:29348973:A:G	6.54843e-28	-1.27036	-1.45708
29349008	chr12:29349008:A:G	2.70553e-25	4.72919	-1.4328
29349303	chr12:29349303:T:C	3.33594e-11	34.0854	1.65668
29349341	chr12:29349341:T:C	7.59571e-27	-5.49089e-10	-0.276499
29350459	chr12:29350459:T:G	3.2337e-27	-5.49089e-10	-1.13046
29350699	chr12:29350699:T:C	3.19044e-25	4.49792	-1.03668
29350743	chr12:29350743:C:T	3.08745e-25	4.4886	-1.06017
29350754	chr12:29350754:G:A	5.58864e-27	-5.49089e-10	-0.583347
29350843	chr12:29350843:C:T	4.0283e-27	-5.49089e-10	-0.910739
29351228	chr12:29351228:C:T	5.58818e-27	-5.49089e-10	-0.583429
29351420	chr12:29351420:C:A	6.16453e-27	-0.48527	-4.93028e-10
29351449	chr12:29351449:G:A	3.74961e-27	0.203654	-1.18609
29351544	chr12:29351544:G:A	5.07498e-25	4.77663	-0.851216
29351621	chr12:29351621:C:T	3.87567e-26	0.655333	0.697888
29351623	chr12:29351623:A:G	2.54204e-28	-2.16057	-1.51313
29352248	chr12:29352248:A:G	6.35093e-27	-0.455482	-4.93028e-10
29352358	chr12:29352358:A:G	1.64873e-14	25.7027	2.42679
29352757	chr12:29352757:A:G	2.28998e-27	-5.49089e-10	-1.47554
29352784	chr12:29352784:G:A	5.82711e-26	1.76102	-4.93028e-10
29352837	chr12:29352837:T:TA	1.57192e-14	25.6968	2.38506
29353039	chr12:29353039:T:C	2.44088e-27	-5.49089e-10	-1.41172
29353321	chr12:29353321:A:C	5.60285e-28	-1.38302	-1.50038
29353687	chr12:29353687:ACT:A	7.32581e-27	-5.49089e-10	-0.31268
29354352	chr12:29354352:C:T	8.48761e-27	-5.49089e-10	-0.165475
29354485	chr12:29354485:T:C	2.31667e-27	-5.49089e-10	-1.46395
29354701	chr12:29354701:T:C	1.50879e-26	-5.49089e-10	0.409808
29356580	chr12:29356580:A:C	1.35586e-27	-0.541863	-1.45779
29356758	chr12:29356758:CAAAAT:C	3.96807e-27	-0.925804	-4.93028e-10
29356774	chr12:29356774:A:G	1.17716e-26	-5.49089e-10	0.161608
29357213	chr12:29357213:G:A	2.90118e-27	-5.49089e-10	-1.23897
29357232	chr12:29357232:A:C	2.20583e-27	-5.49089e-10	-1.51298
29357297	chr12:29357297:G:A	2.24267e-27	-5.49089e-10	-1.49642
29357388	chr12:29357388:T:C	3.01247e-27	-5.49089e-10	-1.20132
29357436	chr12:29357436:T:G	1.7528e-12	31.502	1.29392
29357616	chr12:29357616:A:C	1.86175e-26	-5.49089e-10	0.620017
29357756	chr12:29357756:A:G	7.793e-27	-5.49089e-10	-0.250857
29357928	chr12:29357928:G:A	3.28375e-27	-5.49089e-10	-1.1151
29358153	chr12:29358153:T:G	2.44493e-27	-5.49089e-10	-1.41007
29358465	chr12:29358465:C:A	2.5998e-25	4.45867	-1.20215
29358497	chr12:29358497:G:A	2.3785e-27	-5.49089e-10	-1.43761
29358608	chr12:29358608:G:A	4.74777e-14	26.5081	2.67911
29358665	chr12:29358665:G:A	4.76963e-26	1.10794	0.452829
29359432	chr12:29359432:G:A	5.90399e-27	-5.49089e-10	-0.528454
29360156	chr12:29360156:T:C	5.80968e-27	-5.49089e-10	-0.544557
29360768	chr12:29360768:T:C	3.37718e-27	-5.49089e-10	-1.08704
29360922	chr12:29360922:A:T	7.64002e-27	-5.49089e-10	-0.270683
29361016	chr12:29361016:A:G	6.27966e-28	-1.28889	-1.48046
29361178	chr12:29361178:T:G	3.49432e-27	0.123414	-1.17636
29361768	chr12:29361768:A:T	4.8623e-26	1.58001	-4.93028e-10
29361900	chr12:29361900:C:T	2.77739e-25	4.51621	-1.19361
29362031	chr12:29362031:C:G	5.72386e-28	-1.38349	-1.47853
29362037	chr12:29362037:T:C	7.61447e-27	-5.49089e-10	-0.274032
29362504	chr12:29362504:C:T	6.6571e-27	-5.49089e-10	-0.408399
29362681	chr12:29362681:G:T	2.57375e-27	-5.49089e-10	-1.35872
29362995	chr12:29362995:T:A	1.03516e-27	-2.29807	0.0285384
29363159	chr12:29363159:G:A	5.06053e-25	4.92993	-1.00737
29363679	chr12:29363679:C:T	1.04225e-27	-2.24363	-0.0190692
29364493	chr12:29364493:A:T	3.47352e-27	-5.49089e-10	-1.05891
29364926	chr12:29364926:G:A	2.90565e-27	-5.49089e-10	-1.23742
29365080	chr12:29365080:T:C	3.53351e-27	-5.49089e-10	-1.04179
29365086	chr12:29365086:C:A	2.57484e-27	-5.49089e-10	-1.35829
29365219	chr12:29365219:T:A	1.5706e-26	1.76401	-1.31405
29365497	chr12:29365497:A:G	6.07192e-28	-1.33219	-1.4708
29365895	chr12:29365895:T:C	6.81757e-27	-5.49089e-10	-0.384579
29365938	chr12:29365938:A:G	3.52843e-27	-5.49089e-10	-1.04323
29365979	chr12:29365979:A:C	1.52143e-26	0.418153	-4.93028e-10
29366044	chr12:29366044:C:T	6.80532e-27	-0.386378	-4.93028e-10
29366231	chr12:29366231:A:C	9.43265e-28	-2.26493	-0.0975589
29366274	chr12:29366274:C:T	7.62561e-27	-5.49089e-10	-0.27257
29366826	chr12:29366826:G:A	1.01343e-27	-2.29075	-4.93028e-10
29367084	chr12:29367084:A:C	2.54756e-28	-2.17657	-1.49496
29367174	chr12:29367174:C:T	2.34335e-27	-5.49089e-10	-1.4525
29367533	chr12:29367533:T:C	1.43103e-27	-1.94569	-4.93028e-10
29367773	chr12:29367773:T:C	2.59992e-28	-2.16657	-1.48462
29367968	chr12:29367968:T:C	2.5269e-27	-1.37709	-4.93028e-10
29368457	chr12:29368457:T:G	1.02623e-27	-2.27819	-4.93028e-10
29368518	chr12:29368518:T:A	1.48297e-26	1.74734	-1.35479
29369214	chr12:29369214:T:C	2.45138e-27	-5.49089e-10	-1.40743
29369274	chr12:29369274:A:G	3.70107e-27	-5.49089e-10	-0.995462
29371024	chr12:29371024:T:C	2.56673e-28	-2.17545	-1.48858
29371226	chr12:29371226:T:C	4.85555e-25	4.8858	-1.00459
29371499	chr12:29371499:C:T	1.00764e-27	-2.29648	-4.93028e-10
29372156	chr12:29372156:A:G	3.21455e-27	-5.49089e-10	-1.1364
29372198	chr12:29372198:C:T	1.32072e-27	-2.02591	-4.93028e-10
29372457	chr12:29372457:C:A	2.51548e-25	4.42723	-1.20368
29372597	chr12:29372597:T:C	2.75892e-25	4.50917	-1.19324
29372680	chr12:29372680:G:T	5.89521e-27	0.612184	-1.14213
29372683	chr12:29372683:C:A	7.36381e-27	-5.49089e-10	-0.307505
29373262	chr12:29373262:CCAAT:C	5.13276e-27	-0.668439	-4.93028e-10
29373698	chr12:29373698:T:C	4.6711e-27	-5.49089e-10	-0.762689
29373828	chr12:29373828:T:G	5.94142e-28	-1.36085	-1.46387
29374219	chr12:29374219:G:A	2.22035e-27	-5.49089e-10	-1.50642
29374300	chr12:29374300:C:T	2.64054e-27	-5.49089e-10	-1.3331
29374862	chr12:29374862:G:A	2.45241e-27	-5.49089e-10	-1.40701
29375525	chr12:29375525:C:A	1.43984e-26	1.71753	-1.3545
29375662	chr12:29375662:C:T	1.47589e-25	3.96932	-1.27897
29375786	chr12:29375786:G:A	7.23564e-26	-5.49089e-10	1.97752
29375788	chr12:29375788:T:C	3.53701e-27	-5.49089e-10	-1.0408
29376590	chr12:29376590:C:T	5.60107e-28	-1.40943	-1.47428
29376759	chr12:29376759:T:C	2.23786e-27	-1.49856	-4.93028e-10
29376927	chr12:29376927:T:TTG	5.84739e-28	-1.36706	-1.47361
29377531	chr12:29377531:A:G	4.0645e-26	0.790265	0.610528
29377818	chr12:29377818:C:A	9.58709e-28	-2.34625	-4.93028e-10
29377824	chr12:29377824:T:C	3.99336e-26	1.38313	-4.93028e-10
29378894	chr12:29378894:T:C	3.27119e-27	-5.49089e-10	-1.11893
29379033	chr12:29379033:A:G	9.69422e-28	-2.33514	-4.93028e-10
29379212	chr12:29379212:G:A	2.74106e-27	-5.49089e-10	-1.29574
29380137	chr12:29380137:TTCC:T	2.32835e-27	-5.49089e-10	-1.45892
29380354	chr12:29380354:T:C	2.20276e-27	-5.49089e-10	-1.51437
29381087	chr12:29381087:A:G	3.53351e-27	-5.49089e-10	-1.04179
29381091	chr12:29381091:C:T	2.96287e-27	-5.49089e-10	-1.21792
29381559	chr12:29381559:G:A	4.98071e-13	32.69	-1.15234
29381634	chr12:29381634:T:G	3.30026e-27	-5.49089e-10	-1.11008
29382465	chr12:29382465:G:T	2.31263e-27	-5.49089e-10	-1.4657
29382715	chr12:29382715:T:G	6.50367e-27	-0.431717	-4.93028e-10
29382782	chr12:29382782:A:G	2.1617e-25	4.26252	-1.19053
29383039	chr12:29383039:A:G	3.41748e-27	-5.49089e-10	-1.07518
29383127	chr12:29383127:T:C	3.40176e-14	26.7989	2.05491
29383303	chr12:29383303:C:T	3.38779e-27	-5.49089e-10	-1.0839
29383304	chr12:29383304:G:A	4.51102e-14	27.1489	1.98718
29383392	chr12:29383392:G:A	6.61574e-27	-5.49089e-10	-0.414631
29383451	chr12:29383451:A:T	7.00822e-13	33.1231	-1.24393
29383533	chr12:29383533:G:A	2.20269e-27	-5.49089e-10	-1.5144
29383581	chr12:29383581:T:G	2.99026e-27	-5.49089e-10	-1.20872
29383708	chr12:29383708:G:A	3.53462e-27	-5.49089e-10	-1.04148
29384194	chr12:29384194:A:G	8.34111e-27	-5.49089e-10	-0.182886
29384265	chr12:29384265:A:T	2.39016e-27	-5.49089e-10	-1.43272
29384361	chr12:29384361:G:A	8.62409e-13	33.3311	-1.24439
29384476	chr12:29384476:T:C	3.6139e-27	-5.49089e-10	-1.0193
29384504	chr12:29384504:C:T	4.24756e-25	4.75924	-1.0118
29384803	chr12:29384803:C:T	6.86941e-27	-5.49089e-10	-0.377004
29384854	chr12:29384854:A:G	7.12776e-13	33.1516	-1.2555
29385255	chr12:29385255:T:G	2.1635e-27	-2.26656	0.734207
29385336	chr12:29385336:C:T	5.10476e-26	1.24863	0.380044
29385571	chr12:29385571:C:T	3.48807e-27	-5.49089e-10	-1.05474
29385628	chr12:29385628:C:T	7.49249e-15	26.9703	0.370531
29385913	chr12:29385913:C:T	7.51191e-13	33.2003	-1.25175
29386136	chr12:29386136:G:A	5.67561e-14	27.0682	2.29751
29386364	chr12:29386364:CTGCTGGTCCCGAGCCCTG:C	7.16563e-27	-5.49089e-10	-0.334787
29386395	chr12:29386395:G:A	6.93021e-15	26.9181	0.344764
29386468	chr12:29386468:G:A	1.74057e-26	1.81942	-1.2667
29386524	chr12:29386524:G:A	4.65444e-26	1.1308	0.405521
29386546	chr12:29386546:G:A	2.16515e-27	-2.26598	0.734388
29386580	chr12:29386580:C:T	7.40263e-13	33.1772	-1.24327
29386948	chr12:29386948:TAATA:T	6.53225e-13	33.0775	-1.26865
29386999	chr12:29386999:G:A	2.45328e-21	13.9138	-1.50498
29387375	chr12:29387375:C:T	6.74119e-27	-5.49089e-10	-0.395847
29387376	chr12:29387376:T:C	6.22931e-15	28.3802	-1.22401
29387450	chr12:29387450:ATT:A	7.173e-15	27.0164	0.280823
29387884	chr12:29387884:A:G	8.48509e-13	33.334	-1.26356
29387906	chr12:29387906:G:T	7.00975e-15	26.9407	0.333538
29388051	chr12:29388051:C:T	1.0785e-12	33.5691	-1.25887
29388132	chr12:29388132:TTTAATAGGA:T	2.45417e-27	-5.49089e-10	-1.40629
29388290	chr12:29388290:C:G	3.8497e-27	-5.49089e-10	-0.956089
29388368	chr12:29388368:G:A	4.06317e-25	4.73983	-1.03678
29388608	chr12:29388608:A:C	3.31834e-27	-5.49089e-10	-1.10462
29388993	chr12:29388993:G:A	2.5708e-27	-5.49089e-10	-1.35987
29389293	chr12:29389293:G:A	6.37553e-27	-0.451615	-4.93028e-10
29389562	chr12:29389562:C:T	2.20973e-27	-5.49089e-10	-1.51121
29389757	chr12:29389757:C:T	3.90063e-27	-0.942944	-4.93028e-10
29389806	chr12:29389806:C:T	1.02955e-27	-2.26791	-0.00704497
29390850	chr12:29390850:A:T	6.35865e-27	-0.454267	-4.93028e-10
29391214	chr12:29391214:T:C	2.20956e-27	-5.49089e-10	-1.51129
29391433	chr12:29391433:G:A	1.7483e-24	5.6715	-0.509185
29391909	chr12:29391909:T:C	1.84842e-25	4.14137	-1.22595
29392044	chr12:29392044:G:C	3.14908e-18	20.9131	-1.34677
29392581	chr12:29392581:G:A	4.5952e-27	-0.779071	-4.93028e-10
29392662	chr12:29392662:A:G	4.27198e-16	25.8871	-1.41065
29393941	chr12:29393941:G:A	1.82841e-21	12.3275	-0.21262
29394268	chr12:29394268:C:T	1.30143e-26	1.49816	-1.23619
29394874	chr12:29394874:T:C	5.48662e-28	-1.78739	-1.11697
29395277	chr12:29395277:G:A	2.8069e-21	13.6067	-1.06321
29395439	chr12:29395439:G:A	2.7891e-27	-5.49089e-10	-1.27836
29395904	chr12:29395904:T:C	2.20382e-27	-5.49089e-10	-1.51389
29396065	chr12:29396065:C:T	6.02605e-19	16.9381	0.974632
29396285	chr12:29396285:A:G	3.56123e-24	7.08356	-1.20978
29396286	chr12:29396286:C:T	2.25359e-27	-5.49089e-10	-1.49156
29396342	chr12:29396342:A:T	2.31661e-27	-5.49089e-10	-1.46398
29396425	chr12:29396425:G:T	1.34788e-23	8.24834	-1.04355
29396895	chr12:29396895:A:AC	2.30433e-27	-5.49089e-10	-1.46929
29397311	chr12:29397311:A:G	4.97763e-21	14.0584	-0.942015
29397450	chr12:29397450:T:C	5.05977e-21	14.0865	-0.953746
29397553	chr12:29397553:T:C	5.41586e-24	7.55983	-1.26683
29397814	chr12:29397814:A:G	5.3447e-27	-5.49089e-10	-0.627977
29397823	chr12:29397823:G:A	9.65939e-28	-2.33874	-4.93028e-10
29398094	chr12:29398094:C:T	3.9255e-27	-5.49089e-10	-0.93659
29398117	chr12:29398117:G:A	1.40402e-26	-5.49089e-10	0.337842
29398176	chr12:29398176:C:T	2.42946e-27	-5.49089e-10	-1.41641
29398464	chr12:29398464:T:C	9.0936e-26	2.20607	-4.93028e-10
29398481	chr12:29398481:C:T	2.51844e-27	-5.49089e-10	-1.38044
29398575	chr12:29398575:A:C	2.24533e-27	-5.49089e-10	-1.49523
29398627	chr12:29398627:A:C	5.12801e-21	14.088	-0.941865
29398643	chr12:29398643:A:G	4.64864e-28	-2.00681	-1.06329
29398813	chr12:29398813:C:T	8.22209e-26	2.10533	-4.93028e-10
29399633	chr12:29399633:C:T	3.11849e-28	-2.25562	-1.21369
29399961	chr12:29399961:G:A	4.27862e-21	13.9122	-0.947133
29400244	chr12:29400244:A:G	2.31438e-27	-5.49089e-10	-1.46494
29400286	chr12:29400286:T:C	2.20155e-27	-5.49089e-10	-1.51492
29400467	chr12:29400467:G:A	1.03687e-27	-2.26788	-4.93028e-10
29400822	chr12:29400822:A:G	9.91271e-28	-2.31285	-4.93028e-10
29401233	chr12:29401233:C:T	2.20241e-27	-5.49089e-10	-1.51453
29401356	chr12:29401356:A:G	2.26178e-27	-5.49089e-10	-1.48793
29401361	chr12:29401361:A:G	1.35845e-26	-5.49089e-10	0.304848
29401570	chr12:29401570:T:C	4.9781e-26	1.60355	-4.93028e-10
29401624	chr12:29401624:C:T	3.4047e-27	-5.49089e-10	-1.07893
29401910	chr12:29401910:C:G	2.20488e-27	-5.49089e-10	-1.51341
29402242	chr12:29402242:G:GT	2.35008e-27	-5.49089e-10	-1.44963
29402411	chr12:29402411:A:G	2.79958e-27	-5.49089e-10	-1.27461
29402970	chr12:29402970:C:A	2.49177e-26	1.91193	-1.00044
29402986	chr12:29402986:G:A	2.45903e-26	1.87581	-0.977543
29403406	chr12:29403406:C:T	6.17809e-27	0.304262	-0.787335
29403728	chr12:29403728:T:A	2.26077e-27	-5.49089e-10	-1.48838
29403840	chr12:29403840:C:T	3.22864e-26	1.93102	-0.760455
29404090	chr12:29404090:A:C	2.75385e-26	1.96571	-0.954204
29404235	chr12:29404235:G:A	2.42455e-26	1.83851	-0.954358
29404276	chr12:29404276:A:G	2.24703e-27	-5.49089e-10	-1.49447
29404501	chr12:29404501:A:G	3.01696e-25	4.3429	-0.937562
29404620	chr12:29404620:T:C	2.63615e-27	-5.49089e-10	-1.33476
29404646	chr12:29404646:G:A	2.74267e-26	1.95694	-0.949509
29404654	chr12:29404654:A:G	2.90019e-26	2.00161	-0.938336
29404744	chr12:29404744:C:T	1.62457e-19	16.91	-0.30814
29404805	chr12:29404805:G:A	2.71762e-27	-5.49089e-10	-1.30433
29404919	chr12:29404919:C:T	1.98281e-27	-0.527869	-1.0917
29405223	chr12:29405223:C:A	2.59716e-26	1.93767	-0.984744
29405318	chr12:29405318:G:GACTC	2.19815e-26	1.75445	-0.96833
29405558	chr12:29405558:T:A	2.58089e-26	1.88053	-0.933894
29405682	chr12:29405682:C:T	6.0666e-22	11.0564	-0.0447417
29405763	chr12:29405763:A:G	9.82595e-27	-5.49089e-10	-0.0190562
29405856	chr12:29405856:A:C	2.5079e-26	1.84978	-0.931837
29405905	chr12:29405905:A:G	2.27115e-26	1.77123	-0.952446
29406063	chr12:29406063:A:G	2.39566e-26	1.83722	-0.965061
29406199	chr12:29406199:TAATAA:T	2.36498e-26	1.82654	-0.967264
29406416	chr12:29406416:T:C	1.39983e-26	1.8224	-1.48755
29406755	chr12:29406755:G:A	2.20961e-27	-5.49089e-10	-1.51127
29407348	chr12:29407348:T:G	2.46692e-27	-5.49089e-10	-1.40111
29407548	chr12:29407548:A:G	2.83575e-27	-5.49089e-10	-1.26177
29408960	chr12:29408960:C:T	1.12845e-19	16.927	-0.689571
29409057	chr12:29409057:A:G	2.62853e-27	-5.49089e-10	-1.33766
29409146	chr12:29409146:G:A	2.5224e-26	1.84548	-0.921763
29409371	chr12:29409371:A:G	2.59707e-26	1.93495	-0.98206
29409384	chr12:29409384:T:C	2.69034e-27	-5.49089e-10	-1.31442
29409454	chr12:29409454:A:C	1.70519e-26	1.61562	-1.08344
29409506	chr12:29409506:T:C	2.21737e-26	1.70602	-0.911194
29409531	chr12:29409531:G:A	2.33877e-27	-5.49089e-10	-1.45446
29409601	chr12:29409601:T:C	2.84503e-26	1.98108	-0.937004
29409813	chr12:29409813:G:A	2.33558e-27	-5.49089e-10	-1.45582
29409825	chr12:29409825:T:C	2.63341e-25	4.1918	-0.922434
29409872	chr12:29409872:T:C	2.24252e-27	-5.49089e-10	-1.49648
29409914	chr12:29409914:A:C	2.70332e-26	1.94255	-0.949567
29410160	chr12:29410160:G:A	2.21948e-27	-5.49089e-10	-1.50681
29410183	chr12:29410183:AT:A	2.34672e-27	-5.49089e-10	-1.45106
29410228	chr12:29410228:A:T	5.32553e-27	-5.49089e-10	-0.631571
29410258	chr12:29410258:T:C	2.21006e-27	-5.49089e-10	-1.51106
29410496	chr12:29410496:T:G	1.77692e-26	1.56588	-0.992497
29410520	chr12:29410520:G:C	2.6494e-27	-5.49089e-10	-1.32975
29410823	chr12:29410823:T:C	1.83914e-26	1.95438	-1.34658
29410852	chr12:29410852:T:G	2.89306e-27	-5.49089e-10	-1.24177
29410931	chr12:29410931:G:A	2.6329e-27	-5.49089e-10	-1.336
29411001	chr12:29411001:A:T	1.63254e-26	1.83657	-1.34794
29411070	chr12:29411070:T:C	7.31412e-27	0.568193	-0.882469
29411361	chr12:29411361:TGGA:T	2.71985e-27	-5.49089e-10	-1.30351
29411368	chr12:29411368:G:A	9.70693e-27	-5.49089e-10	-0.0312425
29411631	chr12:29411631:C:T	2.9386e-28	-2.03484	-1.4939
29411651	chr12:29411651:C:T	1.55612e-26	1.80894	-1.36824
29411785	chr12:29411785:T:C	1.48329e-26	1.77378	-1.38101
29411948	chr12:29411948:T:G	1.52712e-26	1.8018	-1.37991
29411980	chr12:29411980:CTTTA:C	1.61575e-26	1.85504	-1.37674
29412079	chr12:29412079:C:T	3.76655e-26	2.71515	-1.39049
29412164	chr12:29412164:G:A	1.60818e-26	1.84442	-1.37081
29412172	chr12:29412172:T:C	1.5816e-26	1.8353	-1.37836
29412177	chr12:29412177:A:G	4.31499e-28	-2.02029	-1.12428
29412222	chr12:29412222:G:T	2.2021e-27	-5.49089e-10	-1.51467
29412246	chr12:29412246:T:C	1.55415e-26	1.82379	-1.38436
29412252	chr12:29412252:C:T	2.22087e-27	-5.49089e-10	-1.50618
29412270	chr12:29412270:A:G	9.75785e-27	-5.49089e-10	-0.0260109
29412293	chr12:29412293:C:T	2.41244e-27	-5.49089e-10	-1.42344
29412445	chr12:29412445:T:C	1.56591e-26	1.83521	-1.38824
29412452	chr12:29412452:C:T	3.02861e-27	-5.49089e-10	-1.19598
29412458	chr12:29412458:T:C	1.55209e-26	1.82192	-1.38382
29412559	chr12:29412559:A:G	1.45293e-25	2.67467	-4.93028e-10
29412647	chr12:29412647:C:T	5.62923e-27	-0.576111	-4.93028e-10
29412657	chr12:29412657:C:T	2.35122e-27	-5.49089e-10	-1.44915
29412836	chr12:29412836:T:G	2.76713e-27	-5.49089e-10	-1.28627
29412996	chr12:29412996:T:A	2.22687e-27	-5.49089e-10	-1.50349
29412999	chr12:29412999:C:T	9.13288e-27	1.40196	-1.49416
29413346	chr12:29413346:T:A	1.69881e-26	1.91452	-1.38609
29413383	chr12:29413383:A:G	2.2167e-27	-5.49089e-10	-1.50806
29413405	chr12:29413405:A:G	1.56043e-26	1.84273	-1.39926
29413604	chr12:29413604:T:A	3.39151e-28	-1.88092	-1.50447
29413693	chr12:29413693:G:T	5.41738e-27	0.849348	-1.46382
29413704	chr12:29413704:G:A	3.62532e-28	-1.83677	-1.48196
29413889	chr12:29413889:G:A	2.71102e-27	-5.49089e-10	-1.30676
29414084	chr12:29414084:A:G	2.78356e-27	-5.49089e-10	-1.28035
29414089	chr12:29414089:G:A	4.0142e-20	15.7385	-0.534634
29414215	chr12:29414215:G:C	2.1001e-19	17.2907	-0.432162
29414354	chr12:29414354:A:G	1.15394e-27	-2.1609	-4.93028e-10
29414360	chr12:29414360:C:T	1.5883e-26	1.85894	-1.39778
29414412	chr12:29414412:T:G	1.65587e-26	1.89805	-1.39523
29414698	chr12:29414698:A:G	1.48584e-26	-5.49089e-10	0.394484
29415048	chr12:29415048:G:A	7.33203e-28	-1.55309	-1.06132
29415096	chr12:29415096:G:A	5.28373e-25	4.22906	-0.263342
29415203	chr12:29415203:C:T	2.20542e-27	-5.49089e-10	-1.51316
29415241	chr12:29415241:A:G	1.06513e-27	-2.24099	-4.93028e-10
29415248	chr12:29415248:AAAG:A	2.21327e-27	-5.49089e-10	-1.50961
29415286	chr12:29415286:C:T	2.28161e-26	1.69627	-0.872891
29415345	chr12:29415345:T:C	2.03968e-26	1.77187	-1.06058
29415468	chr12:29415468:C:A	2.69801e-28	-2.10427	-1.50988
29415546	chr12:29415546:T:TA	5.63065e-26	2.37	-0.643269
29416054	chr12:29416054:C:A	2.05615e-25	4.53302	-1.5111
29416102	chr12:29416102:G:C	7.53157e-27	-5.49089e-10	-0.28498
29416383	chr12:29416383:T:TG	9.83727e-27	-5.49089e-10	-0.0179047
29416405	chr12:29416405:T:C	3.8669e-27	0.433845	-1.38548
29417356	chr12:29417356:G:A	2.78462e-27	-5.49089e-10	-1.27997
29417620	chr12:29417620:A:G	2.22529e-27	-5.49089e-10	-1.5042
29417841	chr12:29417841:C:A	7.20461e-28	-1.27623	-1.35572
29418857	chr12:29418857:C:T	1.27003e-26	-5.49089e-10	0.23754
29419291	chr12:29419291:T:TG	2.94909e-26	2.2969	-1.2169
29419329	chr12:29419329:C:G	2.77717e-27	-5.49089e-10	-1.28265
29419373	chr12:29419373:C:T	9.2562e-27	1.03807	-1.11686
29419597	chr12:29419597:G:A	2.81857e-27	-5.49089e-10	-1.26785
29420021	chr12:29420021:C:T	3.02238e-28	-2.03096	-1.46967
29420900	chr12:29420900:G:C	6.64484e-28	-1.55865	-1.15418
29421170	chr12:29421170:C:T	7.12069e-28	-1.28589	-1.35777
29421188	chr12:29421188:G:A	1.26901e-26	-5.49089e-10	0.236739
29421823	chr12:29421823:G:A	7.01344e-28	-1.25306	-1.40578
29422048	chr12:29422048:A:G	2.53384e-27	-5.49089e-10	-1.37435
29422090	chr12:29422090:T:G	9.88443e-27	-5.49089e-10	-0.0131218
29422520	chr12:29422520:G:C	5.63723e-28	-1.91427	-0.963005
29422754	chr12:29422754:T:C	2.13984e-26	1.76743	-1.0082
29422892	chr12:29422892:G:A	2.45739e-27	-5.49089e-10	-1.40498
29422960	chr12:29422960:A:C	9.59476e-27	-5.49089e-10	-0.0428655
29423258	chr12:29423258:G:A	6.74381e-27	-5.49089e-10	-0.395457
29423583	chr12:29423583:G:A	7.29526e-27	-5.49089e-10	-0.316858
29423584	chr12:29423584:C:T	6.69526e-28	-1.30656	-1.39871
29424266	chr12:29424266:G:A	1.33621e-26	-5.49089e-10	0.288339
29424305	chr12:29424305:A:G	6.4234e-28	-1.57454	-1.17218
29424435	chr12:29424435:A:G	1.29138e-26	-5.49089e-10	0.254214
29424537	chr12:29424537:A:G	9.59927e-27	-5.49089e-10	-0.0423956
29424774	chr12:29424774:G:A	7.09855e-28	-1.28799	-1.35879
29424834	chr12:29424834:G:A	6.96767e-28	-1.51058	-1.15481
29425115	chr12:29425115:C:T	7.0675e-28	-1.2843	-1.36686
29425214	chr12:29425214:T:G	1.02639e-26	1.29212	-1.26758
29425392	chr12:29425392:C:G	1.23739e-26	-5.49089e-10	0.211506
29425751	chr12:29425751:T:A	2.22969e-27	-5.49089e-10	-1.50222
29426713	chr12:29426713:A:G	2.23484e-25	4.62009	-1.51483
29427194	chr12:29427194:A:G	4.4584e-20	16.193	-0.884215
29427436	chr12:29427436:C:CTATT	3.0571e-27	-5.49089e-10	-1.18662
29427813	chr12:29427813:A:C	2.54648e-27	-5.49089e-10	-1.36937
29427818	chr12:29427818:A:G	7.65632e-28	-1.3461	-1.22504
29428843	chr12:29428843:A:G	7.05623e-28	-1.29526	-1.3575
29428848	chr12:29428848:C:G	2.57587e-27	-5.49089e-10	-1.3579
29429211	chr12:29429211:A:C	2.88298e-26	1.98562	-0.928294
29429732	chr12:29429732:A:G	2.16545e-24	5.41931	-0.0430078
29429911	chr12:29429911:C:CCTTA	2.4697e-27	-5.49089e-10	-1.39999
29431368	chr12:29431368:G:T	2.75362e-27	-5.49089e-10	-1.29116
29431373	chr12:29431373:A:G	3.72499e-27	0.435315	-1.42433
29431676	chr12:29431676:G:A	7.36858e-28	-1.52395	-1.0855
29431913	chr12:29431913:G:A	3.20307e-28	-1.98192	-1.46064
29431993	chr12:29431993:T:C	1.00925e-27	-2.29488	-4.93028e-10
29432109	chr12:29432109:G:A	2.84048e-27	-5.49089e-10	-1.26011
29432248	chr12:29432248:A:G	7.17641e-28	-1.2735	-1.36237
29432552	chr12:29432552:T:C	6.62548e-28	-1.31704	-1.39871
29432729	chr12:29432729:A:G	1.31902e-26	-5.49089e-10	0.275391
29432810	chr12:29432810:G:T	2.20314e-27	-5.49089e-10	-1.5142
29432999	chr12:29432999:C:T	2.70755e-27	-5.49089e-10	-1.30804
29433004	chr12:29433004:G:A	3.42493e-27	-1.073	-4.93028e-10
29433031	chr12:29433031:A:G	1.31225e-26	-5.49089e-10	0.270248
29433183	chr12:29433183:G:T	7.3271e-28	-1.28664	-1.32845
29433780	chr12:29433780:GTTTTC:G	2.35198e-27	-5.49089e-10	-1.44883
29434051	chr12:29434051:A:G	1.02338e-27	-2.28097	-4.93028e-10
29434157	chr12:29434157:A:G	1.23432e-26	-5.49089e-10	0.209024
29434282	chr12:29434282:C:T	2.2199e-27	-5.49089e-10	-1.50662
29434751	chr12:29434751:T:C	2.22401e-27	-5.49089e-10	-1.50477
29434871	chr12:29434871:C:T	3.62378e-26	2.77362	-1.4876
29434972	chr12:29434972:A:G	3.00651e-24	6.43275	-0.728297
29435248	chr12:29435248:G:A	7.65126e-27	-5.49089e-10	-0.269213
29435515	chr12:29435515:C:T	1.20836e-25	2.49035	-4.93028e-10
29435735	chr12:29435735:G:A	2.87094e-27	-5.49089e-10	-1.24944
29435997	chr12:29435997:T:C	2.1744e-19	17.0708	-0.177405
29436414	chr12:29436414:TGTC:T	6.05806e-26	2.71714	-0.917246
29436842	chr12:29436842:G:A	4.14886e-27	-5.49089e-10	-0.881248
29437415	chr12:29437415:G:A	1.05439e-27	-2.25112	-4.93028e-10
29437642	chr12:29437642:ACT:A	1.40574e-24	5.01284	-0.0686057
29437721	chr12:29437721:G:A	9.48156e-20	16.7795	-0.716125
29437912	chr12:29437912:T:G	1.29364e-23	8.67048	-1.50676
29437916	chr12:29437916:ATAAATT:A	8.33509e-27	-5.49089e-10	-0.183609
29438070	chr12:29438070:G:T	5.67986e-26	1.73543	-4.93028e-10
29438251	chr12:29438251:A:C	6.44188e-28	-1.4321	-1.31175
29438849	chr12:29438849:T:A	1.49353e-26	-5.49089e-10	0.399644
29439171	chr12:29439171:C:CA	7.33437e-27	1.16241	-1.47392
29439319	chr12:29439319:G:A	2.35862e-27	-5.49089e-10	-1.44601
29439370	chr12:29439370:A:C	9.5938e-27	-5.49089e-10	-0.0429658
29439540	chr12:29439540:A:G	2.2405e-27	-5.49089e-10	-1.49738
29440250	chr12:29440250:C:T	2.47795e-27	-5.49089e-10	-1.39665
29440287	chr12:29440287:G:T	9.67347e-28	-1.66253	-0.674753
29440643	chr12:29440643:A:G	2.76441e-27	-5.49089e-10	-1.28725
29440835	chr12:29440835:GA:G	2.16506e-26	1.77952	-1.00857
29440836	chr12:29440836:A:C	2.2285e-27	-5.49089e-10	-1.50275
29440999	chr12:29440999:T:C	1.38601e-26	-5.49089e-10	0.324932
29441108	chr12:29441108:G:A	2.35198e-27	-5.49089e-10	-1.44883
29441138	chr12:29441138:T:C	9.47647e-24	8.36747	-1.51498
29441311	chr12:29441311:C:T	1.74658e-26	-5.49089e-10	0.556159
29441554	chr12:29441554:G:C	1.52588e-26	-5.49089e-10	0.421076
29441555	chr12:29441555:A:G	1.20042e-19	16.8999	-0.600666
29442348	chr12:29442348:C:A	2.33315e-27	-5.49089e-10	-1.45686
29443100	chr12:29443100:A:G	1.31862e-26	-5.49089e-10	0.275091
29443432	chr12:29443432:T:C	1.00569e-27	-2.00448	-0.293938
29443556	chr12:29443556:G:C	1.77006e-27	-1.73307	-4.93028e-10
29443787	chr12:29443787:C:T	5.59366e-27	-5.49089e-10	-0.58245
29443791	chr12:29443791:T:C	1.26212e-26	-5.49089e-10	0.231295
29444673	chr12:29444673:T:A	2.23463e-23	9.11807	-1.40773
29444880	chr12:29444880:TAAAAG:T	1.04938e-26	-5.49089e-10	0.0467026
29445223	chr12:29445223:T:A	7.36984e-27	-5.49089e-10	-0.306686
29445359	chr12:29445359:G:A	5.55386e-26	1.713	-4.93028e-10
29445408	chr12:29445408:G:T	4.58367e-27	-5.49089e-10	-0.781582
29445440	chr12:29445440:T:C	3.61577e-20	15.9358	-0.83652
29445576	chr12:29445576:C:T	8.49798e-27	-5.49089e-10	-0.164255
29445683	chr12:29445683:G:C	4.89693e-28	-1.59375	-1.42431
29446282	chr12:29446282:G:C	2.52844e-27	-1.37648	-4.93028e-10
29446700	chr12:29446700:A:G	7.94934e-27	-5.49089e-10	-0.230994
29447098	chr12:29447098:T:C	2.06e-25	3.02379	-4.93028e-10
29447486	chr12:29447486:A:T	2.2019e-27	-5.49089e-10	-1.51476
29447694	chr12:29447694:A:C	4.04385e-26	2.11179	-0.716094
29447753	chr12:29447753:TAATGA:T	9.44054e-27	1.1162	-1.17527
29448399	chr12:29448399:G:A	2.19624e-27	-1.51734	-4.93028e-10
29448575	chr12:29448575:C:A	1.07027e-26	-5.49089e-10	0.0664086
29448639	chr12:29448639:A:G	1.7644e-26	0.566315	-4.93028e-10
29448698	chr12:29448698:G:A	5.15583e-27	-5.49089e-10	-0.663955
29448803	chr12:29448803:A:G	4.969e-26	2.23895	-0.637234
29448996	chr12:29448996:G:T	7.51031e-27	-5.49089e-10	-0.287806
29449419	chr12:29449419:G:T	5.39808e-27	0.128825	-0.746864
29449451	chr12:29449451:G:T	7.47367e-27	-5.49089e-10	-0.292696
29449779	chr12:29449779:G:C	2.24901e-27	-1.49359	-4.93028e-10
29449803	chr12:29449803:T:C	8.41338e-28	-1.98022	-0.496629
29450094	chr12:29450094:A:T	7.46169e-28	-2.0275	-0.569386
29450829	chr12:29450829:T:C	2.29918e-27	-5.49089e-10	-1.47153
29450837	chr12:29450837:T:TA	2.57403e-27	-5.49089e-10	-1.35861
29451058	chr12:29451058:C:T	2.30307e-27	-5.49089e-10	-1.46984
29451099	chr12:29451099:G:A	6.6388e-27	-5.49089e-10	-0.411152
29451177	chr12:29451177:T:C	2.65874e-27	-5.49089e-10	-1.32623
29452196	chr12:29452196:A:G	4.84599e-28	-1.60848	-1.42004
29452455	chr12:29452455:C:CT	4.69981e-25	4.45723	-0.608625
29452573	chr12:29452573:T:C	1.27813e-27	-1.22188	-0.836808
29453055	chr12:29453055:T:C	2.93369e-27	-5.49089e-10	-1.22782
29453262	chr12:29453262:CTT:C	2.72478e-27	-5.49089e-10	-1.3017
29453616	chr12:29453616:C:G	5.37807e-27	-5.49089e-10	-0.621754
29454037	chr12:29454037:G:A	2.49621e-27	-5.49089e-10	-1.38931
29454055	chr12:29454055:C:T	9.95004e-26	2.29608	-4.93028e-10
29454076	chr12:29454076:C:T	2.49917e-27	-5.49089e-10	-1.38813
29454508	chr12:29454508:C:T	8.17545e-27	-5.49089e-10	-0.202947
29454632	chr12:29454632:T:A	4.73217e-27	-5.49089e-10	-0.749699
29454998	chr12:29454998:T:C	4.07662e-25	4.46442	-0.758068
29455022	chr12:29455022:CA:C	8.71665e-27	-5.49089e-10	-0.138848
29455113	chr12:29455113:T:C	8.05327e-27	-5.49089e-10	-0.218005
29455428	chr12:29455428:T:A	1.03491e-27	-1.32163	-0.948143
29455516	chr12:29455516:T:C	2.98098e-26	1.6199	-0.529148
29455520	chr12:29455520:G:A	2.38271e-27	-5.49089e-10	-1.43585
29455937	chr12:29455937:C:G	2.40678e-27	-5.49089e-10	-1.42579
29455981	chr12:29455981:T:A	3.16549e-27	-5.49089e-10	-1.15178
29456009	chr12:29456009:A:T	2.2488e-27	-5.49089e-10	-1.49369
29456109	chr12:29456109:G:A	8.20794e-27	-5.49089e-10	-0.198981
29456381	chr12:29456381:T:C	2.42089e-25	3.18522	-4.93028e-10
29456434	chr12:29456434:A:G	8.16871e-27	-5.49089e-10	-0.203771
29456436	chr12:29456436:T:C	2.20356e-27	-5.49089e-10	-1.51401
29457047	chr12:29457047:A:T	1.86953e-25	2.92677	-4.93028e-10
29457486	chr12:29457486:C:T	2.37572e-27	-5.49089e-10	-1.43878
29457851	chr12:29457851:G:A	7.75358e-27	-5.49089e-10	-0.255929
29457930	chr12:29457930:T:C	7.48063e-27	-5.49089e-10	-0.291766
29457998	chr12:29457998:T:C	2.36168e-27	-5.49089e-10	-1.44471
29458016	chr12:29458016:T:C	2.4324e-27	-1.4152	-4.93028e-10
29458144	chr12:29458144:A:G	2.49917e-27	-5.49089e-10	-1.38813
29458274	chr12:29458274:A:G	2.36355e-27	-5.49089e-10	-1.44392
29458616	chr12:29458616:T:A	1.09773e-27	-1.34676	-0.864077
29458791	chr12:29458791:AAAAAATCT:A	2.31543e-27	-5.49089e-10	-1.46449
29459137	chr12:29459137:C:T	1.13332e-27	-1.33046	-0.848479
29459208	chr12:29459208:A:G	2.15592e-25	3.06931	-4.93028e-10
29459492	chr12:29459492:G:A	1.05403e-27	-1.383	-0.868467
29459627	chr12:29459627:C:T	7.90081e-28	-1.96771	-0.571989
29459678	chr12:29459678:GT:G	1.08991e-27	-1.39814	-0.819856
29459725	chr12:29459725:A:G	1.18927e-27	-1.4399	-0.690841
29459804	chr12:29459804:A:G	1.97126e-25	2.97976	-4.93028e-10
29459916	chr12:29459916:A:G	5.4349e-27	0.0651922	-0.676434
29460534	chr12:29460534:A:G	1.45728e-27	-1.20712	-0.720387
29460777	chr12:29460777:C:T	2.23109e-27	-5.49089e-10	-1.50159
29460831	chr12:29460831:C:G	2.47208e-25	3.20615	-4.93028e-10
29460980	chr12:29460980:A:G	3.8522e-26	1.86297	-0.515827
29461374	chr12:29461374:T:C	6.40685e-26	1.85587	-4.93028e-10
29461776	chr12:29461776:A:G	8.8371e-28	-1.28504	-1.14266
29461874	chr12:29461874:C:T	1.15128e-26	-5.49089e-10	0.139378
29462190	chr12:29462190:C:T	2.33428e-27	-5.49089e-10	-1.45638
29462218	chr12:29462218:C:A	5.03541e-28	-1.54915	-1.44102
29462289	chr12:29462289:A:T	5.05963e-28	-1.54308	-1.4423
29462640	chr12:29462640:A:G	5.34011e-28	-1.48996	-1.44146
29462872	chr12:29462872:T:C	2.26854e-26	1.72631	-0.908667
29463205	chr12:29463205:A:G	2.30212e-27	-5.49089e-10	-1.47025
29463537	chr12:29463537:G:A	5.37247e-27	-5.49089e-10	-0.622796
29463643	chr12:29463643:T:C	7.47367e-27	-5.49089e-10	-0.292696
29464035	chr12:29464035:G:T	4.76689e-28	-1.59781	-1.44716
29464193	chr12:29464193:A:G	2.20279e-27	-5.49089e-10	-1.51436
29464617	chr12:29464617:G:A	4.8728e-28	-1.57342	-1.44958
29464725	chr12:29464725:A:T	2.57095e-27	-5.49089e-10	-1.35981
29464803	chr12:29464803:C:T	4.84948e-28	-1.57122	-1.45658
29465094	chr12:29465094:A:C	9.9464e-28	-1.97537	-0.334086
29465405	chr12:29465405:A:G	4.30373e-27	-2.0895	1.2449
29465482	chr12:29465482:A:G	1.10872e-27	-2.20088	-4.93028e-10
29465700	chr12:29465700:C:T	2.20173e-27	-5.49089e-10	-1.51484
29465953	chr12:29465953:C:T	3.05206e-27	-5.49089e-10	-1.18827
29465972	chr12:29465972:A:T	4.90383e-28	-1.54862	-1.46803
29465998	chr12:29465998:C:A	5.32622e-26	3.18133	-1.51018
29466131	chr12:29466131:A:T	4.90361e-27	0.605632	-1.31974
29466153	chr12:29466153:A:G	5.69917e-28	-1.39347	-1.47288
29466215	chr12:29466215:G:T	1.90492e-25	2.94553	-4.93028e-10
29466273	chr12:29466273:G:A	7.24831e-27	-5.49089e-10	-0.323315
29466333	chr12:29466333:C:T	6.00659e-26	1.79136	-4.93028e-10
29466644	chr12:29466644:C:T	5.62698e-25	5.01653	-0.987873
29466929	chr12:29466929:A:G	5.52702e-28	-1.4349	-1.46212
29467441	chr12:29467441:C:T	7.71685e-27	-5.49089e-10	-0.260677
29467497	chr12:29467497:A:G	2.44986e-27	-5.49089e-10	-1.40805
29467754	chr12:29467754:G:T	2.375e-27	-5.49089e-10	-1.43909
29468121	chr12:29468121:G:A	5.83622e-28	-1.37002	-1.47256
29468443	chr12:29468443:A:G	1.4371e-25	2.66371	-4.93028e-10
29468730	chr12:29468730:T:C	3.20702e-27	-5.49089e-10	-1.13874
29468740	chr12:29468740:T:C	1.89117e-25	4.45304	-1.51476
29468776	chr12:29468776:T:C	8.47232e-28	-2.17717	-0.292691
29468884	chr12:29468884:A:G	7.39869e-27	-5.49089e-10	-0.30278
29468901	chr12:29468901:C:T	4.35385e-28	-2.14448	-0.991127
29469269	chr12:29469269:A:G	4.242e-28	-2.14726	-1.01438
29470145	chr12:29470145:T:C	4.72952e-27	-5.49089e-10	-0.750258
29470171	chr12:29470171:T:A	1.02548e-27	-1.18648	-1.09245
29470326	chr12:29470326:G:A	9.60115e-28	-1.22751	-1.11728
29470392	chr12:29470392:A:C	1.00099e-27	-1.22309	-1.08001
29470627	chr12:29470627:G:A	1.20655e-27	-1.13687	-0.979452
29470908	chr12:29470908:A:G	4.62806e-27	-5.49089e-10	-0.771945
29470991	chr12:29470991:A:T	9.67256e-28	-1.27747	-1.0599
29471045	chr12:29471045:G:C	2.30176e-27	-5.49089e-10	-1.47041
29471095	chr12:29471095:G:T	7.47367e-27	-5.49089e-10	-0.292696
29471697	chr12:29471697:T:C	1.2787e-27	-1.08109	-0.977146
29472688	chr12:29472688:T:C	1.6531e-27	-2.09622	0.294791
29472942	chr12:29472942:C:A	2.24395e-27	-5.49089e-10	-1.49585
29472996	chr12:29472996:T:C	5.30236e-28	-1.42379	-1.51472
29473035	chr12:29473035:G:C	2.3437e-27	-5.49089e-10	-1.45235
29473268	chr12:29473268:C:T	1.26906e-27	-1.26183	-0.803981
29473441	chr12:29473441:T:C	1.39276e-27	-1.2119	-0.760895
29473566	chr12:29473566:A:G	1.27012e-27	-1.06447	-1.0005
29473838	chr12:29473838:A:G	4.24855e-26	2.9374	-1.49231
29473886	chr12:29473886:C:G	1.29916e-27	-1.18378	-0.858587
29473946	chr12:29473946:A:G	1.91227e-25	2.94938	-4.93028e-10
29474255	chr12:29474255:T:C	2.31265e-27	-5.49089e-10	-1.46569
29474545	chr12:29474545:A:G	4.63487e-27	-5.49089e-10	-0.770474
29474594	chr12:29474594:G:A	2.56551e-26	1.36734	-0.426677
29474600	chr12:29474600:T:C	1.42252e-27	-2.04582	0.0941665
29474809	chr12:29474809:G:A	5.06339e-28	-2.28924	-0.695389
29475083	chr12:29475083:G:A	4.44066e-25	4.86576	-1.07387
29475778	chr12:29475778:A:G	8.29646e-27	-5.49089e-10	-0.188254
29476779	chr12:29476779:A:G	3.72988e-27	-5.49089e-10	-0.987707
29476781	chr12:29476781:A:G	6.22118e-28	-2.21722	-0.561484
29476877	chr12:29476877:A:G	2.6561e-27	-5.49089e-10	-1.32722
29477039	chr12:29477039:A:G	2.21531e-27	-5.49089e-10	-1.50869
29477453	chr12:29477453:A:G	6.79495e-28	-1.85339	-0.837096
29477851	chr12:29477851:T:G	2.67955e-27	0.196552	-1.51499
29477891	chr12:29477891:A:T	2.24257e-28	-2.28607	-1.51297
29478228	chr12:29478228:A:G	6.38879e-28	-2.34557	-0.40655
29478794	chr12:29478794:T:A	2.40754e-27	-5.49089e-10	-1.42548
29478888	chr12:29478888:A:G	4.36555e-27	-5.49089e-10	-0.830339
29479123	chr12:29479123:C:T	2.28326e-27	-5.49089e-10	-1.47848
29479124	chr12:29479124:G:A	1.69814e-27	-0.583731	-1.19082
29479232	chr12:29479232:G:T	4.39064e-28	-1.94709	-1.18011
29479345	chr12:29479345:G:A	2.912e-28	-2.0367	-1.50113
29479819	chr12:29479819:T:C	2.42328e-27	-5.49089e-10	-1.41896
29480085	chr12:29480085:G:C	2.30589e-27	-5.49089e-10	-1.46862
29480102	chr12:29480102:G:A	2.20293e-27	-5.49089e-10	-1.51429
29480468	chr12:29480468:T:G	2.65098e-28	-2.25484	-1.3769
29480486	chr12:29480486:C:A	2.21275e-27	-5.49089e-10	-1.50985
29480683	chr12:29480683:C:A	4.39237e-28	-1.95374	-1.17305
29480716	chr12:29480716:C:T	2.62547e-28	-2.28697	-1.35443
29480735	chr12:29480735:A:AG	2.52046e-28	-2.26229	-1.41993
29480799	chr12:29480799:G:A	2.98629e-28	-2.10548	-1.40716
29480877	chr12:29480877:T:C	2.58837e-27	-5.49089e-10	-1.35306
29480884	chr12:29480884:G:A	2.1182e-28	-2.34354	-1.51256
29480912	chr12:29480912:G:A	2.21344e-28	-2.32098	-1.49114
29481090	chr12:29481090:G:A	2.19322e-28	-2.30717	-1.51412
29481377	chr12:29481377:T:C	2.39388e-28	-2.33074	-1.40301
29481434	chr12:29481434:T:C	2.54688e-27	-5.49089e-10	-1.36921
29481864	chr12:29481864:T:A	1.08075e-27	-2.22642	-4.93028e-10
29481986	chr12:29481986:T:C	2.75977e-27	0.188455	-1.47739
29482009	chr12:29482009:C:T	2.53851e-28	-2.18167	-1.49342
29482199	chr12:29482199:C:T	2.48727e-28	-2.34732	-1.34816
29482759	chr12:29482759:T:C	1.10525e-27	-2.20401	-4.93028e-10
29482844	chr12:29482844:G:A	2.33513e-28	-2.34253	-1.41607
29483090	chr12:29483090:CCCT:C	3.87338e-28	-2.02983	-1.22271
29483712	chr12:29483712:T:C	2.76911e-27	-5.49089e-10	-1.28556
29483857	chr12:29483857:AT:A	2.73686e-27	-5.49089e-10	-1.29727
29483961	chr12:29483961:A:G	6.59888e-28	-1.78514	-0.934626
29484058	chr12:29484058:A:T	2.44319e-27	-5.49089e-10	-1.41078
29484214	chr12:29484214:G:A	2.77674e-28	-2.34321	-1.24218
29484247	chr12:29484247:G:C	2.23934e-28	-2.3166	-1.48389
29484361	chr12:29484361:C:T	2.73858e-27	-5.49089e-10	-1.29664
29484453	chr12:29484453:A:G	2.24673e-28	-2.31646	-1.48073
29484514	chr12:29484514:T:C	4.20478e-27	0.388317	-1.25618
29484606	chr12:29484606:G:A	2.74058e-28	-2.31807	-1.28042
29485844	chr12:29485844:A:G	2.88883e-27	-5.49089e-10	-1.24323
29485906	chr12:29485906:C:A	3.64004e-28	-2.10652	-1.20816
29486109	chr12:29486109:G:GA	1.16388e-27	-2.15233	-4.93028e-10
29486944	chr12:29486944:G:C	9.60592e-28	-2.34429	-4.93028e-10
29487254	chr12:29487254:A:G	1.96796e-27	-1.62708	-4.93028e-10
29487377	chr12:29487377:G:A	1.23045e-27	-2.0967	-4.93028e-10
29488133	chr12:29488133:C:A	9.85537e-28	-2.31865	-4.93028e-10
29488244	chr12:29488244:A:C	2.26087e-28	-2.34585	-1.44507
29488332	chr12:29488332:G:T	2.13427e-28	-2.33578	-1.51277
29488881	chr12:29488881:C:T	2.24278e-28	-2.34633	-1.45263
29488884	chr12:29488884:C:G	2.11945e-28	-2.34102	-1.51449
29488971	chr12:29488971:A:G	2.11063e-28	-2.34471	-1.51497
29489046	chr12:29489046:A:G	2.11536e-28	-2.34254	-1.51491
29489061	chr12:29489061:G:A	2.12007e-28	-2.3412	-1.51401
29489106	chr12:29489106:C:T	2.12385e-28	-2.33851	-1.51492
29489178	chr12:29489178:A:G	2.13569e-28	-2.33403	-1.51385
29489181	chr12:29489181:T:C	2.11443e-28	-2.34328	-1.5146
29489246	chr12:29489246:T:C	2.11647e-28	-2.34201	-1.5149
29489316	chr12:29489316:G:A	2.11666e-28	-2.34189	-1.51493
29489432	chr12:29489432:G:A	8.08076e-27	-5.49089e-10	-0.214597
29489609	chr12:29489609:C:T	2.1138e-28	-2.34466	-1.51352
29489640	chr12:29489640:A:C	2.1161e-28	-2.34449	-1.5126
29489975	chr12:29489975:C:T	2.22726e-27	-5.49089e-10	-1.50331
29489994	chr12:29489994:G:A	2.12697e-28	-2.34361	-1.50837
29490489	chr12:29490489:T:C	2.49346e-28	-2.34336	-1.34964
29490812	chr12:29490812:T:C	1.7877e-27	-2.31337	0.590217
29492155	chr12:29492155:G:C	6.45446e-27	-5.49089e-10	-0.439311
29492320	chr12:29492320:T:A	2.40625e-28	-2.34173	-1.38687
29492518	chr12:29492518:A:G	3.71232e-28	-2.17339	-1.12162
29493137	chr12:29493137:T:C	2.33787e-28	-2.34711	-1.41031
29493189	chr12:29493189:A:G	2.83561e-27	-5.49089e-10	-1.26182
29493236	chr12:29493236:G:A	9.66368e-28	-2.33829	-4.93028e-10
29493362	chr12:29493362:CAT:C	2.23445e-27	-5.49089e-10	-1.50009
29493557	chr12:29493557:G:A	1.00678e-27	-2.29732	-4.93028e-10
29494097	chr12:29494097:C:T	2.43677e-28	-2.33709	-1.37891
29494398	chr12:29494398:T:C	3.01539e-28	-2.31456	-1.18838
29494747	chr12:29494747:G:A	3.35926e-27	-5.49089e-10	-1.09236
29494845	chr12:29494845:G:C	3.45381e-27	-5.49089e-10	-1.06461
29495061	chr12:29495061:GA:G	9.94344e-28	-2.30975	-4.93028e-10
29495143	chr12:29495143:T:C	2.38921e-28	-2.34683	-1.38888
29495213	chr12:29495213:T:C	2.79299e-27	-5.49089e-10	-1.27697
29495258	chr12:29495258:T:G	2.28919e-28	-2.32658	-1.45189
29495342	chr12:29495342:G:A	2.2445e-28	-2.32464	-1.47354
29495434	chr12:29495434:A:G	6.18291e-27	-5.49089e-10	-0.482294
29495451	chr12:29495451:C:T	4.67396e-27	-5.49089e-10	-0.762076
29495637	chr12:29495637:G:A	9.85352e-28	-2.31884	-4.93028e-10
29495699	chr12:29495699:CTTT:C	2.27483e-27	-5.49089e-10	-1.48218
29495805	chr12:29495805:A:C	9.59608e-28	-2.34531	-4.93028e-10
29495831	chr12:29495831:G:A	2.12992e-27	-1.18909	-0.358908
29496027	chr12:29496027:A:G	4.39645e-27	-5.49089e-10	-0.823285
29496100	chr12:29496100:AC:A	2.21524e-27	-5.49089e-10	-1.50872
29496867	chr12:29496867:C:T	1.94426e-27	-1.6392	-4.93028e-10
29497004	chr12:29497004:T:C	2.23806e-26	-5.49089e-10	0.80411
29497130	chr12:29497130:G:A	3.31775e-27	-5.49089e-10	-1.1048
29497159	chr12:29497159:CTCAGGAGGCAGAG:C	2.82834e-28	-2.32219	-1.24479
29497220	chr12:29497220:T:C	4.33953e-28	-2.33345	-0.805448
29497454	chr12:29497454:C:T	3.0989e-27	-5.49089e-10	-1.17303
29497769	chr12:29497769:C:T	2.90534e-27	-5.49089e-10	-1.23753
29497809	chr12:29497809:C:T	3.8449e-27	-0.595474	-0.36186
29497869	chr12:29497869:T:G	5.27561e-28	-1.43809	-1.50548
29497937	chr12:29497937:T:C	3.5926e-28	-2.05873	-1.26906
29497966	chr12:29497966:T:C	1.34383e-26	-1.85578	2.14981
29498075	chr12:29498075:C:T	1.04273e-26	-5.49089e-10	0.0403472
29498393	chr12:29498393:G:T	3.08572e-25	-5.49089e-10	3.42787
29498524	chr12:29498524:A:G	1.103e-27	-2.20605	-4.93028e-10
29498633	chr12:29498633:G:T	3.99514e-28	-1.83416	-1.38743
29498657	chr12:29498657:C:T	2.48025e-27	-5.49089e-10	-1.39572
29499232	chr12:29499232:C:A	3.86449e-28	-1.7579	-1.49694
29499621	chr12:29499621:A:G	9.63201e-28	-2.34158	-4.93028e-10
29499685	chr12:29499685:C:T	3.06085e-28	-2.18408	-1.30389
29500145	chr12:29500145:C:A	2.36704e-27	-1.44244	-4.93028e-10
29500148	chr12:29500148:C:T	3.59179e-28	-1.92913	-1.39888
29500785	chr12:29500785:T:C	2.75641e-28	-2.25601	-1.33673
29500880	chr12:29500880:A:C	2.20643e-27	-5.49089e-10	-1.51271
29500949	chr12:29500949:G:C	5.8075e-28	-1.3505	-1.49702
29500952	chr12:29500952:A:AG	1.29613e-27	-2.0447	-4.93028e-10
29500954	chr12:29500954:A:AT	1.29816e-27	-2.04314	-4.93028e-10
29500962	chr12:29500962:G:A	2.50109e-27	-5.49089e-10	-1.38735
29501239	chr12:29501239:G:A	3.82409e-28	-1.85386	-1.41149
29501567	chr12:29501567:GATAA:G	5.31445e-28	-1.4365	-1.49974
29501573	chr12:29501573:T:C	4.23868e-28	-1.71081	-1.45161
29501607	chr12:29501607:A:G	2.20129e-27	-5.49089e-10	-1.51504
29501692	chr12:29501692:C:T	3.20597e-27	-5.49089e-10	-1.13907
29501874	chr12:29501874:T:C	3.97391e-28	-1.71673	-1.51018
29501882	chr12:29501882:T:C	1.36065e-27	-1.99612	-4.93028e-10
29502013	chr12:29502013:CAAG:C	1.33129e-27	-2.01794	-4.93028e-10
29502560	chr12:29502560:T:C	4.39412e-27	-0.823815	-4.93028e-10
29502704	chr12:29502704:C:T	3.46319e-28	-2.07382	-1.29065
29503376	chr12:29503376:T:C	1.43504e-27	-0.433591	-1.5093
29503671	chr12:29503671:A:C	3.04839e-27	-1.18947	-4.93028e-10
29503954	chr12:29503954:T:C	4.22663e-28	-1.73809	-1.42717
29503983	chr12:29503983:C:T	5.89569e-28	-1.32036	-1.51208
29504200	chr12:29504200:A:T	2.69505e-28	-2.10745	-1.5078
29504383	chr12:29504383:T:G	4.1807e-28	-2.11026	-1.06593
29504401	chr12:29504401:C:T	3.70405e-27	-5.49089e-10	-0.994655
29504767	chr12:29504767:G:A	4.44882e-28	-2.34151	-0.772518
29505035	chr12:29505035:A:G	3.51361e-27	-5.49089e-10	-1.04744
29505269	chr12:29505269:G:A	4.76423e-27	-5.49089e-10	-0.742946
29505358	chr12:29505358:C:T	2.76779e-28	-2.32452	-1.2641
29505413	chr12:29505413:A:C	3.43275e-27	-5.49089e-10	-1.07072
29505578	chr12:29505578:GA:G	5.68674e-27	-5.49089e-10	-0.565945
29505592	chr12:29505592:G:A	8.69911e-27	-0.140862	-4.93028e-10
29505598	chr12:29505598:G:A	3.43169e-27	-5.49089e-10	-1.07103
29505842	chr12:29505842:A:T	2.99836e-28	-2.25797	-1.25064
29506150	chr12:29506150:C:CT	9.62672e-28	-2.34213	-4.93028e-10
29506335	chr12:29506335:C:T	3.27306e-28	-1.90591	-1.51504
29506448	chr12:29506448:C:T	1.87301e-27	-1.67654	-4.93028e-10
29506610	chr12:29506610:G:A	2.76738e-28	-2.27731	-1.31145
29506865	chr12:29506865:C:T	1.48542e-27	-1.90839	-4.93028e-10
29507107	chr12:29507107:T:C	2.15637e-27	-1.53566	-4.93028e-10
29507271	chr12:29507271:C:T	2.67467e-28	-2.30321	-1.31963
29507683	chr12:29507683:C:G	2.27008e-27	-5.49089e-10	-1.48427
29507844	chr12:29507844:T:C	7.42699e-28	-1.97937	-0.622179
29507948	chr12:29507948:A:C	2.31565e-27	-5.49089e-10	-1.46439
29508222	chr12:29508222:A:G	1.39272e-27	-1.97282	-4.93028e-10
29508430	chr12:29508430:A:G	4.905e-28	-1.50668	-1.50974
29508443	chr12:29508443:T:C	2.14248e-28	-2.34539	-1.49932
29508540	chr12:29508540:G:A	6.03992e-28	-1.34618	-1.4621
29508678	chr12:29508678:G:A	2.14362e-28	-2.32949	-1.51468
29508802	chr12:29508802:C:T	1.33774e-27	-1.01948	-0.993613
29509014	chr12:29509014:T:C	6.71041e-28	-1.19028	-1.51273
29509403	chr12:29509403:C:A	2.46771e-28	-2.22975	-1.47363
29509514	chr12:29509514:C:T	2.21343e-27	-5.49089e-10	-1.50954
29509583	chr12:29509583:A:G	1.44661e-27	-1.93486	-4.93028e-10
29509635	chr12:29509635:C:T	5.91637e-28	-1.31471	-1.51423
29509819	chr12:29509819:C:T	1.12114e-27	-2.18974	-4.93028e-10
29510188	chr12:29510188:G:C	3.60379e-27	-5.49089e-10	-1.0221
29510273	chr12:29510273:G:C	3.68479e-28	-1.78954	-1.51291
29510301	chr12:29510301:C:T	3.06364e-27	-5.49089e-10	-1.18448
29510554	chr12:29510554:G:C	5.20215e-27	-5.49089e-10	-0.655011
29510573	chr12:29510573:T:C	4.09302e-27	-5.49089e-10	-0.8948
29510659	chr12:29510659:G:C	3.84646e-27	-5.49089e-10	-0.956929
29510765	chr12:29510765:G:A	2.54077e-27	-5.49089e-10	-1.37162
29510980	chr12:29510980:G:A	2.71018e-27	-5.49089e-10	-1.30707
29511238	chr12:29511238:TTTGTATTAATATATCAACTCCTCCTCCTCC:T	2.23613e-27	-5.49089e-10	-1.49934
29511486	chr12:29511486:T:C	2.975e-27	-5.49089e-10	-1.21384
29511495	chr12:29511495:C:G	1.25746e-27	-2.07499	-4.93028e-10
29511550	chr12:29511550:T:C	2.62075e-28	-2.13052	-1.51268
29511620	chr12:29511620:T:C	2.89316e-27	-5.49089e-10	-1.24173
29511624	chr12:29511624:C:T	2.37699e-28	-2.29805	-1.44278
29511944	chr12:29511944:G:A	2.39628e-27	-5.49089e-10	-1.43017
29512391	chr12:29512391:A:G	2.2071e-27	-5.49089e-10	-1.5124
29513030	chr12:29513030:C:T	2.2053e-27	-5.49089e-10	-1.51322
29513095	chr12:29513095:T:C	3.24756e-28	-2.032	-1.39676
29513390	chr12:29513390:G:A	2.42663e-28	-2.343	-1.37717
29513412	chr12:29513412:C:T	7.30504e-27	-5.49089e-10	-0.315518
29513415	chr12:29513415:T:C	2.59954e-27	-5.49089e-10	-1.34875
29513539	chr12:29513539:CAAT:C	4.69799e-28	-2.34705	-0.712482
29513919	chr12:29513919:G:A	2.41623e-27	-5.49089e-10	-1.42188
29513952	chr12:29513952:T:C	2.29239e-27	-5.49089e-10	-1.47449
29513957	chr12:29513957:C:T	2.48573e-27	-1.27328	-0.120233
29514092	chr12:29514092:C:G	2.94186e-27	-1.22504	-4.93028e-10
29514098	chr12:29514098:C:T	3.84639e-27	-5.49089e-10	-0.956948
29514726	chr12:29514726:G:A	5.00282e-28	-1.51366	-1.483
29514747	chr12:29514747:A:G	4.67863e-28	-1.55728	-1.50638
29514783	chr12:29514783:T:C	1.58214e-27	-0.348765	-1.49654
29514857	chr12:29514857:T:C	3.79298e-27	-5.49089e-10	-0.970932
29514871	chr12:29514871:AGGT:A	2.44791e-27	-5.49089e-10	-1.40885
29514904	chr12:29514904:C:CT	2.20316e-27	-5.49089e-10	-1.51419
29515024	chr12:29515024:T:C	3.4315e-28	-1.88129	-1.49238
29515173	chr12:29515173:A:G	2.20326e-27	-5.49089e-10	-1.51415
29516006	chr12:29516006:A:G	5.22185e-27	-5.49089e-10	-0.65123
29516039	chr12:29516039:T:C	3.13214e-28	-2.27683	-1.18812
29516169	chr12:29516169:A:T	2.71181e-27	-5.49089e-10	-1.30647
29516529	chr12:29516529:C:T	9.57714e-28	-2.34729	-4.93028e-10
29516835	chr12:29516835:T:C	2.64179e-27	-5.49089e-10	-1.33263
29517037	chr12:29517037:T:A	2.20875e-27	-5.49089e-10	-1.51166
29517284	chr12:29517284:G:A	2.64653e-27	-5.49089e-10	-1.33083
29517329	chr12:29517329:C:T	4.33393e-27	-5.49089e-10	-0.837609
29517505	chr12:29517505:G:A	2.21234e-27	-5.49089e-10	-1.51003
29517571	chr12:29517571:G:A	3.1813e-28	-2.32868	-1.1207
29517697	chr12:29517697:T:C	2.29757e-27	-5.49089e-10	-1.47223
29517829	chr12:29517829:C:T	2.62807e-27	-5.49089e-10	-1.33783
29517876	chr12:29517876:G:A	4.17308e-27	-5.49089e-10	-0.875429
29517912	chr12:29517912:A:C	2.39169e-27	-5.49089e-10	-1.43208
29518133	chr12:29518133:T:A	3.8775e-27	-5.49089e-10	-0.948892
29518877	chr12:29518877:G:A	7.43077e-27	-5.49089e-10	-0.298453
29518911	chr12:29518911:G:C	2.41198e-28	-2.33411	-1.39211
29519260	chr12:29519260:G:T	2.25076e-27	-5.49089e-10	-1.49281
29519451	chr12:29519451:A:G	2.83018e-27	-5.49089e-10	-1.26374
29519636	chr12:29519636:G:T	2.23243e-27	-5.49089e-10	-1.50099
29519945	chr12:29519945:G:A	2.32267e-28	-2.33458	-1.42938
29520079	chr12:29520079:C:T	2.29589e-27	-5.49089e-10	-1.47296
29520535	chr12:29520535:C:G	4.11723e-27	-5.49089e-10	-0.888902
29520769	chr12:29520769:C:T	1.6607e-27	-1.79685	-4.93028e-10
29520907	chr12:29520907:T:C	2.38031e-27	-5.49089e-10	-1.43685
29521724	chr12:29521724:T:C	9.64914e-28	-2.3398	-4.93028e-10
29521954	chr12:29521954:G:C	3.95496e-28	-2.18979	-1.04191
29521959	chr12:29521959:C:T	4.1349e-27	-5.49089e-10	-0.88462
29521991	chr12:29521991:CAA:C	3.9124e-28	-2.19948	-1.04304
29522136	chr12:29522136:G:A	4.72587e-27	-5.49089e-10	-0.751032
29522353	chr12:29522353:G:C	2.46037e-27	-5.49089e-10	-1.40377
29522755	chr12:29522755:G:A	2.73127e-28	-2.09806	-1.50384
29523030	chr12:29523030:T:C	8.71689e-27	-5.49089e-10	-0.13882
29523044	chr12:29523044:A:T	2.6234e-27	-5.49089e-10	-1.33961
29523650	chr12:29523650:T:A	2.88752e-27	-5.49089e-10	-1.24368
29523911	chr12:29523911:C:T	4.56565e-27	-5.49089e-10	-0.785523
29524213	chr12:29524213:A:G	4.49334e-28	-1.60421	-1.49986
29524244	chr12:29524244:T:TA	1.13132e-27	-2.1807	-4.93028e-10
29524269	chr12:29524269:C:G	2.26747e-27	-5.49089e-10	-1.48542
29524867	chr12:29524867:A:G	1.76891e-27	-2.00613	0.272412
29524917	chr12:29524917:A:C	2.40859e-27	-5.49089e-10	-1.42504
29525061	chr12:29525061:AG:A	2.9935e-28	-2.01994	-1.49028
29525305	chr12:29525305:C:T	1.65724e-26	-5.49089e-10	0.503655
29525624	chr12:29525624:T:C	3.12984e-27	-5.49089e-10	-1.1631
29526126	chr12:29526126:C:T	1.78796e-27	-1.96955	0.246539
29526265	chr12:29526265:A:G	2.43282e-27	-5.49089e-10	-1.41503
29526507	chr12:29526507:A:G	2.952e-28	-2.01201	-1.51218
29526804	chr12:29526804:T:C	3.12905e-28	-1.95564	-1.5103
29527130	chr12:29527130:T:C	9.97644e-28	-2.30644	-4.93028e-10
29527159	chr12:29527159:T:C	1.18848e-27	-2.13141	-4.93028e-10
29527611	chr12:29527611:A:G	6.56373e-27	-5.49089e-10	-0.422524
29527941	chr12:29527941:G:A	2.73603e-28	-2.09472	-1.50544
29529367	chr12:29529367:A:G	6.28915e-28	-2.01343	-0.754412
29529381	chr12:29529381:G:A	2.26422e-27	-5.49089e-10	-1.48685
29529424	chr12:29529424:C:T	2.20208e-27	-5.49089e-10	-1.51468
29529467	chr12:29529467:C:T	2.70941e-27	-5.49089e-10	-1.30735
29529542	chr12:29529542:T:A	9.03173e-28	-0.93978	-1.46614
29529954	chr12:29529954:C:T	2.26904e-27	-5.49089e-10	-1.48473
29530177	chr12:29530177:C:T	8.95723e-28	-0.9557	-1.45851
29530781	chr12:29530781:T:A	1.97966e-27	-1.94678	0.325621
29530984	chr12:29530984:C:T	6.1336e-28	-1.28009	-1.5128
29531051	chr12:29531051:G:C	3.49997e-27	-5.49089e-10	-1.05133
29531178	chr12:29531178:A:G	2.3666e-27	-5.49089e-10	-1.44263
29531292	chr12:29531292:T:A	1.08017e-27	-2.22697	-4.93028e-10
29531407	chr12:29531407:C:T	5.37811e-27	-5.49089e-10	-0.621746
29531551	chr12:29531551:T:C	2.10183e-27	-1.97178	0.41051
29531891	chr12:29531891:C:T	2.80138e-28	-2.06934	-1.50721
29531975	chr12:29531975:A:G	1.13144e-27	-2.18059	-4.93028e-10
29532741	chr12:29532741:TCA:T	2.25625e-27	-5.49089e-10	-1.49038
29532957	chr12:29532957:A:G	4.09741e-27	-5.49089e-10	-0.893728
29532958	chr12:29532958:T:C	2.92958e-27	-5.49089e-10	-1.22922
29533156	chr12:29533156:G:A	2.39863e-27	-5.49089e-10	-1.42918
29533278	chr12:29533278:C:T	1.15389e-27	-2.16094	-4.93028e-10
29533403	chr12:29533403:G:T	2.01555e-27	-1.8996	0.296412
29533475	chr12:29533475:G:C	2.20319e-27	-5.49089e-10	-1.51418
29533498	chr12:29533498:G:A	4.11311e-28	-2.0184	-1.17409
29533547	chr12:29533547:A:T	2.78272e-28	-2.09961	-1.48362
29533562	chr12:29533562:C:T	2.73225e-28	-2.08866	-1.51288
29533836	chr12:29533836:T:C	2.36671e-26	0.860003	-4.93028e-10
29533966	chr12:29533966:C:T	1.8482e-27	-2.02265	0.332781
29533986	chr12:29533986:G:A	3.80613e-27	-5.49089e-10	-0.96747
29534038	chr12:29534038:G:A	2.78057e-28	-2.07413	-1.50988
29534553	chr12:29534553:A:C	1.15041e-27	-2.16396	-4.93028e-10
29534570	chr12:29534570:AT:A	1.15108e-27	-2.16338	-4.93028e-10
29534606	chr12:29534606:G:C	1.14999e-27	-2.16433	-4.93028e-10
29534855	chr12:29534855:A:G	1.88098e-27	-2.01254	0.340251
29535156	chr12:29535156:T:C	1.17361e-27	-2.144	-4.93028e-10
29535239	chr12:29535239:A:G	1.17624e-27	-2.14176	-4.93028e-10
29535267	chr12:29535267:T:A	1.15821e-27	-2.15721	-4.93028e-10
29535269	chr12:29535269:T:C	6.91373e-28	-1.16553	-1.50763
29535447	chr12:29535447:C:T	1.17459e-27	-2.14316	-4.93028e-10
29535564	chr12:29535564:T:C	6.77213e-28	-1.18574	-1.50811
29535773	chr12:29535773:T:C	3.34535e-27	-5.49089e-10	-1.09651
29535788	chr12:29535788:C:G	1.15127e-27	-2.16322	-4.93028e-10
29535903	chr12:29535903:A:G	3.33849e-27	-1.09856	-4.93028e-10
29535939	chr12:29535939:T:C	2.88936e-27	-5.49089e-10	-1.24305
29535957	chr12:29535957:T:C	4.92431e-27	-5.49089e-10	-0.709898
29536097	chr12:29536097:T:C	2.24169e-27	-5.49089e-10	-1.49685
29536133	chr12:29536133:A:G	1.1501e-27	-2.16423	-4.93028e-10
29536135	chr12:29536135:T:C	1.15518e-27	-2.15983	-4.93028e-10
29536224	chr12:29536224:C:T	1.16863e-27	-2.14825	-4.93028e-10
29536331	chr12:29536331:T:C	1.18568e-27	-2.13376	-4.93028e-10
29536434	chr12:29536434:G:C	2.79081e-27	-5.49089e-10	-1.27775
29536683	chr12:29536683:A:G	1.1359e-27	-2.17665	-4.93028e-10
29536716	chr12:29536716:A:T	3.21805e-27	-5.49089e-10	-1.13531
29536803	chr12:29536803:T:C	2.24226e-27	-5.49089e-10	-1.4966
29537136	chr12:29537136:C:T	1.15744e-27	-2.15788	-4.93028e-10
29537190	chr12:29537190:G:A	2.22301e-27	-5.49089e-10	-1.50522
29537323	chr12:29537323:C:CT	1.15363e-27	-2.16117	-4.93028e-10
29537382	chr12:29537382:T:G	2.76794e-27	-5.49089e-10	-1.28598
29537565	chr12:29537565:T:G	2.78701e-28	-2.24649	-1.33521
29537734	chr12:29537734:T:C	9.58325e-28	-2.34665	-4.93028e-10
29538013	chr12:29538013:T:C	1.14977e-27	-2.16452	-4.93028e-10
29538018	chr12:29538018:T:G	2.20856e-27	-5.49089e-10	-1.51174
29538078	chr12:29538078:A:G	3.67485e-28	-1.79012	-1.51504
29538205	chr12:29538205:C:T	2.47024e-27	-5.49089e-10	-1.39977
29538227	chr12:29538227:A:G	1.13621e-27	-2.17639	-4.93028e-10
29538308	chr12:29538308:T:C	6.16357e-27	-5.49089e-10	-0.485427
29538583	chr12:29538583:T:C	1.14838e-27	-2.16573	-4.93028e-10
29538588	chr12:29538588:G:A	1.14396e-27	-2.16958	-4.93028e-10
29538766	chr12:29538766:A:T	2.20209e-27	-5.49089e-10	-1.51468
29539370	chr12:29539370:C:T	2.40411e-27	-5.49089e-10	-1.4269
29539433	chr12:29539433:G:A	6.21887e-28	-2.15209	-0.626995
29539475	chr12:29539475:T:C	6.7568e-27	-5.49089e-10	-0.393533
29539579	chr12:29539579:C:T	6.04555e-28	-2.15805	-0.649297
29539725	chr12:29539725:G:A	5.90148e-28	-2.05886	-0.772603
29539739	chr12:29539739:G:A	8.92512e-28	-1.73712	-0.68068
29539883	chr12:29539883:C:T	2.44772e-27	-5.49089e-10	-1.40893
29539924	chr12:29539924:T:C	6.57481e-28	-1.21742	-1.506
29539930	chr12:29539930:C:T	2.24234e-27	-5.49089e-10	-1.49656
29539954	chr12:29539954:C:A	2.79053e-27	-5.49089e-10	-1.27785
29539998	chr12:29539998:A:C	6.31162e-28	-2.01574	-0.74854
29540513	chr12:29540513:A:G	1.15023e-27	-2.16412	-4.93028e-10
29540676	chr12:29540676:A:G	3.5431e-27	-5.49089e-10	-1.03908
29541209	chr12:29541209:G:A	2.49776e-27	-5.49089e-10	-1.38869
29541283	chr12:29541283:C:T	1.8421e-27	-1.69318	-4.93028e-10
29541899	chr12:29541899:C:T	1.40369e-27	-1.89789	-0.0670861
29542184	chr12:29542184:T:G	4.4733e-27	-5.49089e-10	-0.805956
29542321	chr12:29542321:C:T	4.25487e-27	-5.49089e-10	-0.856018
29542477	chr12:29542477:G:A	3.70475e-28	-1.91693	-1.38012
29542928	chr12:29542928:A:G	3.44059e-27	-0.272893	-0.795547
29543043	chr12:29543043:C:T	5.06042e-28	-1.49583	-1.48939
29543088	chr12:29543088:A:T	2.82593e-27	-5.49089e-10	-1.26525
29543323	chr12:29543323:G:C	2.90137e-28	-2.02852	-1.51297
29543396	chr12:29543396:T:C	3.37231e-27	-0.281082	-0.807402
29543473	chr12:29543473:C:T	4.48818e-27	-5.49089e-10	-0.802635
29543574	chr12:29543574:T:C	2.66787e-27	-5.49089e-10	-1.3228
29543580	chr12:29543580:G:T	2.86866e-28	-2.06	-1.49282
29543719	chr12:29543719:A:G	2.5462e-27	-5.49089e-10	-1.36948
29543856	chr12:29543856:G:A	4.85234e-27	-5.49089e-10	-0.724622
29544145	chr12:29544145:A:G	3.73053e-28	-1.78213	-1.50799
29544159	chr12:29544159:C:T	8.33192e-28	-1.31165	-1.17492
29544307	chr12:29544307:T:C	4.27829e-27	-5.49089e-10	-0.850529
29544471	chr12:29544471:T:A	2.48015e-27	-5.49089e-10	-1.39576
29544668	chr12:29544668:T:C	2.49218e-27	-5.49089e-10	-1.39092
29545376	chr12:29545376:A:T	5.17539e-28	-1.99527	-0.967479
29545423	chr12:29545423:T:A	2.20788e-27	-5.49089e-10	-1.51205
29545848	chr12:29545848:A:T	2.78821e-27	-5.49089e-10	-1.27868
29545884	chr12:29545884:G:A	5.06548e-28	-2.00825	-0.975965
29546072	chr12:29546072:G:A	2.99184e-27	-5.49089e-10	-1.20819
29546292	chr12:29546292:G:A	2.21187e-27	-5.49089e-10	-1.51025
29546358	chr12:29546358:T:A	4.80362e-27	-5.49089e-10	-0.734713
29546407	chr12:29546407:T:C	3.53884e-28	-1.99665	-1.34622
29546426	chr12:29546426:A:G	3.20322e-28	-1.99793	-1.44458
29546699	chr12:29546699:A:G	5.54859e-27	-5.49089e-10	-0.590539
29546865	chr12:29546865:A:C	3.72615e-28	-2.15474	-1.13655
29547111	chr12:29547111:G:T	2.9125e-28	-2.02849	-1.50916
29547157	chr12:29547157:T:G	3.25504e-28	-2.13428	-1.29218
29547255	chr12:29547255:T:C	2.42053e-27	-5.49089e-10	-1.4201
29548039	chr12:29548039:C:T	2.53286e-27	-5.49089e-10	-1.37473
29548040	chr12:29548040:A:T	4.12547e-28	-2.00462	-1.18487
29548234	chr12:29548234:A:G	2.20776e-27	-5.49089e-10	-1.5121
29548265	chr12:29548265:C:T	2.83278e-27	-5.49089e-10	-1.26282
29548899	chr12:29548899:T:A	4.09658e-28	-2.12173	-1.07478
29548955	chr12:29548955:G:A	4.27339e-28	-1.6599	-1.49436
29548990	chr12:29548990:T:A	3.88146e-28	-2.09915	-1.1513
29549068	chr12:29549068:A:C	4.40438e-27	-5.49089e-10	-0.821483
29549121	chr12:29549121:C:T	5.94863e-28	-1.31703	-1.50647
29549252	chr12:29549252:A:G	8.7909e-28	-0.936211	-1.49674
29550279	chr12:29550279:C:T	4.6482e-28	-1.56782	-1.50237
29550558	chr12:29550558:G:C	1.20124e-27	-2.12073	-4.93028e-10
29550589	chr12:29550589:C:T	9.62699e-28	-2.3421	-4.93028e-10
29550713	chr12:29550713:T:G	4.10176e-28	-1.97153	-1.22372
29551392	chr12:29551392:A:G	5.82328e-28	-2.34476	-0.500046
29551511	chr12:29551511:T:G	2.41506e-27	-5.49089e-10	-1.42236
29551715	chr12:29551715:G:A	2.3894e-28	-2.337	-1.39863
29552181	chr12:29552181:C:G	3.26788e-27	-5.49089e-10	-1.11994
29552302	chr12:29552302:T:C	2.25452e-27	-5.49089e-10	-1.49114
29552319	chr12:29552319:C:T	6.38617e-28	-1.43503	-1.3175
29552436	chr12:29552436:C:A	2.35168e-28	-2.26605	-1.48548
29553091	chr12:29553091:C:T	6.02109e-27	-5.49089e-10	-0.508815
29553837	chr12:29553837:T:C	2.20654e-27	-5.49089e-10	-1.51266
29553842	chr12:29553842:C:T	2.20543e-27	-5.49089e-10	-1.51316
29553934	chr12:29553934:T:C	2.20232e-27	-5.49089e-10	-1.51457
29553993	chr12:29553993:G:A	5.04269e-28	-1.48441	-1.50432
29554058	chr12:29554058:T:A	2.33434e-27	-5.49089e-10	-1.45635
29554068	chr12:29554068:T:C	2.20581e-27	-5.49089e-10	-1.51299
29554089	chr12:29554089:T:G	5.18355e-28	-1.44983	-1.51134
29554170	chr12:29554170:G:A	2.207e-27	-5.49089e-10	-1.51245
29554437	chr12:29554437:C:G	2.42626e-27	-5.49089e-10	-1.41773
29554759	chr12:29554759:T:C	3.92787e-27	-0.935984	-4.93028e-10
29554838	chr12:29554838:C:G	1.25334e-27	-2.07827	-4.93028e-10
29554860	chr12:29554860:A:G	9.84956e-28	-1.67322	-0.646022
29554931	chr12:29554931:G:A	1.16342e-27	-2.15272	-4.93028e-10
29555015	chr12:29555015:G:A	3.55628e-27	-1.03537	-4.93028e-10
29555312	chr12:29555312:T:A	2.41601e-27	-5.49089e-10	-1.42197
29555314	chr12:29555314:T:C	2.52736e-27	-5.49089e-10	-1.37691
29555937	chr12:29555937:AC:A	9.90996e-28	-0.851016	-1.46211
29555994	chr12:29555994:T:G	1.03005e-27	-1.63448	-0.639991
29556221	chr12:29556221:A:AG	2.25606e-27	-5.49089e-10	-1.49046
29556627	chr12:29556627:C:G	2.26732e-27	-5.49089e-10	-1.48548
29557211	chr12:29557211:T:C	5.11557e-28	-1.71604	-1.25834
29557237	chr12:29557237:T:C	1.94381e-26	-5.49089e-10	0.66315
29557599	chr12:29557599:G:A	5.06841e-28	-1.47126	-1.51238
29557723	chr12:29557723:T:TC	5.11407e-28	-1.46056	-1.51412
29557900	chr12:29557900:G:A	5.10891e-28	-1.46099	-1.51469
29558044	chr12:29558044:G:A	9.89261e-28	-2.31488	-4.93028e-10
29558122	chr12:29558122:G:A	2.20276e-27	-5.49089e-10	-1.51437
29558130	chr12:29558130:T:C	3.00373e-27	-5.49089e-10	-1.20423
29558134	chr12:29558134:C:G	2.20189e-27	-5.49089e-10	-1.51477
29558273	chr12:29558273:C:T	1.17336e-27	-2.14422	-4.93028e-10
29558347	chr12:29558347:T:C	2.25518e-27	-5.49089e-10	-1.49085
29558424	chr12:29558424:T:A	2.01383e-27	-0.712554	-0.891489
29558435	chr12:29558435:C:A	2.74498e-27	-5.49089e-10	-1.29431
29558684	chr12:29558684:T:C	1.09319e-27	-2.21498	-4.93028e-10
29558698	chr12:29558698:C:T	9.01415e-28	-1.97304	-0.434835
29558780	chr12:29558780:C:A	2.07006e-27	-1.57651	-4.93028e-10
29559154	chr12:29559154:A:G	3.43157e-28	-1.86995	-1.5037
29559270	chr12:29559270:C:T	2.20975e-27	-5.49089e-10	-1.5112
29559327	chr12:29559327:C:T	5.67442e-28	-1.3934	-1.4773
29559506	chr12:29559506:C:T	2.91555e-27	-5.49089e-10	-1.23402
29559773	chr12:29559773:G:A	3.64057e-28	-1.98631	-1.32822
29560029	chr12:29560029:C:T	3.5684e-27	-5.49089e-10	-1.03197
29560075	chr12:29560075:G:A	6.21038e-28	-1.63537	-1.14508
29560136	chr12:29560136:C:T	6.2308e-27	-5.49089e-10	-0.474578
29560228	chr12:29560228:C:A	3.10859e-28	-1.96028	-1.51221
29560695	chr12:29560695:T:G	4.72203e-28	-1.61136	-1.44307
29560851	chr12:29560851:A:G	2.18524e-27	-0.126983	-1.39538
29561060	chr12:29561060:T:A	1.24442e-27	-2.08542	-4.93028e-10
29561541	chr12:29561541:A:G	3.35322e-28	-1.88534	-1.5114
29561657	chr12:29561657:CAGTT:C	3.00338e-27	-5.49089e-10	-1.20434
29561686	chr12:29561686:T:A	6.89525e-27	-5.49089e-10	-0.37325
29561732	chr12:29561732:G:A	3.6761e-27	-5.49089e-10	-1.00223
29562101	chr12:29562101:C:A	6.93953e-28	-1.15635	-1.51309
29562248	chr12:29562248:C:T	2.54645e-28	-2.19269	-1.47928
29562450	chr12:29562450:T:C	2.91846e-27	-5.49089e-10	-1.23303
29562493	chr12:29562493:A:G	6.87734e-28	-1.76165	-0.91679
29562993	chr12:29562993:C:T	1.31054e-27	-2.03364	-4.93028e-10
29563340	chr12:29563340:C:T	3.41986e-27	-5.49089e-10	-1.07448
29563387	chr12:29563387:G:C	2.49418e-27	-5.49089e-10	-1.39012
29563564	chr12:29563564:G:T	9.0406e-28	-1.73489	-0.670047
29564001	chr12:29564001:G:A	2.60768e-27	-5.49089e-10	-1.34562
29564565	chr12:29564565:A:G	1.35526e-27	-2.00009	-4.93028e-10
29564787	chr12:29564787:G:A	3.25757e-28	-1.95344	-1.47225
29564905	chr12:29564905:C:G	2.54208e-28	-2.24702	-1.42667
29565023	chr12:29565023:C:T	1.43555e-27	-0.438468	-1.50407
29565556	chr12:29565556:A:G	5.72532e-27	-5.49089e-10	-0.559185
29565730	chr12:29565730:C:T	1.40814e-27	-0.457509	-1.50431
29565866	chr12:29565866:A:G	5.19297e-27	-5.49089e-10	-0.656777
29566341	chr12:29566341:G:A	1.01433e-27	-0.910716	-1.37914
29566509	chr12:29566509:C:T	9.94105e-28	-0.946462	-1.36353
29567020	chr12:29567020:G:A	2.52295e-27	-0.733339	-0.645316
29567081	chr12:29567081:T:C	4.27608e-28	-1.80672	-1.34691
29567262	chr12:29567262:T:C	2.2013e-27	-5.49089e-10	-1.51504
29567309	chr12:29567309:A:G	1.59166e-27	-0.486439	-1.35286
29567359	chr12:29567359:C:T	2.54261e-27	-5.49089e-10	-1.37089
29567362	chr12:29567362:C:T	5.69228e-27	-0.173473	-0.3915
29567392	chr12:29567392:T:G	9.96954e-28	-0.941255	-1.36588
29567396	chr12:29567396:T:G	1.48135e-27	-0.499762	-1.41136
29567473	chr12:29567473:A:G	9.49427e-28	-1.00175	-1.35423
29567709	chr12:29567709:T:C	1.40197e-27	-1.00893	-0.957277
29567793	chr12:29567793:A:G	2.39884e-27	-5.49089e-10	-1.4291
29567806	chr12:29567806:G:A	1.28472e-27	-2.05354	-4.93028e-10
29567810	chr12:29567810:C:T	1.35546e-27	-1.00688	-0.993061
29567890	chr12:29567890:C:T	2.67417e-27	-5.49089e-10	-1.32044
29567965	chr12:29567965:T:C	9.90391e-28	-0.916813	-1.39693
29567992	chr12:29567992:A:G	4.54922e-28	-1.84611	-1.2456
29568278	chr12:29568278:C:T	4.75598e-28	-1.89667	-1.1506
29568512	chr12:29568512:T:C	1.4774e-27	-0.912996	-1.00081
29568603	chr12:29568603:T:C	2.23889e-27	-5.49089e-10	-1.4981
29569012	chr12:29569012:C:T	8.86252e-28	-1.00073	-1.4241
29569987	chr12:29569987:T:C	2.49197e-27	-5.49089e-10	-1.39101
29570183	chr12:29570183:T:C	2.66632e-27	-5.49089e-10	-1.32338
29570311	chr12:29570311:T:C	1.92438e-27	-0.832011	-0.817468
29570395	chr12:29570395:G:C	5.46591e-28	-1.79754	-1.1106
29570491	chr12:29570491:A:T	1.76129e-27	-0.884906	-0.853133
29570625	chr12:29570625:C:T	5.53797e-27	-5.49089e-10	-0.592455
29571015	chr12:29571015:A:G	5.52267e-28	-1.53915	-1.35865
29571128	chr12:29571128:G:A	1.37517e-27	-0.909763	-1.07574
29571180	chr12:29571180:A:G	2.21405e-27	-5.49089e-10	-1.50926
29571314	chr12:29571314:T:C	3.7763e-27	-5.49089e-10	-0.975338
29571427	chr12:29571427:T:C	1.69072e-27	-0.71445	-1.06448
29571859	chr12:29571859:G:A	3.19278e-27	-5.49089e-10	-1.14319
29571880	chr12:29571880:C:A	1.31687e-27	-0.94729	-1.08153
29571974	chr12:29571974:C:G	2.22093e-27	-5.49089e-10	-1.50616
29572561	chr12:29572561:T:C	4.29848e-28	-1.97737	-1.17103
29572584	chr12:29572584:A:G	4.27422e-28	-1.97323	-1.18083
29572719	chr12:29572719:C:T	1.31556e-27	-2.02982	-4.93028e-10
29572775	chr12:29572775:C:T	6.14319e-27	-5.49089e-10	-0.488739
29572956	chr12:29572956:T:C	9.74652e-28	-2.32976	-4.93028e-10
29573073	chr12:29573073:G:C	1.88455e-27	-0.268728	-1.40167
29573351	chr12:29573351:G:A	1.18665e-27	-0.636786	-1.49616
29574048	chr12:29574048:T:G	7.38162e-28	-1.52356	-1.08412
29574285	chr12:29574285:G:T	1.35163e-27	-0.752966	-1.24981
29574369	chr12:29574369:T:C	2.20544e-27	-5.49089e-10	-1.51315
29574589	chr12:29574589:C:T	3.02944e-27	-5.49089e-10	-1.19571
29574763	chr12:29574763:C:A	1.13223e-27	-2.1799	-4.93028e-10
29574906	chr12:29574906:C:T	5.44212e-28	-1.81408	-1.09842
29574968	chr12:29574968:C:T	5.46682e-28	-1.79203	-1.11594
29575012	chr12:29575012:A:T	1.59072e-26	-5.49089e-10	0.46269
29575014	chr12:29575014:C:T	5.73256e-28	-1.75422	-1.10628
29575184	chr12:29575184:T:A	5.3505e-28	-1.82913	-1.10034
29575236	chr12:29575236:G:A	5.30288e-28	-1.82941	-1.10901
29575432	chr12:29575432:G:A	5.75948e-28	-1.84817	-1.00765
29575558	chr12:29575558:CT:C	2.6134e-27	-5.49089e-10	-1.34343
29575673	chr12:29575673:G:A	2.20293e-27	-5.49089e-10	-1.5143
29575762	chr12:29575762:G:A	4.14969e-28	-1.94863	-1.235
29575848	chr12:29575848:A:G	1.49254e-27	-0.550628	-1.35298
29576057	chr12:29576057:T:C	4.32723e-28	-1.90693	-1.23481
29576223	chr12:29576223:T:C	3.25036e-28	-1.96316	-1.46475
29576349	chr12:29576349:C:T	5.64253e-28	-1.77967	-1.09666
29576447	chr12:29576447:T:G	3.39743e-27	-5.49089e-10	-1.08106
29576837	chr12:29576837:T:A	5.59318e-28	-1.79641	-1.08871
29576878	chr12:29576878:C:G	1.00552e-27	-0.961869	-1.33671
29576890	chr12:29576890:C:T	4.52667e-28	-1.58235	-1.51433
29576958	chr12:29576958:T:C	2.20269e-27	-5.49089e-10	-1.5144
29577294	chr12:29577294:C:T	1.00048e-27	-0.948419	-1.35518
29577336	chr12:29577336:T:A	2.2189e-27	-5.49089e-10	-1.50707
29577648	chr12:29577648:A:G	5.67489e-28	-1.77069	-1.09993
29577895	chr12:29577895:G:T	4.83607e-27	-5.49089e-10	-0.727981
29578159	chr12:29578159:C:A	5.50498e-28	-1.77274	-1.12827
29578257	chr12:29578257:T:G	2.20156e-27	-5.49089e-10	-1.51491
29578536	chr12:29578536:C:T	3.72956e-27	-5.49089e-10	-0.987792
29578538	chr12:29578538:C:T	5.42688e-27	-5.49089e-10	-0.612718
29578794	chr12:29578794:C:T	4.23216e-28	-1.6504	-1.51355
29579140	chr12:29579140:A:G	2.60873e-27	-5.49089e-10	-1.34522
29579352	chr12:29579352:G:A	2.48524e-27	-5.49089e-10	-1.39371
29579430	chr12:29579430:G:T	3.66229e-28	-1.79414	-1.51444
29579857	chr12:29579857:T:C	8.50121e-28	-1.14265	-1.32381
29580145	chr12:29580145:G:A	2.97851e-27	-5.49089e-10	-1.21266
29580222	chr12:29580222:G:A	4.77304e-28	-1.88227	-1.16141
29580236	chr12:29580236:T:C	3.25932e-27	-5.49089e-10	-1.12256
29580566	chr12:29580566:A:C	9.69243e-28	-0.998922	-1.3364
29580730	chr12:29580730:T:C	2.46919e-27	-5.49089e-10	-1.40019
29580758	chr12:29580758:T:C	2.21626e-27	-5.49089e-10	-1.50826
29581219	chr12:29581219:A:G	1.40761e-27	-1.96219	-4.93028e-10
29581730	chr12:29581730:C:T	8.18156e-28	-1.12609	-1.3787
29581962	chr12:29581962:A:G	2.20229e-27	-5.49089e-10	-1.51459
29582015	chr12:29582015:C:T	3.49786e-28	-1.92291	-1.4316
29582100	chr12:29582100:G:A	4.42916e-28	-1.65941	-1.45905
29582143	chr12:29582143:T:A	2.72065e-27	-5.49089e-10	-1.30321
29582656	chr12:29582656:C:T	3.53669e-28	-1.86642	-1.47706
29582703	chr12:29582703:A:T	3.4871e-28	-1.88948	-1.46811
29582837	chr12:29582837:T:C	5.85241e-28	-1.39107	-1.44874
29582957	chr12:29582957:T:C	1.31286e-27	-0.729618	-1.30225
29583226	chr12:29583226:T:C	1.52706e-27	-1.88074	-4.93028e-10
29583398	chr12:29583398:T:C	2.27128e-27	-5.49089e-10	-1.48374
29583547	chr12:29583547:A:G	5.49715e-28	-1.55395	-1.34849
29583590	chr12:29583590:G:T	4.93492e-28	-1.52513	-1.4852
29583620	chr12:29583620:A:G	5.95511e-28	-1.48968	-1.33273
29583715	chr12:29583715:T:C	9.60025e-27	-5.49089e-10	-0.0422941
29583889	chr12:29583889:C:T	5.80209e-27	-0.545864	-4.93028e-10
29584046	chr12:29584046:G:A	1.46793e-27	-0.605142	-1.31509
29584263	chr12:29584263:T:C	6.29754e-27	-5.49089e-10	-0.463924
29584472	chr12:29584472:A:G	1.63032e-26	-5.49089e-10	0.487279
29584516	chr12:29584516:T:C	1.52188e-27	-1.88414	-4.93028e-10
29584734	chr12:29584734:C:A	1.17381e-27	-2.14383	-4.93028e-10
29584985	chr12:29584985:T:C	9.42321e-28	-1.87301	-0.490486
29585482	chr12:29585482:G:T	2.35692e-27	-5.49089e-10	-1.44673
29585516	chr12:29585516:G:A	5.01686e-27	-5.49089e-10	-0.69128
29585618	chr12:29585618:A:G	1.53663e-27	-0.56005	-1.31444
29585663	chr12:29585663:T:TA	4.91005e-27	-5.49089e-10	-0.712799
29585678	chr12:29585678:G:C	2.37617e-27	-5.49089e-10	-1.43859
29585752	chr12:29585752:T:C	1.12076e-27	-2.19007	-4.93028e-10
29585762	chr12:29585762:T:C	1.55571e-27	-1.86215	-4.93028e-10
29585870	chr12:29585870:C:T	3.3239e-27	-5.49089e-10	-1.10294
29585998	chr12:29585998:G:C	4.96375e-27	-5.49089e-10	-0.701922
29586174	chr12:29586174:C:T	6.84399e-28	-1.79912	-0.884173
29586373	chr12:29586373:A:G	1.18209e-27	-0.838758	-1.29804
29586978	chr12:29586978:T:C	4.65541e-27	-5.49089e-10	-0.766054
29587874	chr12:29587874:G:A	5.72734e-28	-1.88777	-0.973649
29588207	chr12:29588207:G:A	9.88301e-28	-0.892034	-1.42382
29588793	chr12:29588793:G:A	2.27791e-27	-5.49089e-10	-1.48082
29589031	chr12:29589031:A:G	6.35248e-28	-1.48986	-1.26796
29589108	chr12:29589108:C:T	3.27325e-27	-5.49089e-10	-1.1183
29589153	chr12:29589153:T:C	2.59184e-27	-5.49089e-10	-1.35172
29589283	chr12:29589283:C:T	2.28132e-27	-5.49089e-10	-1.47933
29589486	chr12:29589486:T:C	1.49885e-27	-0.604094	-1.29529
29589517	chr12:29589517:A:C	2.88992e-27	-5.49089e-10	-1.24285
29589773	chr12:29589773:A:T	1.49371e-27	-0.605236	-1.29758
29589820	chr12:29589820:T:C	4.18375e-27	-5.49089e-10	-0.872874
29589962	chr12:29589962:T:C	7.49561e-28	-1.13688	-1.45547
29591275	chr12:29591275:C:T	3.91987e-28	-1.95599	-1.28462
29591347	chr12:29591347:T:A	1.43116e-27	-1.9456	-4.93028e-10
29591509	chr12:29591509:C:T	2.33635e-27	-5.49089e-10	-1.45549
29591688	chr12:29591688:C:A	5.97133e-28	-1.61734	-1.20236
29591735	chr12:29591735:T:C	2.20205e-27	-5.49089e-10	-1.51469
29591792	chr12:29591792:T:C	3.5676e-27	-5.49089e-10	-1.03219
29591861	chr12:29591861:G:A	2.31139e-27	-5.49089e-10	-1.46623
29592311	chr12:29592311:A:T	3.71487e-27	-5.49089e-10	-0.991738
29592506	chr12:29592506:G:A	3.03804e-27	-5.49089e-10	-1.19287
29592583	chr12:29592583:A:T	3.38526e-27	-5.49089e-10	-1.08465
29592660	chr12:29592660:C:T	2.45252e-27	-1.40697	-4.93028e-10
29592716	chr12:29592716:C:A	3.84127e-27	-5.49089e-10	-0.958279
29592953	chr12:29592953:C:T	8.95258e-28	-2.15622	-0.258508
29593096	chr12:29593096:C:T	8.42101e-28	-1.69868	-0.777254
29593156	chr12:29593156:G:A	2.21125e-27	-5.49089e-10	-1.51053
29593413	chr12:29593413:C:T	2.21221e-27	-5.49089e-10	-1.51009
29593420	chr12:29593420:A:T	2.20997e-27	-5.49089e-10	-1.5111
29593460	chr12:29593460:T:C	2.32694e-27	-5.49089e-10	-1.45953
29593561	chr12:29593561:G:A	4.00209e-27	-5.49089e-10	-0.917267
29593771	chr12:29593771:T:C	2.2085e-27	-5.49089e-10	-1.51177
29593813	chr12:29593813:G:A	1.07593e-27	-2.2309	-4.93028e-10
29593942	chr12:29593942:G:A	3.86307e-27	-5.49089e-10	-0.952619
29594023	chr12:29594023:C:T	3.24206e-28	-1.94886	-1.4816
29594024	chr12:29594024:G:A	2.20959e-27	-5.49089e-10	-1.51128
29594169	chr12:29594169:G:A	3.87031e-27	-5.49089e-10	-0.950749
29594232	chr12:29594232:A:G	2.20548e-27	-5.49089e-10	-1.51314
29594272	chr12:29594272:C:T	2.22165e-27	-1.50583	-4.93028e-10
29594299	chr12:29594299:A:G	3.94678e-27	-5.49089e-10	-0.931184
29594698	chr12:29594698:C:T	9.8977e-28	-2.31437	-4.93028e-10
29594705	chr12:29594705:C:T	3.26899e-28	-1.91716	-1.50503
29594729	chr12:29594729:T:C	2.22297e-27	-5.49089e-10	-1.50524
29594926	chr12:29594926:A:G	2.6612e-28	-2.11999	-1.5079
29595035	chr12:29595035:C:G	3.86768e-27	-5.49089e-10	-0.951428
29595101	chr12:29595101:C:T	3.90239e-27	-5.49089e-10	-0.942493
29595115	chr12:29595115:T:C	2.20463e-27	-5.49089e-10	-1.51352
29595156	chr12:29595156:C:G	2.20156e-27	-5.49089e-10	-1.51492
29595300	chr12:29595300:C:T	6.21738e-28	-1.92938	-0.849935
29595426	chr12:29595426:C:T	3.9354e-27	-5.49089e-10	-0.934071
29595666	chr12:29595666:G:A	2.37859e-27	-1.43757	-4.93028e-10
29595846	chr12:29595846:A:G	4.01047e-27	-5.49089e-10	-0.915174
29596370	chr12:29596370:A:G	2.22101e-27	-5.49089e-10	-1.50612
29596452	chr12:29596452:T:C	3.88524e-27	-5.49089e-10	-0.946899
29596465	chr12:29596465:T:C	2.20606e-27	-5.49089e-10	-1.51287
29596523	chr12:29596523:A:G	3.91698e-27	-5.49089e-10	-0.938762
29596634	chr12:29596634:G:A	1.58703e-27	-2.15083	0.308616
29596693	chr12:29596693:G:C	8.76545e-28	-2.09807	-0.337779
29597091	chr12:29597091:T:C	2.67638e-28	-2.11519	-1.50702
29597393	chr12:29597393:C:T	2.20131e-27	-5.49089e-10	-1.51503
29597460	chr12:29597460:C:T	2.20203e-27	-5.49089e-10	-1.5147
29598016	chr12:29598016:C:G	3.8892e-27	-5.49089e-10	-0.94588
29598415	chr12:29598415:T:A	5.14084e-28	-1.53582	-1.43363
29598571	chr12:29598571:C:T	2.2047e-27	-5.49089e-10	-1.51349
29598855	chr12:29598855:A:G	3.91601e-27	-5.49089e-10	-0.939009
29599639	chr12:29599639:C:T	3.37784e-28	-1.89139	-1.49804
29599690	chr12:29599690:A:T	3.93334e-27	-5.49089e-10	-0.934594
29599837	chr12:29599837:C:T	9.8047e-28	-2.32381	-4.93028e-10
29599862	chr12:29599862:A:G	2.20148e-27	-5.49089e-10	-1.51495
29599871	chr12:29599871:T:C	2.58726e-28	-2.17811	-1.47796
29599972	chr12:29599972:G:A	1.60161e-27	-1.83307	-4.93028e-10
29600315	chr12:29600315:A:G	3.87336e-27	-5.49089e-10	-0.949962
29600493	chr12:29600493:C:T	4.25912e-27	-5.49089e-10	-0.85502
29600626	chr12:29600626:G:A	2.84772e-27	-1.25756	-4.93028e-10
29600791	chr12:29600791:C:T	2.92778e-28	-2.01791	-1.51451
29600898	chr12:29600898:G:A	1.41102e-27	-2.31138	0.351617
29600899	chr12:29600899:C:G	3.74782e-27	-5.49089e-10	-0.982909
29601019	chr12:29601019:G:A	4.22501e-27	-5.49089e-10	-0.863061
29601029	chr12:29601029:G:T	3.2638e-28	-2.285	-1.13878
29601178	chr12:29601178:C:A	4.43915e-27	-5.49089e-10	-0.81362
29601182	chr12:29601182:A:C	1.24168e-27	-1.09139	-0.99623
29601235	chr12:29601235:G:A	2.45818e-27	-5.49089e-10	-1.40466
29601243	chr12:29601243:T:G	1.15551e-27	-1.14256	-1.01698
29601249	chr12:29601249:T:C	3.61909e-28	-2.0721	-1.24835
29601529	chr12:29601529:A:G	4.40741e-27	-5.49089e-10	-0.820795
29601624	chr12:29601624:TGTA:T	3.55588e-28	-1.86764	-1.47043
29601703	chr12:29601703:G:A	4.30642e-27	-5.49089e-10	-0.843976
29601709	chr12:29601709:G:T	4.30446e-27	-5.49089e-10	-0.844431
29601727	chr12:29601727:A:G	4.27941e-27	-5.49089e-10	-0.850268
29601988	chr12:29601988:A:T	2.22678e-27	-1.50353	-4.93028e-10
29601991	chr12:29601991:G:A	4.1024e-27	-5.49089e-10	-0.89251
29602028	chr12:29602028:G:T	4.47766e-27	-5.49089e-10	-0.804982
29602206	chr12:29602206:G:A	5.32223e-27	-5.49089e-10	-0.632191
29602309	chr12:29602309:G:T	4.88639e-27	-5.49089e-10	-0.717629
29602413	chr12:29602413:G:A	4.65246e-27	-5.49089e-10	-0.766688
29602752	chr12:29602752:G:A	3.704e-27	-5.49089e-10	-0.994671
29603120	chr12:29603120:T:C	2.27929e-27	-5.49089e-10	-1.48022
29603344	chr12:29603344:T:C	3.90077e-27	-5.49089e-10	-0.942908
29603668	chr12:29603668:T:C	4.30595e-28	-1.83963	-1.30704
29603877	chr12:29603877:C:A	3.21869e-28	-2.0206	-1.41709
29604055	chr12:29604055:A:G	4.58561e-27	-5.49089e-10	-0.78116
29604062	chr12:29604062:T:C	4.46657e-27	-5.49089e-10	-0.807461
29604328	chr12:29604328:T:G	3.70081e-27	-5.49089e-10	-0.995532
29604490	chr12:29604490:T:C	4.68635e-27	-5.49089e-10	-0.759429
29604596	chr12:29604596:C:T	4.80452e-28	-1.74085	-1.29626
29604911	chr12:29604911:T:C	1.00841e-27	-2.29571	-4.93028e-10
29604913	chr12:29604913:T:C	2.22055e-27	-5.49089e-10	-1.50633
29605308	chr12:29605308:T:C	3.652e-27	-5.49089e-10	-1.00881
29605355	chr12:29605355:T:C	2.47495e-27	-5.49089e-10	-1.39786
29605401	chr12:29605401:C:T	3.32411e-28	-2.11899	-1.28648
29605454	chr12:29605454:T:C	3.39309e-28	-2.11773	-1.2672
29605780	chr12:29605780:G:A	2.22118e-27	-5.49089e-10	-1.50605
29605836	chr12:29605836:C:G	8.11955e-27	-5.49089e-10	-0.209808
29605848	chr12:29605848:C:T	9.63499e-28	-2.34127	-4.93028e-10
29605900	chr12:29605900:C:T	4.50168e-27	-5.49089e-10	-0.799633
29606272	chr12:29606272:G:A	8.34815e-27	-5.49089e-10	-0.182043
29606423	chr12:29606423:AG:A	5.26017e-28	-2.26129	-0.685214
29606496	chr12:29606496:A:G	2.25243e-27	-5.49089e-10	-1.49208
29606755	chr12:29606755:T:C	2.20426e-27	-5.49089e-10	-1.51369
29606817	chr12:29606817:G:A	2.20132e-27	-5.49089e-10	-1.51503
29606931	chr12:29606931:T:C	2.20493e-27	-5.49089e-10	-1.51339
29607367	chr12:29607367:T:C	2.21405e-27	-5.49089e-10	-1.50926
29607630	chr12:29607630:T:C	2.73251e-28	-2.09206	-1.50939
29607685	chr12:29607685:G:A	3.22736e-28	-2.23842	-1.19659
29607897	chr12:29607897:G:A	2.20488e-27	-5.49089e-10	-1.51341
29608067	chr12:29608067:C:T	2.22064e-27	-5.49089e-10	-1.50629
29608322	chr12:29608322:T:C	3.34797e-27	-1.09573	-4.93028e-10
29608374	chr12:29608374:A:G	1.23648e-27	-0.57802	-1.5138
29608478	chr12:29608478:C:T	2.60229e-28	-2.14133	-1.50894
29608751	chr12:29608751:G:A	2.24827e-27	-5.49089e-10	-1.49392
29608756	chr12:29608756:G:A	9.60226e-28	-2.25813	-0.0865429
29608985	chr12:29608985:C:T	2.37459e-28	-2.24205	-1.49979
29609057	chr12:29609057:G:A	8.88117e-27	-5.49089e-10	-0.120149
29609338	chr12:29609338:A:G	2.25372e-27	-5.49089e-10	-1.4915
29609709	chr12:29609709:C:G	3.29741e-28	-2.20176	-1.21177
29609942	chr12:29609942:C:G	5.55456e-27	-5.49089e-10	-0.589464
29609998	chr12:29609998:C:T	2.22217e-27	-5.49089e-10	-1.5056
29610018	chr12:29610018:G:A	2.56012e-28	-2.16234	-1.50428
29610043	chr12:29610043:C:A	2.91302e-28	-2.05145	-1.48603
29610084	chr12:29610084:C:G	5.62961e-27	-5.49089e-10	-0.576042
29610116	chr12:29610116:T:C	2.88191e-28	-2.04044	-1.50777
29610199	chr12:29610199:A:G	2.20287e-27	-5.49089e-10	-1.51432
29610333	chr12:29610333:G:A	4.72276e-28	-2.27797	-0.776307
29610434	chr12:29610434:T:C	4.92106e-27	-5.49089e-10	-0.710559
29610614	chr12:29610614:C:T	4.65382e-27	-5.49089e-10	-0.766395
29610827	chr12:29610827:C:G	2.20967e-27	-5.49089e-10	-1.51124
29611203	chr12:29611203:C:G	3.01351e-28	-2.25816	-1.2454
29611278	chr12:29611278:C:A	3.062e-28	-1.97749	-1.51011
29611469	chr12:29611469:A:G	5.66146e-28	-2.2677	-0.605284
29612016	chr12:29612016:T:C	2.36537e-27	-5.49089e-10	-1.44315
29612479	chr12:29612479:A:G	5.83315e-28	-2.19187	-0.651244
29612645	chr12:29612645:A:C	8.45113e-28	-2.13358	-0.338785
29612706	chr12:29612706:T:C	3.02154e-28	-2.14984	-1.35106
29613073	chr12:29613073:G:A	2.26383e-28	-2.28668	-1.50292
29613265	chr12:29613265:G:A	2.20133e-27	-5.49089e-10	-1.51502
29614000	chr12:29614000:C:G	2.18582e-27	-1.52209	-4.93028e-10
29614201	chr12:29614201:C:G	4.23565e-28	-2.14959	-1.01354
29614436	chr12:29614436:C:T	2.34046e-27	-5.49089e-10	-1.45374
29614476	chr12:29614476:A:C	5.12455e-28	-2.22542	-0.747201
29614902	chr12:29614902:A:G	3.31236e-28	-2.16005	-1.24896
29615859	chr12:29615859:T:C	2.21134e-27	-5.49089e-10	-1.51048
29615983	chr12:29615983:C:T	2.26379e-27	-5.49089e-10	-1.48704
29616034	chr12:29616034:G:A	2.21736e-27	-5.49089e-10	-1.50776
29616232	chr12:29616232:T:C	2.64235e-28	-2.17764	-1.45736
29616282	chr12:29616282:C:T	2.97029e-28	-2.21817	-1.29983
29616762	chr12:29616762:A:G	5.48231e-27	-5.49089e-10	-0.602557
29617170	chr12:29617170:C:T	2.52645e-27	-5.49089e-10	-1.37727
29617214	chr12:29617214:C:T	2.23386e-27	-5.49089e-10	-1.50035
29617310	chr12:29617310:A:T	3.15825e-28	-1.9517	-1.50495
29617322	chr12:29617322:C:T	2.95344e-28	-2.14219	-1.3815
29617540	chr12:29617540:G:C	2.40489e-27	-5.49089e-10	-1.42658
29617544	chr12:29617544:G:C	2.45626e-27	-5.49089e-10	-1.40544
29617567	chr12:29617567:AGAT:A	2.4066e-27	-5.49089e-10	-1.42587
29617588	chr12:29617588:A:G	3.10468e-27	-5.49089e-10	-1.17117
29618368	chr12:29618368:C:A	6.44467e-27	-5.49089e-10	-0.44083
29618416	chr12:29618416:T:G	4.84819e-27	-5.49089e-10	-0.725477
29618474	chr12:29618474:C:T	6.64641e-27	-5.49089e-10	-0.410007
29618856	chr12:29618856:C:T	2.65449e-28	-2.11548	-1.51494
29619126	chr12:29619126:C:T	2.78127e-28	-2.07143	-1.51233
29619241	chr12:29619241:T:G	3.01456e-28	-2.18605	-1.31716
29619357	chr12:29619357:C:A	3.87972e-28	-2.11135	-1.13955
29619480	chr12:29619480:CT:C	5.02204e-27	-5.49089e-10	-0.690246
29619533	chr12:29619533:T:C	2.31679e-27	-5.49089e-10	-1.4639
29619571	chr12:29619571:C:T	3.88267e-28	-2.12801	-1.12213
29619864	chr12:29619864:G:A	3.85311e-28	-2.11443	-1.14336
29620143	chr12:29620143:A:C	2.32027e-27	-5.49089e-10	-1.4624
29620391	chr12:29620391:G:GCA	2.51058e-27	-5.49089e-10	-1.38357
29620501	chr12:29620501:C:T	2.20606e-27	-5.49089e-10	-1.51288
29620540	chr12:29620540:A:G	5.15734e-28	-1.57863	-1.38761
29620855	chr12:29620855:A:G	2.2154e-28	-2.3439	-1.46733
29621106	chr12:29621106:A:G	4.94293e-28	-1.80871	-1.2
29621158	chr12:29621158:G:A	8.66939e-27	-5.49089e-10	-0.144284
29621224	chr12:29621224:A:G	2.21561e-27	-5.49089e-10	-1.50856
29621425	chr12:29621425:G:A	1.00905e-27	-2.29507	-4.93028e-10
29622142	chr12:29622142:G:C	6.35193e-27	-0.455324	-4.93028e-10
29622507	chr12:29622507:T:C	3.3654e-27	-1.09054	-4.93028e-10
29623121	chr12:29623121:T:C	1.38949e-27	-2.07318	0.0980339
29623422	chr12:29623422:T:C	1.52419e-27	-1.67023	-0.212388
29623721	chr12:29623721:G:A	2.67289e-27	-5.49089e-10	-1.32092
29623807	chr12:29623807:C:T	3.18528e-28	-2.03629	-1.41184
29623900	chr12:29623900:A:G	2.70859e-27	-5.49089e-10	-1.30765
29623940	chr12:29623940:G:A	2.51414e-28	-2.29041	-1.39433
29624137	chr12:29624137:G:A	1.82719e-27	-0.240254	-1.46105
29624204	chr12:29624204:T:C	2.35977e-28	-2.25791	-1.4902
29624259	chr12:29624259:C:T	2.2608e-27	-5.49089e-10	-1.48836
29624573	chr12:29624573:T:C	2.54721e-28	-2.33231	-1.33936
29624869	chr12:29624869:A:G	4.60819e-28	-1.79678	-1.28205
29624928	chr12:29624928:A:G	2.18818e-28	-2.32457	-1.49902
29624948	chr12:29624948:A:C	8.00917e-28	-1.23575	-1.29033
29626011	chr12:29626011:T:C	2.94332e-28	-2.21994	-1.30719
29626399	chr12:29626399:G:C	5.61526e-27	-5.49089e-10	-0.578594
29626988	chr12:29626988:G:A	4.06268e-27	-5.49089e-10	-0.902239
29627026	chr12:29627026:C:T	3.27095e-27	-5.49089e-10	-1.119
29627057	chr12:29627057:C:T	2.671e-28	-2.1707	-1.45351
29627261	chr12:29627261:A:G	7.34481e-27	-5.49089e-10	-0.310089
29627364	chr12:29627364:T:C	5.49704e-27	-5.49089e-10	-0.599873
29628419	chr12:29628419:C:T	4.10744e-27	-5.49089e-10	-0.891282
29628446	chr12:29628446:C:T	1.51964e-27	-1.88561	-4.93028e-10
29628520	chr12:29628520:A:G	2.84627e-28	-2.09524	-1.46541
29628807	chr12:29628807:G:A	2.20141e-27	-5.49089e-10	-1.51498
29629139	chr12:29629139:G:A	2.39868e-27	-5.49089e-10	-1.42917
29629246	chr12:29629246:G:A	3.48836e-27	-5.49089e-10	-1.05465
29629274	chr12:29629274:T:C	9.6226e-28	-2.34255	-4.93028e-10
29629308	chr12:29629308:A:G	4.18446e-28	-1.78635	-1.38894
29629315	chr12:29629315:G:A	2.32786e-27	-5.49089e-10	-1.45914
29629383	chr12:29629383:C:A	6.95426e-27	-5.49089e-10	-0.364728
29629762	chr12:29629762:C:A	3.9565e-27	-5.49089e-10	-0.928723
29630252	chr12:29630252:G:T	3.0817e-27	-5.49089e-10	-1.1786
29630646	chr12:29630646:T:C	3.94287e-27	-5.49089e-10	-0.932173
29630695	chr12:29630695:C:G	4.04924e-27	-5.49089e-10	-0.905553
29630743	chr12:29630743:C:A	2.84661e-28	-2.19797	-1.36258
29630889	chr12:29630889:A:T	9.58419e-28	-2.34655	-4.93028e-10
29631117	chr12:29631117:C:A	3.69285e-27	-5.49089e-10	-0.997684
29631291	chr12:29631291:T:C	4.19506e-27	-5.49089e-10	-0.870175
29631392	chr12:29631392:C:T	2.75804e-28	-2.12428	-1.46786
29631487	chr12:29631487:GA:G	3.22794e-27	-5.49089e-10	-1.13224
29631671	chr12:29631671:T:C	4.37137e-27	-5.49089e-10	-0.829007
29631950	chr12:29631950:C:T	3.67396e-27	-5.49089e-10	-1.00281
29632165	chr12:29632165:C:T	3.7487e-27	-5.49089e-10	-0.982673
29632369	chr12:29632369:A:G	2.91652e-28	-2.34522	-1.19106
29632441	chr12:29632441:G:A	3.61386e-27	-5.49089e-10	-1.01931
29632892	chr12:29632892:A:C	2.56554e-28	-2.31564	-1.34885
29632920	chr12:29632920:A:T	4.89576e-28	-1.93796	-1.08034
29633480	chr12:29633480:T:C	4.73817e-28	-1.70861	-1.34241
29633748	chr12:29633748:T:C	2.20134e-27	-5.49089e-10	-1.51502
29633765	chr12:29633765:A:G	3.36361e-28	-2.15757	-1.23608
29633854	chr12:29633854:A:T	2.56013e-28	-2.32898	-1.33763
29633890	chr12:29633890:C:T	1.16941e-27	-0.770247	-1.37734
29633893	chr12:29633893:C:T	1.58417e-27	-0.331192	-1.51283
29634005	chr12:29634005:T:C	6.92297e-27	-5.49089e-10	-0.369238
29634405	chr12:29634405:C:A	1.5975e-27	-1.83565	-4.93028e-10
29634515	chr12:29634515:C:T	3.39662e-28	-2.23594	-1.14794
29634563	chr12:29634563:G:A	7.8967e-27	-5.49089e-10	-0.237638
29635235	chr12:29635235:G:A	4.10783e-27	-5.49089e-10	-0.891189
29635781	chr12:29635781:C:T	1.32277e-27	-1.81363	-0.210727
29635816	chr12:29635816:C:T	4.52901e-27	-5.49089e-10	-0.79358
29636397	chr12:29636397:G:A	1.3592e-27	-0.706973	-1.29022
29636646	chr12:29636646:T:C	2.20276e-27	-5.49089e-10	-1.51437
29636717	chr12:29636717:C:T	5.1705e-27	-5.49089e-10	-0.661114
29636817	chr12:29636817:A:G	3.53995e-28	-2.10302	-1.23953
29636973	chr12:29636973:T:A	4.0891e-27	-5.49089e-10	-0.895759
29637095	chr12:29637095:C:A	1.0096e-27	-0.793014	-1.50151
29637117	chr12:29637117:CACACACAA:C	2.63686e-27	-5.49089e-10	-1.3345
29637466	chr12:29637466:T:C	4.52767e-28	-1.84843	-1.24803
29637621	chr12:29637621:A:G	9.30392e-27	-5.49089e-10	-0.073647
29637648	chr12:29637648:A:G	1.25037e-27	-2.08065	-4.93028e-10
29637728	chr12:29637728:A:G	4.93898e-27	-0.198332	-0.508593
29637839	chr12:29637839:T:C	1.19162e-27	-2.12877	-4.93028e-10
29638296	chr12:29638296:G:A	4.43498e-28	-1.82067	-1.29647
29638328	chr12:29638328:T:C	4.12719e-27	-5.49089e-10	-0.886486
29638522	chr12:29638522:T:C	4.24179e-28	-1.89168	-1.27
29638572	chr12:29638572:G:A	2.21061e-27	-5.49089e-10	-1.51082
29638700	chr12:29638700:T:A	4.2143e-28	-1.89061	-1.27757
29638712	chr12:29638712:C:T	3.15985e-28	-1.97938	-1.47676
29638739	chr12:29638739:G:C	4.30126e-28	-1.87581	-1.27195
29638764	chr12:29638764:T:G	4.4e-28	-1.84769	-1.27737
29638940	chr12:29638940:A:T	7.50857e-27	-5.49089e-10	-0.288038
29639003	chr12:29639003:T:A	2.33577e-28	-2.3054	-1.45293
29639136	chr12:29639136:T:C	2.21386e-27	-5.49089e-10	-1.50935
29639264	chr12:29639264:T:G	4.33052e-27	-5.49089e-10	-0.838394
29639300	chr12:29639300:A:G	2.39256e-28	-2.29953	-1.43478
29639428	chr12:29639428:A:G	2.41694e-27	-5.49089e-10	-1.42158
29639564	chr12:29639564:T:C	4.10797e-28	-1.91086	-1.28288
29639743	chr12:29639743:A:G	6.7057e-27	-5.49089e-10	-0.401126
29639870	chr12:29639870:A:G	4.01132e-28	-2.31339	-0.904156
29640645	chr12:29640645:T:C	4.46395e-27	-5.49089e-10	-0.808048
29640685	chr12:29640685:G:A	3.75623e-27	-2.07243	1.09176
29640738	chr12:29640738:T:C	2.64203e-27	-2.32637	0.993832
29640756	chr12:29640756:G:T	2.53345e-27	-5.49089e-10	-1.3745
29640975	chr12:29640975:C:T	2.85716e-28	-2.34312	-1.21372
29641038	chr12:29641038:C:G	2.25456e-27	-5.49089e-10	-1.49113
29641059	chr12:29641059:T:C	3.31355e-28	-2.11146	-1.29719
29641442	chr12:29641442:G:A	2.89588e-28	-2.34392	-1.19945
29641529	chr12:29641529:T:C	7.44301e-27	-5.49089e-10	-0.296807
29641624	chr12:29641624:A:G	4.22238e-28	-2.09526	-1.07101
29641672	chr12:29641672:A:C	3.72849e-27	-5.49089e-10	-0.98808
29641698	chr12:29641698:A:C	2.27414e-28	-2.34528	-1.43979
29642310	chr12:29642310:G:A	2.2565e-27	-5.49089e-10	-1.49027
29642323	chr12:29642323:T:G	4.53411e-27	-5.49089e-10	-0.792454
29642937	chr12:29642937:T:C	4.72414e-28	-2.08476	-0.969219
29643018	chr12:29643018:CAAATGGCCAACA:C	3.19512e-28	-2.11082	-1.33423
29644343	chr12:29644343:A:C	4.34682e-27	-5.49089e-10	-0.834639
29644497	chr12:29644497:A:C	3.1751e-28	-2.12279	-1.32853
29644498	chr12:29644498:C:T	2.20355e-27	-5.49089e-10	-1.51401
29644822	chr12:29644822:A:C	3.60908e-27	-5.49089e-10	-1.02063
29644998	chr12:29644998:T:C	3.04697e-28	-2.16207	-1.33045
29645125	chr12:29645125:A:C	1.95943e-26	-1.78389	2.45505
29645172	chr12:29645172:T:C	2.2453e-27	-5.49089e-10	-1.49524
29645223	chr12:29645223:C:T	2.76303e-28	-2.34509	-1.24525
29645359	chr12:29645359:T:A	3.12165e-28	-2.13238	-1.33592
29645371	chr12:29645371:A:G	4.58677e-28	-2.1177	-0.965792
29645470	chr12:29645470:T:C	3.08097e-28	-2.12284	-1.35858
29645513	chr12:29645513:T:C	5.75457e-27	-5.49089e-10	-0.554088
29645557	chr12:29645557:G:A	2.78587e-28	-2.34534	-1.23676
29645587	chr12:29645587:A:G	9.67797e-28	-2.33682	-4.93028e-10
29645763	chr12:29645763:G:A	7.28389e-27	-5.49089e-10	-0.318417
29645778	chr12:29645778:C:T	4.26249e-28	-2.12229	-1.03453
29645821	chr12:29645821:C:T	3.11081e-28	-2.19059	-1.2812
29645822	chr12:29645822:G:A	3.48337e-27	-5.49089e-10	-1.05608
29645823	chr12:29645823:C:T	3.4338e-26	-1.59459	2.82675
29645834	chr12:29645834:A:T	2.22985e-27	-5.49089e-10	-1.50215
29646063	chr12:29646063:TG:T	1.53588e-27	-1.87498	-4.93028e-10
29646186	chr12:29646186:C:T	3.10975e-28	-2.14078	-1.33135
29646263	chr12:29646263:G:A	7.57217e-27	-5.49089e-10	-0.279604
29646422	chr12:29646422:C:CT	7.38591e-27	-5.49089e-10	-0.304509
29646525	chr12:29646525:C:T	4.59156e-28	-2.28352	-0.79893
29646593	chr12:29646593:C:T	3.77203e-26	-1.62762	2.95374
29646595	chr12:29646595:T:C	3.12271e-28	-2.13507	-1.3329
29646669	chr12:29646669:G:A	3.03799e-28	-2.14383	-1.35164
29646677	chr12:29646677:C:T	6.89211e-27	-5.49089e-10	-0.373706
29646792	chr12:29646792:G:A	3.13634e-28	-2.13862	-1.325
29646884	chr12:29646884:G:A	1.99857e-27	-1.61165	-4.93028e-10
29647085	chr12:29647085:C:T	3.10415e-26	-1.5709	2.70214
29647116	chr12:29647116:G:A	2.63131e-27	-5.49089e-10	-1.3366
29647143	chr12:29647143:C:A	6.13135e-27	-5.49089e-10	-0.490668
29647170	chr12:29647170:T:C	2.3094e-27	-0.0730006	-1.3941
29647304	chr12:29647304:G:A	2.21228e-27	-5.49089e-10	-1.51006
29647359	chr12:29647359:G:A	2.8945e-26	-1.69958	2.76089
29647388	chr12:29647388:C:A	2.75317e-27	-5.49089e-10	-1.29133
29647392	chr12:29647392:G:A	7.0264e-27	-5.49089e-10	-0.354408
29647513	chr12:29647513:A:AACTATGAGGAAG	7.32917e-27	-5.49089e-10	-0.312221
29647529	chr12:29647529:C:T	2.666e-27	-5.49089e-10	-1.3235
29647739	chr12:29647739:T:G	3.05314e-26	-1.57287	2.68755
29647897	chr12:29647897:G:A	7.31092e-27	-5.49089e-10	-0.314714
29647905	chr12:29647905:A:T	1.13362e-27	-2.17866	-4.93028e-10
29647988	chr12:29647988:G:A	1.66609e-27	-1.79361	-4.93028e-10
29648041	chr12:29648041:C:A	7.76089e-27	-5.49089e-10	-0.254985
29648261	chr12:29648261:T:C	8.06586e-28	-2.0101	-0.508933
29648546	chr12:29648546:A:C	7.33807e-27	-5.49089e-10	-0.311007
29648600	chr12:29648600:T:C	7.31589e-27	-5.49089e-10	-0.314035
29648848	chr12:29648848:G:A	4.03418e-26	-1.50238	2.89569
29648853	chr12:29648853:T:A	7.31602e-27	-5.49089e-10	-0.314017
29649076	chr12:29649076:TC:T	2.20236e-27	-5.49089e-10	-1.51456
29649143	chr12:29649143:T:C	7.77461e-27	-5.49089e-10	-0.25322
29649147	chr12:29649147:C:T	2.67525e-27	-5.49089e-10	-1.32004
29649243	chr12:29649243:T:C	7.35325e-27	-5.49089e-10	-0.308941
29649397	chr12:29649397:A:G	7.31092e-27	-5.49089e-10	-0.314714
29649732	chr12:29649732:G:A	7.35695e-27	-5.49089e-10	-0.308437
29649857	chr12:29649857:C:T	6.82434e-27	-5.49089e-10	-0.383587
29649880	chr12:29649880:A:C	4.91177e-27	-0.107927	-0.604522
29650002	chr12:29650002:T:C	2.50325e-27	-5.49089e-10	-1.38649
29650367	chr12:29650367:G:A	2.69931e-28	-2.33278	-1.28089
29650497	chr12:29650497:G:A	7.81568e-27	-5.49089e-10	-0.247951
29650979	chr12:29650979:T:C	7.78427e-27	-5.49089e-10	-0.251977
29651057	chr12:29651057:C:T	2.62661e-27	-5.49089e-10	-1.33839
29651142	chr12:29651142:C:T	5.735e-27	-0.190695	-0.3668
29651351	chr12:29651351:A:G	7.81568e-27	-5.49089e-10	-0.247951
29651372	chr12:29651372:C:T	3.44879e-27	-5.49089e-10	-1.06606
29651514	chr12:29651514:CTT:C	8.1214e-27	-5.49089e-10	-0.20958
29651635	chr12:29651635:C:A	6.95959e-27	-5.49089e-10	-0.363962
29651737	chr12:29651737:G:C	8.42998e-27	-5.49089e-10	-0.172288
29651784	chr12:29651784:A:G	8.14724e-27	-5.49089e-10	-0.206404
29651905	chr12:29651905:A:ACCCC	9.57441e-27	-5.49089e-10	-0.0449889
29652142	chr12:29652142:A:G	3.7514e-28	-2.10996	-1.17458
29652180	chr12:29652180:G:C	5.95089e-27	-5.49089e-10	-0.520541
29652264	chr12:29652264:G:C	8.89582e-26	-0.974581	3.15867
29652421	chr12:29652421:C:T	4.71894e-28	-2.31681	-0.738274
29652556	chr12:29652556:T:C	3.63721e-28	-2.12946	-1.18599
29652665	chr12:29652665:T:C	3.78608e-28	-2.07219	-1.20315
29652685	chr12:29652685:G:A	3.47412e-27	-5.49089e-10	-1.05874
29652729	chr12:29652729:T:C	2.21191e-27	-5.49089e-10	-1.51022
29652784	chr12:29652784:G:A	7.86325e-28	-1.95279	-0.591682
29652834	chr12:29652834:G:A	2.50839e-27	-5.49089e-10	-1.38444
29652879	chr12:29652879:T:C	3.48581e-27	-5.49089e-10	-1.05538
29652923	chr12:29652923:G:A	3.75713e-28	-2.11216	-1.17085
29653092	chr12:29653092:T:A	3.83282e-28	-2.04657	-1.2165
29653352	chr12:29653352:C:T	2.81813e-27	-5.49089e-10	-1.26801
29653475	chr12:29653475:T:C	3.27659e-28	-2.15428	-1.26559
29653593	chr12:29653593:T:A	3.69201e-28	-2.11785	-1.18265
29653824	chr12:29653824:C:T	1.13663e-27	-2.17602	-4.93028e-10
29654129	chr12:29654129:ACAT:A	1.02682e-27	-2.27762	-4.93028e-10
29654230	chr12:29654230:A:C	1.15859e-27	-2.15688	-4.93028e-10
29654376	chr12:29654376:AG:A	2.27608e-27	-5.49089e-10	-1.48163
29654458	chr12:29654458:T:C	8.07801e-27	-5.49089e-10	-0.214937
29655127	chr12:29655127:T:C	5.52246e-28	-2.34125	-0.556592
29655173	chr12:29655173:A:G	4.10373e-28	-1.89479	-1.29998
29655230	chr12:29655230:A:G	8.64787e-28	-1.49633	-0.953024
29655290	chr12:29655290:C:T	5.64283e-28	-2.33863	-0.537656
29655750	chr12:29655750:T:C	7.2367e-27	-5.49089e-10	-0.324917
29655928	chr12:29655928:T:C	7.91805e-27	-5.49089e-10	-0.234938
29656232	chr12:29656232:T:C	2.65331e-27	-5.49089e-10	-1.32827
29656608	chr12:29656608:C:T	4.3081e-28	-2.32013	-0.82604
29656910	chr12:29656910:C:T	1.81025e-27	-1.9328	0.222179
29657084	chr12:29657084:G:A	4.8529e-27	-5.49089e-10	-0.724507
29657086	chr12:29657086:A:C	2.34612e-27	-5.49089e-10	-1.45132
29657137	chr12:29657137:T:C	2.8335e-27	-5.49089e-10	-1.26257
29657192	chr12:29657192:T:C	1.30813e-27	-1.61656	-0.418926
29657438	chr12:29657438:T:C	5.97111e-27	-5.49089e-10	-0.51715
29657530	chr12:29657530:C:G	6.2737e-27	-5.49089e-10	-0.467717
29657618	chr12:29657618:A:T	2.9667e-27	-5.49089e-10	-1.21663
29657822	chr12:29657822:T:G	6.02337e-27	-5.49089e-10	-0.508436
29657827	chr12:29657827:T:C	6.21859e-27	-5.49089e-10	-0.476539
29658064	chr12:29658064:C:G	5.98954e-27	-5.49089e-10	-0.514069
29658979	chr12:29658979:G:C	7.3347e-27	-5.49089e-10	-0.311466
29659380	chr12:29659380:G:C	5.89777e-27	-5.49089e-10	-0.529508
29659472	chr12:29659472:C:G	2.72074e-27	-5.49089e-10	-1.30318
29659494	chr12:29659494:A:G	5.89777e-27	-5.49089e-10	-0.529508
29660244	chr12:29660244:T:C	2.37337e-28	-2.3084	-1.43395
29660489	chr12:29660489:A:G	2.49562e-27	-5.49089e-10	-1.38955
29660883	chr12:29660883:T:C	1.52496e-27	-1.88211	-4.93028e-10
29660981	chr12:29660981:G:T	2.2124e-27	-5.49089e-10	-1.51
29661072	chr12:29661072:C:T	2.49487e-28	-2.2021	-1.49034
29661097	chr12:29661097:A:C	2.98624e-27	-5.49089e-10	-1.21007
29661184	chr12:29661184:G:A	5.9728e-27	-5.49089e-10	-0.516866
29661477	chr12:29661477:A:G	5.69303e-27	-1.41043	0.845593
29661583	chr12:29661583:G:GCCCAGC	1.05075e-27	-1.62755	-0.627028
29661667	chr12:29661667:C:T	1.03233e-27	-2.27227	-4.93028e-10
29662258	chr12:29662258:G:T	2.20343e-27	-5.49089e-10	-1.51407
29662377	chr12:29662377:T:A	2.54449e-28	-2.19536	-1.47737
29662836	chr12:29662836:C:T	2.92716e-27	-5.49089e-10	-1.23005
29662993	chr12:29662993:A:G	6.26082e-27	-5.49089e-10	-0.469771
29663092	chr12:29663092:G:C	2.58223e-27	-5.49089e-10	-1.35543
29663316	chr12:29663316:A:C	2.2143e-27	-5.49089e-10	-1.50915
29663372	chr12:29663372:C:T	5.1825e-28	-1.46482	-1.49656
29663447	chr12:29663447:A:G	7.24267e-28	-1.56352	-1.06316
29663546	chr12:29663546:T:C	2.25736e-27	-5.49089e-10	-1.48989
29663648	chr12:29663648:C:A	2.95517e-27	-5.49089e-10	-1.22053
29663666	chr12:29663666:G:A	3.36523e-27	-5.49089e-10	-1.09059
29663807	chr12:29663807:A:G	2.85784e-28	-2.06488	-1.49172
29663888	chr12:29663888:C:T	1.11298e-27	-1.38214	-0.814899
29664098	chr12:29664098:A:C	2.4995e-28	-2.33801	-1.35256
29664281	chr12:29664281:T:C	4.03553e-28	-2.25458	-0.956955
29664367	chr12:29664367:C:G	4.78935e-27	-5.49089e-10	-0.737688
29664783	chr12:29664783:G:C	3.67015e-28	-2.3365	-0.969934
29665009	chr12:29665009:T:C	7.15775e-28	-1.1239	-1.51457
29665121	chr12:29665121:G:A	2.7923e-28	-2.32063	-1.25917
29665224	chr12:29665224:C:T	2.27825e-28	-2.32787	-1.45539
29665238	chr12:29665238:A:C	3.0898e-28	-2.22325	-1.25531
29665316	chr12:29665316:G:A	4.81251e-28	-2.32034	-0.715104
29665625	chr12:29665625:A:G	2.6975e-27	-5.49089e-10	-1.31176
29666103	chr12:29666103:A:T	1.43889e-27	-1.94021	-4.93028e-10
29666569	chr12:29666569:C:T	2.24603e-27	-5.49089e-10	-1.49492
29667138	chr12:29667138:G:A	3.05457e-27	-5.49089e-10	-1.18745
29667493	chr12:29667493:T:C	2.57003e-27	-1.78461	0.424448
29667765	chr12:29667765:T:C	3.36852e-28	-2.07892	-1.31328
29667898	chr12:29667898:C:T	2.83572e-26	-0.38449	1.42529
29667901	chr12:29667901:T:C	6.0991e-27	-5.49089e-10	-0.495942
29667926	chr12:29667926:T:C	3.06934e-28	-2.16421	-1.32099
29667982	chr12:29667982:A:G	2.98605e-27	-5.49089e-10	-1.21013
29668117	chr12:29668117:A:G	9.59195e-28	-2.34574	-4.93028e-10
29668203	chr12:29668203:A:G	3.22432e-28	-2.10437	-1.33158
29668227	chr12:29668227:G:A	1.23089e-27	-2.09635	-4.93028e-10
29668272	chr12:29668272:T:C	2.87706e-27	-5.49089e-10	-1.24731
29668344	chr12:29668344:G:A	3.54025e-28	-2.06822	-1.27425
29668596	chr12:29668596:G:A	3.19028e-28	-2.12232	-1.32423
29668611	chr12:29668611:C:T	4.88351e-28	-2.29289	-0.727917
29668617	chr12:29668617:T:C	3.38998e-26	-0.356135	1.57546
29668626	chr12:29668626:A:C	5.0435e-28	-2.27289	-0.715676
29668657	chr12:29668657:T:C	3.29201e-28	-2.11045	-1.30472
29668711	chr12:29668711:T:C	2.55651e-27	-5.49089e-10	-1.36544
29668819	chr12:29668819:C:G	3.19178e-28	-2.1182	-1.32788
29669120	chr12:29669120:CA:C	2.83645e-28	-2.34609	-1.21802
29669268	chr12:29669268:T:C	3.30246e-28	-2.09701	-1.31499
29669447	chr12:29669447:G:A	2.11915e-28	-2.34206	-1.51359
29669534	chr12:29669534:G:A	5.67536e-27	-0.567948	-4.93028e-10
29669569	chr12:29669569:A:G	1.41308e-27	-1.95831	-4.93028e-10
29669828	chr12:29669828:C:T	4.89811e-28	-2.28877	-0.729052
29669899	chr12:29669899:G:A	3.21835e-28	-2.11601	-1.32179
29669900	chr12:29669900:T:C	3.21462e-28	-2.11809	-1.32086
29669962	chr12:29669962:T:A	3.208e-26	-0.295104	1.45925
29669997	chr12:29669997:T:C	3.21979e-28	-2.11726	-1.32009
29670022	chr12:29670022:G:A	3.35147e-28	-2.11091	-1.28636
29670356	chr12:29670356:G:A	3.31154e-28	-2.09543	-1.31383
29670599	chr12:29670599:A:G	3.22468e-28	-2.11286	-1.32298
29670707	chr12:29670707:C:T	2.66637e-28	-2.3029	-1.32305
29670729	chr12:29670729:G:A	3.15615e-26	-0.280216	1.42807
29670782	chr12:29670782:T:G	2.34282e-27	-5.49089e-10	-1.45273
29671106	chr12:29671106:G:C	3.79777e-27	-5.49089e-10	-0.969669
29671188	chr12:29671188:T:C	1.24238e-27	-1.66128	-0.425771
29671213	chr12:29671213:C:T	2.00793e-27	-1.06439	-0.542587
29671279	chr12:29671279:G:A	3.31419e-26	-0.357559	1.55427
29671391	chr12:29671391:G:C	6.45531e-28	-1.9962	-0.745564
29671507	chr12:29671507:T:C	2.47385e-28	-2.2952	-1.40569
29671515	chr12:29671515:A:G	7.83306e-28	-2.17452	-0.373797
29671524	chr12:29671524:G:A	3.81321e-27	-5.49089e-10	-0.965612
29671528	chr12:29671528:G:A	3.17161e-27	-5.49089e-10	-1.14984
29671531	chr12:29671531:A:C	1.14328e-27	-1.65689	-0.51329
29671561	chr12:29671561:C:T	5.21935e-26	-0.0932996	1.74418
29671572	chr12:29671572:G:A	4.18963e-26	-0.304064	1.73518
29671971	chr12:29671971:T:C	4.42702e-27	-5.49089e-10	-0.816357
29671999	chr12:29671999:C:T	9.61895e-28	-2.34293	-4.93028e-10
29672004	chr12:29672004:T:G	2.56121e-27	-5.49089e-10	-1.3636
29672015	chr12:29672015:G:A	4.35439e-28	-1.72514	-1.41035
29672077	chr12:29672077:A:C	6.53013e-28	-2.01026	-0.719981
29672248	chr12:29672248:C:A	2.20391e-27	-5.49089e-10	-1.51385
29672262	chr12:29672262:C:T	2.27252e-27	-5.49089e-10	-1.48319
29672498	chr12:29672498:C:T	1.00201e-27	-2.30207	-4.93028e-10
29672569	chr12:29672569:GA:G	2.37148e-26	-5.49089e-10	0.862018
29672611	chr12:29672611:T:C	2.60322e-28	-2.2997	-1.35022
29672684	chr12:29672684:A:G	9.51932e-28	-1.94118	-0.41217
29672770	chr12:29672770:G:A	2.40584e-27	-5.49089e-10	-1.42618
29673160	chr12:29673160:C:T	1.50816e-27	-1.26699	-0.626204
29673251	chr12:29673251:A:AG	2.52581e-28	-2.32717	-1.35294
29673352	chr12:29673352:G:C	7.48614e-28	-1.86217	-0.731443
29673385	chr12:29673385:C:T	7.5399e-28	-1.85546	-0.731003
29673413	chr12:29673413:T:A	1.22084e-27	-0.769294	-1.33525
29673416	chr12:29673416:A:G	2.22475e-27	-5.49089e-10	-1.50444
29673600	chr12:29673600:T:C	9.72639e-28	-2.33183	-4.93028e-10
29673604	chr12:29673604:T:C	9.06514e-27	-5.49089e-10	-0.099647
29673853	chr12:29673853:A:G	2.37463e-28	-2.22853	-1.5133
29674100	chr12:29674100:C:T	2.24836e-28	-2.28434	-1.51213
29674160	chr12:29674160:T:C	2.50943e-28	-2.32092	-1.36569
29674315	chr12:29674315:A:ATAAG	2.82175e-28	-2.31486	-1.25446
29674421	chr12:29674421:AC:A	9.19115e-26	-0.375459	2.5922
29674534	chr12:29674534:C:T	1.62565e-27	-1.28299	-0.535179
29674561	chr12:29674561:A:G	6.72913e-28	-1.88762	-0.812606
29674835	chr12:29674835:T:C	9.07438e-27	-5.49089e-10	-0.0986273
29675007	chr12:29675007:T:A	2.75391e-27	-5.49089e-10	-1.29106
29675131	chr12:29675131:A:C	2.85126e-28	-2.31786	-1.24104
29675280	chr12:29675280:TAACTC:T	2.32565e-28	-2.25011	-1.51256
29675375	chr12:29675375:T:G	2.85202e-28	-2.3116	-1.24704
29675550	chr12:29675550:A:G	1.21592e-27	-1.59722	-0.511364
29675689	chr12:29675689:T:C	3.14955e-28	-2.34623	-1.11317
29675758	chr12:29675758:C:T	2.27953e-28	-2.26821	-1.51448
29675825	chr12:29675825:A:T	3.09594e-28	-2.30033	-1.17625
29675834	chr12:29675834:T:C	5.41791e-26	-0.208104	1.89632
29676234	chr12:29676234:T:C	1.51285e-27	-1.88093	-0.00915639
29676260	chr12:29676260:G:C	1.02108e-27	-2.28323	-4.93028e-10
29676441	chr12:29676441:C:T	8.08998e-27	-5.49089e-10	-0.213456
29676706	chr12:29676706:C:T	3.29615e-28	-2.18206	-1.23185
29676730	chr12:29676730:A:C	3.43711e-27	-1.51821	0.448759
29676790	chr12:29676790:T:G	3.45312e-28	-2.18808	-1.17931
29676801	chr12:29676801:G:A	3.15359e-27	-5.49089e-10	-1.15554
29676802	chr12:29676802:A:T	9.57614e-28	-2.34739	-4.93028e-10
29676977	chr12:29676977:G:A	1.48885e-27	-1.3179	-0.588174
29677029	chr12:29677029:T:C	3.58281e-27	-5.49089e-10	-1.02794
29677104	chr12:29677104:T:C	3.39035e-27	-1.43662	0.353474
29677239	chr12:29677239:A:G	4.98731e-27	-1.10248	0.405293
29677354	chr12:29677354:A:T	5.56401e-28	-2.08102	-0.809327
29677369	chr12:29677369:C:T	2.72212e-27	-5.49089e-10	-1.30267
29677384	chr12:29677384:G:A	4.08264e-27	-5.49089e-10	-0.897339
29677406	chr12:29677406:G:A	1.47702e-27	-1.33223	-0.581832
29677520	chr12:29677520:G:A	1.40321e-27	-1.36093	-0.60439
29677776	chr12:29677776:C:T	1.31571e-26	-5.49089e-10	0.272877
29677963	chr12:29677963:G:A	3.22023e-27	-1.55343	0.418799
29678005	chr12:29678005:C:T	5.76797e-28	-2.14294	-0.711404
29678280	chr12:29678280:T:C	3.75035e-27	-1.41461	0.432374
29678439	chr12:29678439:A:G	3.40059e-28	-2.3445	-1.03822
29678672	chr12:29678672:C:T	2.34765e-26	-5.49089e-10	0.851917
29678731	chr12:29678731:GA:G	1.38826e-27	-1.33561	-0.640418
29678860	chr12:29678860:A:G	5.85213e-27	-5.49089e-10	-0.537276
29678865	chr12:29678865:G:C	1.41902e-27	-1.33142	-0.6227
29678955	chr12:29678955:C:G	5.49711e-28	-2.11781	-0.784641
29679031	chr12:29679031:T:A	1.36191e-27	-1.34162	-0.653577
29679276	chr12:29679276:T:TTA	1.4589e-27	-1.33369	-0.592713
29679570	chr12:29679570:T:C	1.38758e-27	-1.35928	-0.617237
29679633	chr12:29679633:C:A	4.1208e-27	-5.49089e-10	-0.888034
29679752	chr12:29679752:C:T	4.25647e-28	-1.98088	-1.17735
29679758	chr12:29679758:G:T	4.35697e-28	-1.96777	-1.16712
29679950	chr12:29679950:A:G	2.23638e-28	-2.2868	-1.51501
29680074	chr12:29680074:G:A	5.0391e-26	-5.49089e-10	1.61573
29680126	chr12:29680126:G:A	2.20633e-28	-2.30082	-1.51451
29680396	chr12:29680396:G:A	4.47182e-28	-2.22319	-0.885682
29680413	chr12:29680413:A:T	2.23006e-28	-2.29027	-1.51437
29680476	chr12:29680476:T:C	2.45486e-26	-5.49089e-10	0.896571
29680570	chr12:29680570:T:C	2.235e-28	-2.3174	-1.48502
29680587	chr12:29680587:T:A	2.68074e-27	-5.49089e-10	-1.31799
29680630	chr12:29680630:T:C	2.24039e-27	-5.49089e-10	-1.49743
29680649	chr12:29680649:G:A	2.70069e-27	-5.49089e-10	-1.31057
29680709	chr12:29680709:T:C	2.33401e-28	-2.31494	-1.44413
29680863	chr12:29680863:C:T	3.31249e-27	-5.49089e-10	-1.10638
29680876	chr12:29680876:T:C	1.50111e-27	-1.24202	-0.655857
29680968	chr12:29680968:A:G	2.36379e-28	-2.29695	-1.44945
29681061	chr12:29681061:C:T	1.14232e-27	-2.17102	-4.93028e-10
29681645	chr12:29681645:G:A	2.31922e-28	-2.25658	-1.50886
29682157	chr12:29682157:T:C	2.59554e-27	-5.49089e-10	-1.35029
29682188	chr12:29682188:A:G	9.58274e-28	-2.3467	-4.93028e-10
29682319	chr12:29682319:T:C	2.82549e-27	-5.49089e-10	-1.2654
29682334	chr12:29682334:A:G	2.59922e-27	-1.34887	-4.93028e-10
29682901	chr12:29682901:T:C	2.78147e-27	-5.49089e-10	-1.2811
29683088	chr12:29683088:T:C	3.37863e-27	-5.49089e-10	-1.08661
29683165	chr12:29683165:G:A	2.7777e-27	-5.49089e-10	-1.28246
29683190	chr12:29683190:G:A	2.64722e-27	-5.49089e-10	-1.33057
29683785	chr12:29683785:T:A	5.75105e-28	-2.1879	-0.669386
29683819	chr12:29683819:T:A	2.47469e-27	-1.92546	0.527494
29683851	chr12:29683851:T:TC	2.21858e-28	-2.29564	-1.51416
29683957	chr12:29683957:T:A	2.72792e-27	-5.49089e-10	-1.30054
29684054	chr12:29684054:G:C	2.32234e-27	-5.49089e-10	-1.46151
29684092	chr12:29684092:C:T	1.71393e-26	-5.49089e-10	0.537291
29684460	chr12:29684460:G:A	2.24698e-28	-2.28353	-1.51355
29684672	chr12:29684672:C:T	1.16848e-27	-1.34866	-0.799718
29684783	chr12:29684783:C:T	2.26962e-28	-2.27224	-1.51482
29684789	chr12:29684789:T:C	2.30574e-28	-2.25743	-1.51383
29684803	chr12:29684803:C:T	2.28936e-28	-2.26478	-1.51362
29684930	chr12:29684930:T:C	2.29765e-28	-2.26048	-1.5143
29685110	chr12:29685110:T:C	2.31884e-28	-2.25108	-1.51452
29685166	chr12:29685166:C:T	2.28935e-28	-2.264	-1.5144
29685259	chr12:29685259:A:G	3.25383e-27	-5.49089e-10	-1.12425
29685336	chr12:29685336:C:G	2.23201e-28	-2.28913	-1.51464
29685370	chr12:29685370:A:T	5.71356e-27	-5.49089e-10	-0.561241
29685439	chr12:29685439:T:C	2.43947e-27	-5.49089e-10	-1.4123
29685593	chr12:29685593:C:T	7.53325e-27	-5.49089e-10	-0.284756
29685623	chr12:29685623:A:G	2.2336e-28	-2.28876	-1.51429
29685706	chr12:29685706:A:G	6.05661e-28	-1.30195	-1.50357
29685752	chr12:29685752:C:T	8.08337e-27	-5.49089e-10	-0.214274
29685762	chr12:29685762:C:T	2.22463e-27	-5.49089e-10	-1.50449
29685770	chr12:29685770:T:A	2.27223e-28	-2.27147	-1.51443
29686007	chr12:29686007:C:T	5.93884e-28	-2.19583	-0.629322
29686086	chr12:29686086:T:C	2.30614e-28	-2.25718	-1.51391
29686104	chr12:29686104:T:C	2.28468e-28	-2.26627	-1.51418
29686257	chr12:29686257:T:C	2.38347e-28	-2.2946	-1.44351
29686373	chr12:29686373:T:C	2.26873e-28	-2.27319	-1.51426
29686376	chr12:29686376:C:G	8.43581e-27	-5.49089e-10	-0.171597
29686428	chr12:29686428:A:G	2.29466e-28	-2.29982	-1.47626
29686459	chr12:29686459:T:C	2.25896e-28	-2.27687	-1.51489
29686594	chr12:29686594:C:A	2.22899e-28	-2.29139	-1.51373
29686678	chr12:29686678:ACCCTGG:A	2.22582e-27	-5.49089e-10	-1.50396
29686881	chr12:29686881:A:G	1.04826e-27	-2.25695	-4.93028e-10
29686930	chr12:29686930:T:C	2.2679e-28	-2.27352	-1.51429
29687175	chr12:29687175:C:T	3.67524e-27	-5.49089e-10	-1.00247
29687376	chr12:29687376:T:A	2.2538e-28	-2.27913	-1.51492
29687438	chr12:29687438:G:A	6.84507e-28	-2.18178	-0.501356
29687532	chr12:29687532:G:C	3.51574e-27	-5.49089e-10	-1.04683
29687638	chr12:29687638:T:C	2.26371e-28	-2.27506	-1.5146
29687654	chr12:29687654:A:G	2.25421e-28	-2.27923	-1.51464
29687780	chr12:29687780:T:C	2.32234e-27	-5.49089e-10	-1.46151
29688031	chr12:29688031:G:A	4.28847e-26	-0.359236	1.81367
29688032	chr12:29688032:A:G	3.55248e-27	-1.03644	-4.93028e-10
29688155	chr12:29688155:G:A	2.25818e-27	-5.49089e-10	-1.48952
29688163	chr12:29688163:T:C	1.82523e-27	-0.687315	-1.01506
29688212	chr12:29688212:T:G	2.37793e-27	-5.49089e-10	-1.43785
29688464	chr12:29688464:G:A	2.2914e-28	-2.26258	-1.51492
29688465	chr12:29688465:C:A	3.61172e-28	-2.34576	-0.97672
29688733	chr12:29688733:A:G	1.5444e-27	-1.86945	-4.93028e-10
29688765	chr12:29688765:T:C	2.2976e-28	-2.30042	-1.47439
29689032	chr12:29689032:A:G	9.92616e-28	-2.31149	-4.93028e-10
29689379	chr12:29689379:A:G	7.66409e-28	-1.9491	-0.62102
29689639	chr12:29689639:A:G	2.28631e-28	-2.26608	-1.51365
29689657	chr12:29689657:C:T	2.40919e-27	-5.49089e-10	-1.42479
29689777	chr12:29689777:C:G	2.35942e-28	-2.2645	-1.48375
29689889	chr12:29689889:G:A	3.63255e-28	-2.27396	-1.04277
29689920	chr12:29689920:C:T	2.30185e-28	-2.25809	-1.51487
29689983	chr12:29689983:C:T	2.41824e-27	-5.49089e-10	-1.42104
29690099	chr12:29690099:A:G	2.28351e-28	-2.26725	-1.5137
29690162	chr12:29690162:G:A	5.80811e-26	-0.830032	2.58779
29690282	chr12:29690282:C:T	2.27246e-28	-2.27213	-1.51367
29690303	chr12:29690303:G:A	3.30057e-27	-5.49089e-10	-1.10999
29690458	chr12:29690458:T:C	5.29045e-28	-2.23222	-0.708549
29690526	chr12:29690526:G:A	2.25418e-27	-5.49089e-10	-1.4913
29690674	chr12:29690674:CAG:C	2.64252e-27	-5.49089e-10	-1.33235
29690682	chr12:29690682:A:T	2.27364e-28	-2.27107	-1.51421
29691134	chr12:29691134:C:A	2.91766e-27	-1.2333	-4.93028e-10
29691183	chr12:29691183:A:G	2.62993e-27	-5.49089e-10	-1.33713
29693458	chr12:29693458:A:G	4.91909e-27	-5.49089e-10	-0.71096
29693525	chr12:29693525:T:C	5.11272e-28	-1.5018	-1.47314
29693606	chr12:29693606:ATTTAT:A	9.61201e-28	-2.34365	-4.93028e-10
29694000	chr12:29694000:T:C	4.53534e-27	-5.49089e-10	-0.792182
29694055	chr12:29694055:C:T	4.41274e-27	-5.49089e-10	-0.819587
29694134	chr12:29694134:A:C	2.77057e-27	-5.49089e-10	-1.28503
29694173	chr12:29694173:C:T	2.22722e-27	-5.49089e-10	-1.50333
29694174	chr12:29694174:G:A	9.61429e-28	-2.34342	-4.93028e-10
29694253	chr12:29694253:T:G	2.99256e-27	-5.49089e-10	-1.20795
29694368	chr12:29694368:T:C	3.4827e-28	-2.34319	-1.01567
29694482	chr12:29694482:T:C	2.24507e-28	-2.30537	-1.49256
29694501	chr12:29694501:G:A	4.2835e-28	-2.33748	-0.814414
29694560	chr12:29694560:T:G	2.52512e-28	-2.34721	-1.33317
29694572	chr12:29694572:G:A	2.3207e-28	-2.25497	-1.50983
29694573	chr12:29694573:G:GAT	2.21992e-27	-5.49089e-10	-1.50661
29694769	chr12:29694769:G:A	3.40131e-28	-2.33111	-1.0514
29694780	chr12:29694780:G:A	3.35963e-28	-2.32827	-1.06657
29694832	chr12:29694832:T:C	1.02063e-27	-2.28366	-4.93028e-10
29694933	chr12:29694933:T:C	2.34443e-28	-2.24697	-1.50766
29695059	chr12:29695059:C:T	2.34615e-28	-2.25067	-1.50322
29695169	chr12:29695169:T:C	2.31105e-27	-5.49089e-10	-1.46638
29695348	chr12:29695348:A:C	2.65943e-28	-2.13177	-1.49679
29695449	chr12:29695449:G:A	8.77773e-27	-5.49089e-10	-0.131865
29695547	chr12:29695547:T:C	2.76902e-28	-2.2292	-1.35897
29695648	chr12:29695648:G:T	9.57698e-28	-2.34731	-4.93028e-10
29695985	chr12:29695985:T:A	2.31879e-27	-5.49089e-10	-1.46304
29696173	chr12:29696173:A:G	3.49728e-28	-2.21768	-1.137
29696230	chr12:29696230:C:T	3.61185e-27	-5.49089e-10	-1.01986
29696382	chr12:29696382:C:A	2.60341e-28	-2.25777	-1.39207
29696485	chr12:29696485:G:A	3.15196e-28	-2.3052	-1.15344
29696568	chr12:29696568:T:C	3.50017e-28	-2.26225	-1.09161
29696715	chr12:29696715:A:G	2.32614e-27	-5.49089e-10	-1.45987
29696725	chr12:29696725:G:A	9.79988e-28	-2.3243	-4.93028e-10
29696788	chr12:29696788:T:C	2.96073e-27	-1.21865	-4.93028e-10
29697078	chr12:29697078:T:G	2.21384e-27	-5.49089e-10	-1.50935
29697148	chr12:29697148:A:G	8.02144e-28	-1.52357	-1.00098
29697356	chr12:29697356:A:G	4.52381e-27	-5.49089e-10	-0.794728
29697400	chr12:29697400:A:G	9.57733e-28	-2.34727	-4.93028e-10
29697486	chr12:29697486:A:G	3.06226e-28	-2.3473	-1.14021
29697588	chr12:29697588:AT:A	3.76951e-28	-2.33049	-0.949232
29697731	chr12:29697731:C:T	2.21766e-27	-5.49089e-10	-1.50763
29697948	chr12:29697948:C:T	2.77598e-28	-2.34615	-1.23952
29698357	chr12:29698357:C:T	3.04082e-28	-2.34577	-1.14877
29698398	chr12:29698398:C:T	4.04925e-28	-2.02698	-1.18115
29698501	chr12:29698501:G:C	2.4464e-28	-2.34735	-1.3647
29698546	chr12:29698546:C:T	3.10507e-28	-1.98428	-1.48935
29698596	chr12:29698596:A:G	4.11691e-28	-2.33513	-0.856433
29698685	chr12:29698685:G:A	2.91643e-28	-2.34738	-1.18893
29698689	chr12:29698689:G:A	2.93537e-28	-2.3466	-1.18324
29698786	chr12:29698786:T:C	8.72561e-27	-0.839422	0.701601
29698987	chr12:29698987:T:G	3.40604e-28	-2.13645	-1.24466
29699030	chr12:29699030:C:T	9.61033e-28	-2.34383	-4.93028e-10
29699219	chr12:29699219:C:G	3.95578e-27	-5.49089e-10	-0.928905
29699253	chr12:29699253:T:C	2.34782e-27	-5.49089e-10	-1.4506
29699419	chr12:29699419:TACA:T	2.94679e-27	-5.49089e-10	-1.22337
29699530	chr12:29699530:C:T	3.57804e-27	-5.49089e-10	-1.02927
29699876	chr12:29699876:A:G	2.32931e-27	-5.49089e-10	-1.45851
29699906	chr12:29699906:T:C	2.4777e-27	-5.49089e-10	-1.39675
29699912	chr12:29699912:G:C	2.53875e-28	-2.30335	-1.37165
29700028	chr12:29700028:A:T	2.28325e-27	-5.49089e-10	-1.47848
29700110	chr12:29700110:G:A	3.06687e-27	-5.49089e-10	-1.18343
29700176	chr12:29700176:A:G	3.19154e-26	-5.49089e-10	1.15901
29700261	chr12:29700261:C:G	2.61369e-27	-5.49089e-10	-1.34332
29700328	chr12:29700328:G:A	2.30625e-27	-5.49089e-10	-1.46846
29700395	chr12:29700395:G:A	2.32793e-27	-5.49089e-10	-1.45911
29700484	chr12:29700484:G:T	3.98032e-27	-5.49089e-10	-0.922721
29700554	chr12:29700554:G:C	2.36363e-27	-5.49089e-10	-1.44389
29700644	chr12:29700644:A:G	2.19224e-28	-2.34708	-1.47466
29700902	chr12:29700902:G:A	2.59911e-26	-5.49089e-10	0.95367
29701157	chr12:29701157:C:G	1.76905e-26	-5.49089e-10	0.568943
29701780	chr12:29701780:G:A	2.37848e-27	-5.49089e-10	-1.43762
29701828	chr12:29701828:A:G	2.57285e-27	-5.49089e-10	-1.35907
29702039	chr12:29702039:A:C	4.68241e-28	-1.59905	-1.46381
29702347	chr12:29702347:C:T	2.20134e-27	-5.49089e-10	-1.51502
29702458	chr12:29702458:G:A	2.90238e-28	-2.03618	-1.50496
29702652	chr12:29702652:C:G	3.80101e-27	-5.49089e-10	-0.968817
29702799	chr12:29702799:TA:T	2.23782e-28	-2.33451	-1.46666
29702911	chr12:29702911:G:A	9.65376e-28	-2.33932	-4.93028e-10
29703369	chr12:29703369:G:C	2.74402e-27	-5.49089e-10	-1.29466
29703374	chr12:29703374:A:G	3.64237e-28	-1.8	-1.51403
29703591	chr12:29703591:C:T	2.49309e-28	-2.18763	-1.50551
29703640	chr12:29703640:T:C	7.1074e-27	-5.49089e-10	-0.342947
29703809	chr12:29703809:T:C	2.50344e-28	-2.31536	-1.37364
29703974	chr12:29703974:G:C	2.36897e-28	-2.30872	-1.4355
29704015	chr12:29704015:C:G	3.89063e-28	-1.7332	-1.5149
29704189	chr12:29704189:T:C	7.10377e-27	-5.49089e-10	-0.343458
29704941	chr12:29704941:CTATT:C	9.60406e-28	-2.34448	-4.93028e-10
29704969	chr12:29704969:A:T	2.14282e-27	-0.133222	-1.40874
29706163	chr12:29706163:T:C	5.59842e-27	-5.49089e-10	-0.581598
29706206	chr12:29706206:G:C	7.12721e-27	-5.49089e-10	-0.340163
29706224	chr12:29706224:T:C	1.25738e-27	-2.07506	-4.93028e-10
29706419	chr12:29706419:A:G	3.34325e-28	-1.8847	-1.51502
29706779	chr12:29706779:T:C	2.00029e-26	-5.49089e-10	0.691796
29706865	chr12:29706865:T:G	5.42168e-27	-5.49089e-10	-0.613677
29706879	chr12:29706879:T:G	3.29623e-28	-1.91058	-1.50331
29706893	chr12:29706893:A:G	2.6786e-28	-2.18097	-1.4404
29707037	chr12:29707037:G:A	2.375e-27	-5.49089e-10	-1.43908
29707410	chr12:29707410:G:A	7.40843e-28	-2.29922	-0.304828
29707496	chr12:29707496:G:C	3.03118e-28	-2.29973	-1.19798
29707760	chr12:29707760:G:A	2.21064e-27	-1.5108	-4.93028e-10
29707825	chr12:29707825:TA:T	2.48636e-27	-5.49089e-10	-1.39326
29708195	chr12:29708195:C:G	3.23935e-28	-2.31525	-1.11604
29708403	chr12:29708403:C:T	2.99463e-27	-5.49089e-10	-1.20726
29708803	chr12:29708803:C:T	2.29085e-28	-2.32007	-1.45767
29709307	chr12:29709307:C:T	9.94498e-28	-2.3096	-4.93028e-10
29709454	chr12:29709454:G:C	2.41139e-27	-5.49089e-10	-1.42388
29709848	chr12:29709848:A:G	1.14192e-27	-2.17137	-4.93028e-10
29710080	chr12:29710080:CTCTA:C	3.45138e-27	0.00213478	-1.06744
29710134	chr12:29710134:G:A	2.46898e-27	-1.40028	-4.93028e-10
29710353	chr12:29710353:C:T	3.16463e-27	-5.49089e-10	-1.15205
29710356	chr12:29710356:G:A	2.31099e-27	-5.49089e-10	-1.46641
29711100	chr12:29711100:G:A	2.13237e-27	-0.0912357	-1.45561
29711191	chr12:29711191:C:A	2.08693e-27	-0.115652	-1.45274
29711483	chr12:29711483:A:G	8.27375e-28	-0.99727	-1.49631
29711490	chr12:29711490:G:C	7.78137e-28	-1.24716	-1.30778
29711600	chr12:29711600:T:C	2.42506e-27	-5.49089e-10	-1.41823
29711710	chr12:29711710:T:C	9.56429e-28	-1.06565	-1.28298
29711720	chr12:29711720:C:A	2.78001e-27	-1.28163	-4.93028e-10
29711875	chr12:29711875:T:C	9.45505e-28	-1.11021	-1.2499
29712112	chr12:29712112:C:T	1.74956e-26	-5.49089e-10	0.557864
29712674	chr12:29712674:G:T	4.0476e-27	-5.49089e-10	-0.905959
29712891	chr12:29712891:C:T	3.89865e-27	-5.49089e-10	-0.943452
29712928	chr12:29712928:G:A	6.95615e-27	-5.49089e-10	-0.364457
29712943	chr12:29712943:G:C	3.23641e-28	-2.31721	-1.115
29713028	chr12:29713028:T:A	9.34111e-28	-1.18382	-1.18842
29713117	chr12:29713117:C:T	1.15767e-27	-0.938	-1.21967
29713554	chr12:29713554:C:T	2.28534e-27	-0.148822	-1.32875
29713599	chr12:29713599:C:T	6.92536e-27	-5.49089e-10	-0.368893
29713620	chr12:29713620:A:G	2.5211e-27	-1.37939	-4.93028e-10
29713947	chr12:29713947:G:C	4.37046e-27	-5.49089e-10	-0.829215
29714182	chr12:29714182:G:A	1.39468e-26	1.46968	-1.13851
29714374	chr12:29714374:A:T	1.74408e-27	-1.07914	-0.668718
29714648	chr12:29714648:T:C	9.99111e-28	-2.30497	-4.93028e-10
29714942	chr12:29714942:G:A	8.32557e-27	-5.49089e-10	-0.184751
29715177	chr12:29715177:T:C	3.00484e-28	-2.18397	-1.32248
29715274	chr12:29715274:G:C	4.70246e-28	-1.85624	-1.20234
29715380	chr12:29715380:C:T	2.22494e-27	-5.49089e-10	-1.50435
29715553	chr12:29715553:G:A	1.13792e-27	-1.84096	-0.333923
29716110	chr12:29716110:C:T	2.9084e-28	-2.09119	-1.44788
29716292	chr12:29716292:G:T	4.94545e-27	-5.49089e-10	-0.705615
29716347	chr12:29716347:T:C	4.37681e-28	-1.9124	-1.21795
29716434	chr12:29716434:T:C	2.64522e-27	-5.49089e-10	-1.33133
29716480	chr12:29716480:T:C	2.63447e-28	-2.13534	-1.50264
29716540	chr12:29716540:A:T	2.9011e-28	-2.31983	-1.22175
29716713	chr12:29716713:T:G	9.59287e-28	-2.34565	-4.93028e-10
29716898	chr12:29716898:T:C	3.53865e-27	-1.91961	0.879278
29717067	chr12:29717067:C:T	9.56855e-28	-2.10014	-0.248044
29717189	chr12:29717189:C:T	9.8628e-27	-5.49089e-10	-0.0153127
29717681	chr12:29717681:T:C	2.64023e-28	-2.15086	-1.48495
29717751	chr12:29717751:T:C	2.82447e-28	-2.09493	-1.47342
29717821	chr12:29717821:C:A	7.01978e-28	-1.4097	-1.24823
29718042	chr12:29718042:A:T	3.08578e-27	-1.98496	0.807683
29718356	chr12:29718356:T:G	1.09864e-27	-2.05404	-0.155973
29718474	chr12:29718474:G:A	9.58075e-28	-2.34691	-4.93028e-10
29718498	chr12:29718498:C:T	2.39277e-27	-5.49089e-10	-1.43163
29718667	chr12:29718667:A:G	2.66976e-28	-2.11391	-1.51077
29718709	chr12:29718709:G:A	5.64259e-28	-1.64289	-1.23344
29718758	chr12:29718758:C:T	1.76319e-27	-1.41212	-0.324835
29718787	chr12:29718787:G:A	8.54941e-28	-2.17773	-0.283079
29719385	chr12:29719385:T:G	1.12626e-27	-0.694029	-1.49115
29719518	chr12:29719518:T:C	9.57629e-28	-2.34738	-4.93028e-10
29719636	chr12:29719636:C:T	2.67655e-28	-2.13989	-1.48225
29719665	chr12:29719665:C:T	4.26757e-27	-5.49089e-10	-0.853038
29719690	chr12:29719690:C:T	2.84202e-27	-1.95891	0.699339
29719691	chr12:29719691:G:C	1.27089e-26	-5.49089e-10	0.238216
29719765	chr12:29719765:G:A	5.16961e-28	-2.04714	-0.916731
29719861	chr12:29719861:C:T	1.51625e-27	-1.4296	-0.458237
29719903	chr12:29719903:A:G	4.16699e-28	-1.931	-1.24847
29719906	chr12:29719906:T:C	3.54705e-28	-2.08821	-1.25234
29720215	chr12:29720215:A:G	2.23302e-28	-2.28828	-1.51503
29720639	chr12:29720639:GA:G	2.74875e-27	-1.99184	0.6989
29721077	chr12:29721077:A:G	2.15046e-28	-2.33514	-1.50584
29721293	chr12:29721293:T:C	2.56497e-27	-5.49089e-10	-1.36214
29721336	chr12:29721336:A:AG	2.25305e-27	-1.56128	0.0694852
29721789	chr12:29721789:T:C	1.01764e-27	-2.2866	-4.93028e-10
29721804	chr12:29721804:CTA:C	2.50941e-27	-5.49089e-10	-1.38404
29721807	chr12:29721807:CCATATAAGAAATT:C	2.50301e-27	-5.49089e-10	-1.38659
29721998	chr12:29721998:T:C	2.21383e-27	-5.49089e-10	-1.50936
29722514	chr12:29722514:T:C	5.02838e-27	-5.49089e-10	-0.688984
29722875	chr12:29722875:C:T	2.36317e-27	-5.49089e-10	-1.44408
29722948	chr12:29722948:GAAAA:G	3.61194e-28	-1.90332	-1.41911
29723552	chr12:29723552:C:T	2.28412e-27	-1.4781	-4.93028e-10
29723907	chr12:29723907:G:A	4.63632e-28	-2.04404	-1.02871
29723929	chr12:29723929:C:T	1.53786e-27	-2.11268	0.238986
29723946	chr12:29723946:A:G	2.82754e-27	-5.49089e-10	-1.26467
29724175	chr12:29724175:G:A	3.83268e-27	-5.49089e-10	-0.960517
29724245	chr12:29724245:T:C	2.1683e-28	-2.32736	-1.50537
29724255	chr12:29724255:T:C	2.25238e-27	-5.49089e-10	-1.49209
29724329	chr12:29724329:A:G	2.20579e-28	-2.31952	-1.49606
29724430	chr12:29724430:T:C	2.22077e-27	-5.49089e-10	-1.50623
29724531	chr12:29724531:C:G	2.11842e-28	-2.34516	-1.51083
29724783	chr12:29724783:TG:T	9.57615e-28	-2.34739	-4.93028e-10
29725174	chr12:29725174:T:C	5.339e-27	-5.49089e-10	-0.629044
29725190	chr12:29725190:G:A	9.62509e-28	-2.34229	-4.93028e-10
29725308	chr12:29725308:T:C	2.67806e-28	-2.34189	-1.27969
29725488	chr12:29725488:C:A	2.23833e-26	-5.49089e-10	0.804232
29725960	chr12:29725960:G:A	4.37003e-28	-1.91689	-1.215
29726110	chr12:29726110:T:C	3.46034e-27	-5.49089e-10	-1.06272
29726362	chr12:29726362:C:T	2.25277e-27	-5.49089e-10	-1.49192
29726368	chr12:29726368:C:T	2.67665e-28	-2.33139	-1.29071
29726450	chr12:29726450:C:T	3.13283e-28	-2.20323	-1.2615
29726451	chr12:29726451:C:T	2.61291e-28	-2.33038	-1.31582
29726467	chr12:29726467:G:A	2.63843e-28	-2.32816	-1.30832
29726617	chr12:29726617:T:C	6.46887e-28	-1.95959	-0.780077
29726883	chr12:29726883:G:A	2.79129e-27	-5.49089e-10	-1.27758
29727017	chr12:29727017:G:C	3.56958e-28	-2.32391	-1.01031
29727104	chr12:29727104:C:T	3.60638e-28	-2.321	-1.00296
29727287	chr12:29727287:G:A	2.56949e-28	-2.14813	-1.51483
29727363	chr12:29727363:ATTTATT:A	9.44808e-28	-0.847053	-1.5138
29727591	chr12:29727591:T:C	2.21855e-28	-2.33529	-1.47452
29727612	chr12:29727612:G:A	3.36775e-28	-2.32592	-1.06651
29727620	chr12:29727620:C:T	3.11355e-28	-2.22216	-1.24874
29727654	chr12:29727654:G:A	3.05942e-28	-2.23031	-1.25813
29727666	chr12:29727666:G:A	1.24295e-26	0.215992	-4.93028e-10
29727842	chr12:29727842:G:T	2.46212e-26	-5.49089e-10	0.899523
29727848	chr12:29727848:T:A	9.7295e-27	-5.49089e-10	-0.0289208
29727896	chr12:29727896:C:T	8.96316e-28	-2.28521	-0.128336
29728176	chr12:29728176:T:C	2.72873e-27	-5.49089e-10	-1.30025
29728197	chr12:29728197:G:A	7.12072e-28	-2.32202	-0.321644
29728254	chr12:29728254:A:C	9.58313e-28	-2.34666	-4.93028e-10
29728613	chr12:29728613:C:T	2.80715e-28	-2.31233	-1.26217
29728752	chr12:29728752:A:G	1.81683e-26	-5.49089e-10	0.595596
29728755	chr12:29728755:T:C	2.48272e-27	-5.49089e-10	-1.39473
29728827	chr12:29728827:G:A	2.11279e-27	-0.796053	-0.760022
29728850	chr12:29728850:T:C	5.1885e-27	-5.49089e-10	-0.657639
29729384	chr12:29729384:G:A	5.83059e-28	-2.03936	-0.804192
29729648	chr12:29729648:A:G	2.88994e-28	-2.25572	-1.28971
29730034	chr12:29730034:G:A	3.82419e-28	-2.31929	-0.946037
29730146	chr12:29730146:T:C	2.85385e-28	-2.26156	-1.29644
29730282	chr12:29730282:G:A	1.11838e-26	-5.49089e-10	0.110381
29731450	chr12:29731450:C:T	3.67638e-27	-5.49089e-10	-1.00215
29731460	chr12:29731460:A:T	9.7385e-28	-0.819884	-1.5107
29731613	chr12:29731613:T:C	2.79888e-28	-2.29975	-1.2777
29731620	chr12:29731620:T:C	2.54534e-28	-2.17864	-1.49376
29731825	chr12:29731825:A:G	9.66541e-28	-2.33811	-4.93028e-10
29731969	chr12:29731969:G:A	9.78727e-28	-2.32559	-4.93028e-10
29732340	chr12:29732340:A:T	2.85449e-26	1.0474	-4.93028e-10
29732350	chr12:29732350:C:T	6.13927e-27	-0.599918	0.110541
29732391	chr12:29732391:C:T	2.31162e-28	-2.26478	-1.50394
29732417	chr12:29732417:T:C	3.05119e-27	-5.49089e-10	-1.18855
29732516	chr12:29732516:C:T	3.75191e-28	-2.30252	-0.981882
29732533	chr12:29732533:T:C	5.23869e-27	-5.49089e-10	-0.648012
29732559	chr12:29732559:C:T	9.51526e-28	-0.847622	-1.50615
29733920	chr12:29733920:T:C	1.07212e-27	-2.23445	-4.93028e-10
29734122	chr12:29734122:C:T	1.71626e-27	-1.3129	-0.451037
29734584	chr12:29734584:C:T	2.69627e-27	-0.24303	-1.06918
29734657	chr12:29734657:C:T	1.56116e-26	-1.71436	2.15829
29734741	chr12:29734741:T:C	3.34245e-27	-5.49089e-10	-1.09738
29734853	chr12:29734853:G:A	2.76696e-27	-0.21675	-1.06959
29735165	chr12:29735165:T:C	1.1748e-27	-2.14298	-4.93028e-10
29735376	chr12:29735376:T:C	4.43489e-28	-1.91423	-1.20294
29735387	chr12:29735387:A:G	4.46885e-28	-1.83764	-1.2719
29735422	chr12:29735422:A:G	5.94328e-28	-1.33901	-1.4854
29735558	chr12:29735558:T:C	5.48552e-27	-5.49089e-10	-0.601971
29735980	chr12:29735980:G:A	3.22172e-27	-5.49089e-10	-1.13417
29736034	chr12:29736034:C:A	1.23322e-25	-5.49089e-10	2.51071
29736481	chr12:29736481:G:A	1.27005e-26	-1.57474	1.8123
29736576	chr12:29736576:C:T	1.42346e-27	-1.44201	-0.508986
29737294	chr12:29737294:G:A	1.4935e-26	-1.25006	1.64969
29737348	chr12:29737348:G:A	7.66706e-28	-1.48221	-1.08752
29737615	chr12:29737615:T:C	5.4735e-26	-5.49089e-10	1.69842
29737664	chr12:29737664:T:C	2.87067e-27	-5.49089e-10	-1.24954
29737872	chr12:29737872:C:T	6.26076e-26	-5.49089e-10	1.8328
29738047	chr12:29738047:T:C	3.30464e-27	-0.312064	-0.79669
29738054	chr12:29738054:G:GT	2.33823e-27	-5.49089e-10	-1.45469
29738216	chr12:29738216:A:C	1.60087e-27	-2.00613	0.172589
29738230	chr12:29738230:G:C	5.0908e-26	-5.49089e-10	1.62594
29738264	chr12:29738264:G:A	5.96846e-26	1.78499	-4.93028e-10
29738379	chr12:29738379:T:C	3.57362e-27	-5.49089e-10	-1.0305
29738403	chr12:29738403:G:C	5.71961e-26	-5.49089e-10	1.7424
29738464	chr12:29738464:A:G	1.39253e-26	-5.49089e-10	0.329627
29738588	chr12:29738588:A:G	1.16917e-26	-1.32582	1.48062
29738635	chr12:29738635:C:T	6.02206e-28	-2.34199	-0.469246
29738699	chr12:29738699:C:T	2.52314e-27	-5.49089e-10	-1.37858
29738776	chr12:29738776:T:C	3.17777e-27	-5.49089e-10	-1.1479
29738851	chr12:29738851:C:G	6.60729e-27	-5.49089e-10	-0.415909
29739135	chr12:29739135:T:G	3.35133e-27	-1.73605	0.641321
29739432	chr12:29739432:C:T	8.63135e-27	-5.49089e-10	-0.148682
29739827	chr12:29739827:G:A	2.14874e-28	-2.32874	-1.51305
29739928	chr12:29739928:G:A	1.24296e-27	-1.89391	-0.192675
29739966	chr12:29739966:G:A	1.05017e-27	-2.25513	-4.93028e-10
29740204	chr12:29740204:A:T	2.82734e-27	-5.49089e-10	-1.26475
29740373	chr12:29740373:T:C	2.90147e-27	-5.49089e-10	-1.23887
29740660	chr12:29740660:G:T	2.60636e-27	-5.49089e-10	-1.34613
29740746	chr12:29740746:G:A	2.77801e-28	-2.17576	-1.40917
29740927	chr12:29740927:G:A	8.46872e-27	-5.49089e-10	-0.167703
29741311	chr12:29741311:T:A	2.77915e-27	-5.49089e-10	-1.28194
29741377	chr12:29741377:C:T	6.04463e-26	-5.49089e-10	1.79767
29741630	chr12:29741630:C:A	2.28206e-27	-5.49089e-10	-1.479
29742040	chr12:29742040:C:T	1.18457e-26	-0.967589	1.13547
29742109	chr12:29742109:A:G	9.58374e-28	-2.3466	-4.93028e-10
29742426	chr12:29742426:C:T	2.2779e-27	-5.49089e-10	-1.48083
29742511	chr12:29742511:C:T	5.45816e-26	-5.49089e-10	1.69561
29742602	chr12:29742602:A:G	1.19424e-27	-1.2108	-0.915772
29743179	chr12:29743179:G:A	1.42709e-27	-1.4951	-0.453342
29743855	chr12:29743855:G:T	1.68498e-27	-1.78233	-4.93028e-10
29744055	chr12:29744055:T:C	8.82333e-27	-5.49089e-10	-0.126684
29744095	chr12:29744095:C:T	6.39491e-26	-5.49089e-10	1.854
29744511	chr12:29744511:T:C	2.97053e-26	-5.49089e-10	1.08724
29744882	chr12:29744882:A:G	2.71247e-27	-5.49089e-10	-1.30622
29745262	chr12:29745262:T:C	4.72531e-28	-2.18092	-0.87281
29745526	chr12:29745526:C:T	4.56557e-27	-0.78554	-4.93028e-10
29745585	chr12:29745585:T:C	2.46753e-27	-0.501019	-0.899847
29745658	chr12:29745658:G:A	1.20976e-26	-5.49089e-10	0.188924
29745694	chr12:29745694:A:G	3.13134e-27	-5.49089e-10	-1.16262
29745768	chr12:29745768:C:T	1.12291e-26	-5.49089e-10	0.114429
29745954	chr12:29745954:C:T	1.46453e-27	-1.92255	-4.93028e-10
29746507	chr12:29746507:A:G	2.08025e-27	-2.18272	0.611126
29746825	chr12:29746825:G:A	3.24399e-27	-1.48329	0.356008
29747155	chr12:29747155:C:T	1.69104e-27	-1.54566	-0.233078
29747762	chr12:29747762:T:C	5.82358e-28	-2.18799	-0.656757
29748048	chr12:29748048:A:AT	8.61984e-27	-5.49089e-10	-0.150017
29748337	chr12:29748337:A:T	8.63757e-27	-5.49089e-10	-0.147962
29748525	chr12:29748525:T:C	9.57619e-28	-2.34739	-4.93028e-10
29748580	chr12:29748580:T:C	2.84423e-27	-5.49089e-10	-1.25879
29748843	chr12:29748843:A:G	2.69087e-27	-0.353176	-0.961041
29748853	chr12:29748853:CTT:C	4.53512e-27	-5.49089e-10	-0.792231
29748922	chr12:29748922:T:A	4.58466e-28	-2.19835	-0.885603
29748957	chr12:29748957:G:T	2.4675e-27	-5.49089e-10	-1.40088
29749173	chr12:29749173:T:A	4.82598e-28	-2.19938	-0.833274
29749353	chr12:29749353:T:C	7.4952e-28	-2.11434	-0.478068
29749571	chr12:29749571:T:A	7.36571e-28	-1.85857	-0.751258
29749725	chr12:29749725:T:C	2.33089e-27	-5.49089e-10	-1.45783
29749906	chr12:29749906:A:G	1.2953e-27	-1.22693	-0.818412
29750140	chr12:29750140:G:C	2.20372e-27	-5.49089e-10	-1.51393
29750406	chr12:29750406:TTA:T	2.20147e-27	-5.49089e-10	-1.51496
29750979	chr12:29750979:T:C	3.67741e-28	-2.22879	-1.07567
29751970	chr12:29751970:C:T	4.48021e-26	2.49905	-1.00087
29752311	chr12:29752311:G:A	7.53638e-26	-5.49089e-10	2.01824
29752318	chr12:29752318:C:T	2.92231e-28	-2.2847	-1.24959
29752389	chr12:29752389:T:C	2.1377e-26	1.94217	-1.18393
29752683	chr12:29752683:A:G	7.99002e-28	-2.34371	-0.184763
29752686	chr12:29752686:T:C	4.45668e-28	-2.2075	-0.904765
29753035	chr12:29753035:A:T	1.79516e-26	1.76027	-1.17668
29753115	chr12:29753115:G:GT	4.211e-26	-5.49089e-10	1.4362
29753216	chr12:29753216:T:C	1.68301e-26	1.69452	-1.17544
29753340	chr12:29753340:C:T	4.46418e-27	-5.49089e-10	-0.807997
29753393	chr12:29753393:G:A	2.72781e-26	2.51648	-1.51448
29753964	chr12:29753964:T:C	3.08333e-27	-5.49089e-10	-1.17807
29754208	chr12:29754208:G:A	1.83178e-27	-1.69879	-4.93028e-10
29754212	chr12:29754212:C:T	2.51417e-27	-5.49089e-10	-1.38214
29754658	chr12:29754658:G:A	5.2177e-27	-5.49089e-10	-0.652026
29755113	chr12:29755113:A:G	4.88576e-28	-1.71306	-1.30728
29755515	chr12:29755515:C:T	7.23917e-26	-5.49089e-10	1.97801
29756524	chr12:29756524:G:A	3.00508e-28	-2.26663	-1.23973
29756802	chr12:29756802:G:A	2.20165e-27	-5.49089e-10	-1.51488
29757291	chr12:29757291:C:T	4.45006e-28	-1.80024	-1.31351
29757354	chr12:29757354:T:A	5.98498e-26	-5.49089e-10	1.78775
29757400	chr12:29757400:G:A	1.13048e-27	-2.18144	-4.93028e-10
29757445	chr12:29757445:T:C	1.25448e-27	-2.33511	0.257744
29757697	chr12:29757697:C:T	2.39836e-27	-5.49089e-10	-1.4293
29757877	chr12:29757877:T:C	2.21568e-27	-5.49089e-10	-1.50852
29758437	chr12:29758437:T:C	2.29222e-27	-5.49089e-10	-1.47456
29758551	chr12:29758551:AC:A	3.57602e-26	1.27275	-4.93028e-10
29758666	chr12:29758666:T:C	2.20192e-27	-5.49089e-10	-1.51475
29759074	chr12:29759074:C:T	2.223e-27	-5.49089e-10	-1.50523
29759137	chr12:29759137:G:A	4.42877e-28	-1.96498	-1.15357
29759138	chr12:29759138:C:A	4.4287e-28	-1.96499	-1.15357
29759342	chr12:29759342:CA:C	3.5667e-27	0.0544999	-1.08694
29759452	chr12:29759452:G:A	9.90289e-28	-2.31384	-4.93028e-10
29759976	chr12:29759976:T:C	2.91823e-27	-5.49089e-10	-1.23311
29760119	chr12:29760119:A:G	2.23197e-27	-5.49089e-10	-1.5012
29760471	chr12:29760471:T:C	2.87906e-27	-5.49089e-10	-1.24662
29760586	chr12:29760586:T:C	2.94214e-27	-5.49089e-10	-1.22495
29760813	chr12:29760813:C:A	3.78526e-28	-2.20109	-1.07446
29760832	chr12:29760832:ACT:A	2.51397e-27	-5.49089e-10	-1.38222
29761051	chr12:29761051:TTAA:T	2.20393e-27	-5.49089e-10	-1.51384
29761070	chr12:29761070:T:C	2.39851e-27	-5.49089e-10	-1.42924
29761751	chr12:29761751:C:G	4.20868e-28	-2.06171	-1.1078
29761795	chr12:29761795:T:C	6.55622e-27	0.881719	-1.30539
29761925	chr12:29761925:C:T	2.49914e-27	-5.49089e-10	-1.38814
29762049	chr12:29762049:T:C	2.41886e-27	-5.49089e-10	-1.42079
29762218	chr12:29762218:C:G	3.84047e-28	-2.15197	-1.1091
29762666	chr12:29762666:G:A	9.96566e-28	-2.30752	-4.93028e-10
29762845	chr12:29762845:G:A	1.81125e-26	1.62422	-1.0317
29762889	chr12:29762889:C:T	2.25054e-27	-5.49089e-10	-1.49291
29763202	chr12:29763202:C:T	4.26184e-27	-0.854381	-4.93028e-10
29763906	chr12:29763906:T:C	2.2457e-28	-2.34682	-1.45083
29764474	chr12:29764474:T:C	4.20328e-28	-2.00106	-1.16974
29764477	chr12:29764477:C:T	2.47177e-27	-5.49089e-10	-1.39915
29764708	chr12:29764708:A:C	2.25347e-28	-2.34736	-1.44683
29765052	chr12:29765052:G:A	2.42133e-27	-5.49089e-10	-1.41977
29765172	chr12:29765172:C:T	1.07994e-26	0.0754094	-4.93028e-10
29765386	chr12:29765386:T:C	3.20131e-27	-0.0853218	-1.0552
29765638	chr12:29765638:CATAA:C	2.39112e-27	-5.49089e-10	-1.43232
29765649	chr12:29765649:C:G	2.14031e-28	-2.33852	-1.5072
29765651	chr12:29765651:G:A	2.94884e-26	-5.49089e-10	1.07992
29765954	chr12:29765954:G:C	4.29087e-28	-2.14332	-1.00686
29766528	chr12:29766528:A:G	3.04465e-27	-0.0678241	-1.12287
29767124	chr12:29767124:TGTAATTTTA:T	2.37533e-26	-5.49089e-10	0.863638
29767155	chr12:29767155:A:G	3.39291e-27	0.0142489	-1.09664
29767178	chr12:29767178:T:C	3.27479e-27	-0.0227185	-1.09511
29767184	chr12:29767184:T:C	3.31345e-27	-0.0194865	-1.08661
29767385	chr12:29767385:T:C	3.37142e-27	0.0146252	-1.10338
29767632	chr12:29767632:G:A	3.25822e-27	-0.00543154	-1.11747
29767636	chr12:29767636:G:T	3.47078e-27	0.0438779	-1.10358
29767706	chr12:29767706:TAATA:T	3.59216e-27	0.0962096	-1.12154
29767775	chr12:29767775:TAC:T	3.79621e-27	-5.49089e-10	-0.970079
29768012	chr12:29768012:G:A	3.12624e-27	-5.49089e-10	-1.16425
29768096	chr12:29768096:GA:G	1.13778e-27	-2.17501	-4.93028e-10
29768191	chr12:29768191:T:G	2.28816e-27	-5.49089e-10	-1.47634
29768444	chr12:29768444:G:C	2.58665e-27	-5.49089e-10	-1.35372
29768481	chr12:29768481:C:T	2.64048e-27	-5.49089e-10	-1.33312
29768510	chr12:29768510:G:A	2.49539e-28	-2.34249	-1.34973
29768734	chr12:29768734:T:C	4.50168e-28	-2.25018	-0.852037
29768802	chr12:29768802:A:G	3.07596e-27	0.0120743	-1.19254
29769259	chr12:29769259:C:G	9.62091e-28	-2.34273	-4.93028e-10
29769888	chr12:29769888:A:T	3.71954e-27	0.0624864	-1.05297
29770064	chr12:29770064:C:T	2.32518e-27	-5.49089e-10	-1.46028
29770385	chr12:29770385:A:G	2.3946e-27	-5.49089e-10	-1.43087
29770603	chr12:29770603:T:C	2.53751e-26	1.80265	-0.872962
29770782	chr12:29770782:A:G	2.89104e-28	-2.1688	-1.37625
29770832	chr12:29770832:T:A	9.84179e-28	-2.32003	-4.93028e-10
29770943	chr12:29770943:T:A	4.17229e-27	0.141502	-1.01712
29771756	chr12:29771756:T:C	2.31833e-27	-5.49089e-10	-1.46323
29772300	chr12:29772300:C:A	4.76193e-27	0.289347	-1.03278
29772340	chr12:29772340:A:G	3.94588e-27	0.115032	-1.04644
29772348	chr12:29772348:T:C	2.36942e-27	-5.49089e-10	-1.44144
29772352	chr12:29772352:G:A	3.82787e-28	-1.99843	-1.26592
29772367	chr12:29772367:T:G	1.11691e-26	-5.49089e-10	0.109067
29772551	chr12:29772551:T:A	4.56183e-27	0.254562	-1.04092
29773199	chr12:29773199:G:A	3.70588e-27	0.150246	-1.14441
29773229	chr12:29773229:T:C	1.13441e-27	-2.17797	-4.93028e-10
29773619	chr12:29773619:C:G	2.23049e-27	-5.49089e-10	-1.50186
29773704	chr12:29773704:A:G	1.12682e-27	-2.18468	-4.93028e-10
29773774	chr12:29773774:T:C	2.8102e-27	-5.49089e-10	-1.27083
29773843	chr12:29773843:A:G	3.73795e-27	0.109686	-1.09523
29774130	chr12:29774130:T:C	4.30535e-27	-0.844224	-4.93028e-10
29774265	chr12:29774265:C:T	3.4789e-28	-1.98782	-1.37213
29774378	chr12:29774378:C:T	3.71091e-27	-5.49089e-10	-0.992804
29774476	chr12:29774476:A:AC	2.82122e-27	-5.49089e-10	-1.26691
29774868	chr12:29774868:G:A	6.24738e-28	-2.25748	-0.517024
29775044	chr12:29775044:G:C	2.22869e-27	-5.49089e-10	-1.50267
29775045	chr12:29775045:A:T	2.2281e-27	-5.49089e-10	-1.50293
29775046	chr12:29775046:G:C	2.22905e-27	-5.49089e-10	-1.50251
29775093	chr12:29775093:T:G	2.0945e-26	1.87836	-1.14055
29775176	chr12:29775176:C:A	1.24323e-27	-2.08637	-4.93028e-10
29775205	chr12:29775205:G:A	6.60483e-27	-5.49089e-10	-0.416281
29775455	chr12:29775455:C:A	2.40585e-28	-2.34406	-1.38471
29775611	chr12:29775611:C:T	2.93496e-27	-5.49089e-10	-1.22739
29775719	chr12:29775719:C:T	2.85588e-28	-2.06288	-1.49441
29775721	chr12:29775721:A:G	2.73236e-28	-2.12748	-1.47402
29775992	chr12:29775992:G:A	2.32792e-27	-5.49089e-10	-1.45911
29776153	chr12:29776153:C:G	2.23133e-27	-5.49089e-10	-1.50148
29776550	chr12:29776550:T:C	3.71718e-26	1.92582	-0.614351
29776725	chr12:29776725:TAAA:T	2.12764e-28	-2.33816	-1.51349
29777164	chr12:29777164:G:A	9.60384e-28	-2.3445	-4.93028e-10
29777206	chr12:29777206:T:C	3.38267e-27	-5.49089e-10	-1.08542
29777251	chr12:29777251:T:C	2.32924e-27	-5.49089e-10	-1.45854
29777384	chr12:29777384:G:A	2.43753e-27	-5.49089e-10	-1.4131
29777615	chr12:29777615:CTA:C	2.14476e-28	-2.34073	-1.5029
29777950	chr12:29777950:G:A	2.15492e-28	-2.33926	-1.49965
29778077	chr12:29778077:C:T	3.65194e-26	2.01219	-0.718432
29778123	chr12:29778123:C:A	2.14827e-28	-2.33743	-1.50458
29778398	chr12:29778398:G:C	4.46839e-27	-5.49089e-10	-0.807055
29778637	chr12:29778637:G:A	3.07283e-28	-2.12592	-1.35815
29779468	chr12:29779468:A:AT	7.3287e-28	-2.26441	-0.350455
29779695	chr12:29779695:T:C	2.21918e-27	-5.49089e-10	-1.50695
29779719	chr12:29779719:C:T	1.89221e-27	-1.66634	-4.93028e-10
29779888	chr12:29779888:T:A	2.20559e-27	-5.49089e-10	-1.51309
29780246	chr12:29780246:G:A	1.29326e-26	-5.49089e-10	0.255669
29780665	chr12:29780665:AT:A	1.15741e-26	1.44504	-1.30036
29780986	chr12:29780986:C:T	5.02283e-27	-5.49089e-10	-0.690089
29781018	chr12:29781018:T:C	7.53366e-27	0.255288	-0.53999
29781586	chr12:29781586:G:C	5.33889e-27	-5.49089e-10	-0.629066
29781653	chr12:29781653:C:T	2.56947e-28	-2.31704	-1.34593
29781755	chr12:29781755:C:T	1.06833e-27	-2.23799	-4.93028e-10
29781996	chr12:29781996:C:T	1.02324e-27	-2.28111	-4.93028e-10
29782307	chr12:29782307:C:T	9.99951e-27	0.494591	-0.496138
29782461	chr12:29782461:T:TG	2.41587e-28	-2.27751	-1.4471
```
