## Supplementary material for "Characterization of shared and ancestry-specific signals driving complex traits using multi-ancestry fine-mapping": susiex_nc3.cs80.snp

```
BP	SNP	PIP(CS1)	LogBF(CS1,Pop1)	LogBF(CS1,Pop2)
28782866	chr12:28782866:A:G	1.97998e-27	-5.49089e-10	-1.51357
28783475	chr12:28783475:C:A	1.92991e-28	-2.32675	-1.51502
28784093	chr12:28784093:C:T	4.12163e-27	-1.90465	1.12424
28784725	chr12:28784725:AATTGTAATGC:A	1.05597e-27	-2.1422	-4.93028e-10
28784997	chr12:28784997:C:T	2.42604e-27	-5.49089e-10	-1.3104
28785672	chr12:28785672:T:C	3.14517e-26	-5.49089e-10	1.25179
28785687	chr12:28785687:T:G	1.981e-27	-5.49089e-10	-1.51306
28786273	chr12:28786273:C:A	2.5856e-27	-5.49089e-10	-1.2467
28786594	chr12:28786594:A:T	5.92473e-28	-1.99844	-0.721673
28787094	chr12:28787094:G:A	2.6353e-28	-2.03443	-1.49582
28787365	chr12:28787365:G:A	1.09965e-26	-5.49089e-10	0.200919
28787815	chr12:28787815:T:C	1.3429e-26	-5.49089e-10	0.400762
28787825	chr12:28787825:A:G	3.94929e-28	-1.83941	-1.2863
28788139	chr12:28788139:A:G	1.70705e-27	-1.66189	-4.93028e-10
28788748	chr12:28788748:C:T	2.09481e-27	-5.49089e-10	-1.45719
28788921	chr12:28788921:C:T	9.90042e-28	-2.20667	-4.93028e-10
28789562	chr12:28789562:G:T	1.33325e-27	-1.65111	-0.257936
28790191	chr12:28790191:T:A	2.81179e-28	-2.07166	-1.39376
28790304	chr12:28790304:A:T	9.77102e-28	-2.21982	-4.93028e-10
28790440	chr12:28790440:G:A	2.03491e-28	-2.28132	-1.50747
28790682	chr12:28790682:G:A	2.04931e-28	-2.26682	-1.51492
28791791	chr12:28791791:T:G	2.09097e-27	-5.49089e-10	-1.45903
28791831	chr12:28791831:C:T	3.27884e-28	-2.04485	-1.2669
28791861	chr12:28791861:T:G	1.37907e-27	-1.87525	-4.93028e-10
28792208	chr12:28792208:G:A	2.94838e-28	-2.03196	-1.38603
28792389	chr12:28792389:T:C	6.0087e-27	-1.92704	1.52359
28792400	chr12:28792400:T:C	2.40343e-27	-5.49089e-10	-1.31976
28792402	chr12:28792402:T:C	8.02117e-28	-2.24232	-0.174837
28792414	chr12:28792414:T:G	4.71781e-27	-5.49089e-10	-0.645314
28792840	chr12:28792840:G:T	3.60226e-27	-0.915098	-4.93028e-10
28792885	chr12:28792885:A:G	1.92173e-28	-2.33537	-1.51065
28793458	chr12:28793458:A:T	3.21966e-28	-2.05897	-1.27099
28793565	chr12:28793565:T:C	3.05954e-27	-5.49089e-10	-1.07839
28793636	chr12:28793636:T:C	2.16569e-28	-2.27995	-1.44655
28794914	chr12:28794914:A:G	3.32744e-27	-1.17059	0.176132
28795037	chr12:28795037:T:C	1.9984e-27	-5.49089e-10	-1.50431
28795187	chr12:28795187:A:G	8.65418e-28	-2.3412	-4.93028e-10
28795467	chr12:28795467:A:T	2.14035e-28	-2.28246	-1.45581
28796032	chr12:28796032:G:A	6.72506e-27	-5.49089e-10	-0.290818
28796213	chr12:28796213:C:T	2.58609e-27	-1.24651	-4.93028e-10
28796269	chr12:28796269:G:A	6.88665e-28	-2.20382	-0.365843
28796392	chr12:28796392:G:T	3.36418e-28	-2.14833	-1.13773
28796423	chr12:28796423:C:A	3.36324e-28	-2.15171	-1.13463
28796564	chr12:28796564:A:T	2.05469e-28	-2.2969	-1.48223
28796912	chr12:28796912:C:G	1.44576e-27	-1.82802	-4.93028e-10
28797328	chr12:28797328:TA:T	2.03718e-27	-5.49089e-10	-1.48509
28797800	chr12:28797800:T:C	7.62675e-27	-5.49089e-10	-0.164997
28798201	chr12:28798201:G:A	1.65473e-27	-1.69302	-4.93028e-10
28798205	chr12:28798205:A:G	2.81869e-27	-1.86662	0.706237
28798536	chr12:28798536:G:T	1.98863e-28	-2.29911	-1.51269
28798592	chr12:28798592:A:C	8.91314e-28	-2.31172	-4.93028e-10
28798667	chr12:28798667:C:G	9.45739e-28	-2.25245	-4.93028e-10
28798839	chr12:28798839:G:A	2.10999e-27	-5.49089e-10	-1.44997
28799679	chr12:28799679:C:A	2.43433e-27	-5.49089e-10	-1.30699
28800332	chr12:28800332:A:T	2.27787e-27	-5.49089e-10	-1.37342
28800415	chr12:28800415:A:G	1.09278e-27	-2.10794	-4.93028e-10
28801024	chr12:28801024:T:C	2.37642e-28	-2.14708	-1.48657
28801226	chr12:28801226:G:A	1.23139e-27	-1.98851	-4.93028e-10
28801401	chr12:28801401:A:G	1.23204e-27	-1.33577	-0.652213
28801586	chr12:28801586:C:G	1.08596e-27	-2.16632	0.0521208
28802017	chr12:28802017:A:G	1.27122e-27	-2.14579	0.189112
28802135	chr12:28802135:A:G	2.44744e-27	-5.49089e-10	-1.30162
28802325	chr12:28802325:G:A	1.97297e-27	-1.38035	-0.136765
28802967	chr12:28802967:T:C	1.25939e-27	-1.96603	-4.93028e-10
28803551	chr12:28803551:AAC:A	2.29763e-27	-5.49089e-10	-1.36478
28803568	chr12:28803568:T:C	1.19293e-27	-2.02025	-4.93028e-10
28803616	chr12:28803616:T:G	7.07036e-27	-0.240747	-4.93028e-10
28803710	chr12:28803710:A:G	1.24713e-27	-1.97581	-4.93028e-10
28804118	chr12:28804118:A:G	4.11372e-27	-0.782331	-4.93028e-10
28804494	chr12:28804494:A:C	8.56345e-28	-1.60139	-0.750349
28805184	chr12:28805184:C:T	1.24221e-27	-1.97977	-4.93028e-10
28805597	chr12:28805597:T:G	1.18841e-27	-2.02405	-4.93028e-10
28806166	chr12:28806166:C:A	2.1971e-27	-5.49089e-10	-1.40952
28808288	chr12:28808288:A:C	2.02586e-28	-2.29589	-1.49736
28808293	chr12:28808293:A:G	2.20601e-27	-5.49089e-10	-1.40547
28808589	chr12:28808589:C:T	1.98199e-27	-5.49089e-10	-1.51256
28808866	chr12:28808866:G:A	1.05361e-27	-2.14444	-4.93028e-10
28808919	chr12:28808919:T:C	2.23015e-27	-5.49089e-10	-1.39459
28809261	chr12:28809261:A:G	2.59945e-28	-2.03006	-1.51389
28809680	chr12:28809680:C:T	2.99626e-27	-5.49089e-10	-1.09929
28809964	chr12:28809964:C:T	4.19561e-28	-2.21885	-0.846358
28811174	chr12:28811174:G:T	2.04711e-27	-5.49089e-10	-1.48023
28812037	chr12:28812037:T:C	4.43014e-27	-5.49089e-10	-0.708227
28813754	chr12:28813754:A:G	9.03197e-28	-2.29847	-4.93028e-10
28815011	chr12:28815011:A:C	2.53425e-28	-2.05507	-1.51428
28815144	chr12:28815144:G:A	1.09933e-27	-2.10196	-4.93028e-10
28815254	chr12:28815254:A:G	2.157e-27	-5.49089e-10	-1.42794
28815256	chr12:28815256:T:C	2.10404e-27	-5.49089e-10	-1.4528
28815983	chr12:28815983:C:T	1.97981e-27	-5.49089e-10	-1.51366
28816558	chr12:28816558:G:A	1.98347e-27	-5.49089e-10	-1.51181
28817060	chr12:28817060:A:C	8.74985e-28	-2.33021	-4.93028e-10
28817298	chr12:28817298:C:T	1.22442e-27	-1.99419	-4.93028e-10
28817531	chr12:28817531:A:G	9.96144e-28	-2.20052	-4.93028e-10
28817613	chr12:28817613:C:T	1.98278e-27	-5.49089e-10	-1.51216
28817718	chr12:28817718:C:T	5.6784e-28	-2.01922	-0.743358
28817845	chr12:28817845:T:C	2.21429e-27	-5.49089e-10	-1.40173
28818369	chr12:28818369:C:T	1.33237e-27	-1.9097	-4.93028e-10
28818379	chr12:28818379:T:C	6.25475e-27	-5.49089e-10	-0.363317
28818901	chr12:28818901:C:T	4.20156e-28	-1.61259	-1.4512
28819035	chr12:28819035:C:A	3.10766e-27	-5.49089e-10	-1.06279
28819073	chr12:28819073:A:C	1.36687e-27	-1.88414	-4.93028e-10
28819927	chr12:28819927:T:C	2.05137e-28	-2.30495	-1.47579
28820233	chr12:28820233:G:A	4.65901e-28	-2.12739	-0.833054
28821403	chr12:28821403:C:A	2.59847e-28	-2.04407	-1.50025
28821698	chr12:28821698:C:A	2.35873e-27	-5.49089e-10	-1.33854
28821715	chr12:28821715:T:C	3.22093e-28	-1.94958	-1.37999
28822195	chr12:28822195:T:C	2.13497e-27	-5.49089e-10	-1.43821
28822645	chr12:28822645:A:G	2.3151e-28	-2.18905	-1.47074
28822789	chr12:28822789:G:A	3.53236e-28	-1.72264	-1.51464
28822837	chr12:28822837:C:T	2.12848e-28	-2.30708	-1.43676
28822962	chr12:28822962:A:G	3.64089e-27	-5.49089e-10	-0.904431
28823374	chr12:28823374:T:C	2.69998e-28	-2.03992	-1.46608
28823643	chr12:28823643:T:G	8.92782e-28	-2.31007	-4.93028e-10
28823794	chr12:28823794:G:A	5.74084e-27	-0.449053	-4.93028e-10
28824321	chr12:28824321:T:A	9.68047e-28	-2.22913	-4.93028e-10
28824859	chr12:28824859:TC:T	2.39617e-27	-5.49089e-10	-1.32279
28825014	chr12:28825014:A:C	2.498e-27	-5.49089e-10	-1.28117
28825354	chr12:28825354:T:A	1.93882e-28	-2.32308	-1.51408
28825375	chr12:28825375:C:T	4.88291e-28	-2.10688	-0.806628
28825660	chr12:28825660:GAT:G	1.33301e-27	-1.90922	-4.93028e-10
28826420	chr12:28826420:T:C	1.06935e-27	-2.12961	-4.93028e-10
28827055	chr12:28827055:G:C	4.13559e-28	-2.10089	-0.978724
28827140	chr12:28827140:T:C	2.03195e-27	-5.49089e-10	-1.48767
28827221	chr12:28827221:C:T	3.17712e-28	-2.28811	-1.05516
28827346	chr12:28827346:T:C	2.01323e-27	-5.49089e-10	-1.49692
28827396	chr12:28827396:T:C	2.13815e-27	-5.49089e-10	-1.43672
28827632	chr12:28827632:G:A	2.87567e-28	-2.07503	-1.36793
28827657	chr12:28827657:T:C	8.74316e-27	-5.49089e-10	-0.0283874
28828002	chr12:28828002:A:G	1.28029e-27	-1.86826	-0.0813129
28828014	chr12:28828014:C:A	1.95175e-28	-2.34234	-1.48818
28828227	chr12:28828227:T:G	1.84828e-27	-1.8447	0.262291
28828272	chr12:28828272:C:A	1.81608e-27	-1.85382	0.253839
28828302	chr12:28828302:G:T	1.72145e-27	-1.85763	0.204142
28828363	chr12:28828363:T:C	2.19664e-27	-5.49089e-10	-1.40973
28828419	chr12:28828419:T:C	1.82911e-27	-1.8558	0.262969
28828450	chr12:28828450:G:A	3.77074e-28	-2.34428	-0.827691
28828507	chr12:28828507:G:A	1.22788e-27	-2.07043	0.0790615
28828612	chr12:28828612:A:G	1.22258e-27	-1.90661	-0.0890875
28828909	chr12:28828909:C:A	5.32852e-28	-1.91192	-0.914245
28829014	chr12:28829014:A:G	5.53841e-28	-1.88316	-0.904375
28829072	chr12:28829072:T:G	2.44314e-27	-5.49089e-10	-1.30338
28829272	chr12:28829272:G:A	8.8012e-28	-1.82688	-0.497474
28829865	chr12:28829865:A:G	2.03287e-27	-5.49089e-10	-1.48721
28829985	chr12:28829985:T:G	8.49737e-28	-1.88419	-0.475292
28830517	chr12:28830517:A:G	2.381e-28	-2.28404	-1.34768
28830731	chr12:28830731:T:TG	2.64316e-28	-2.12723	-1.40003
28830780	chr12:28830780:C:A	2.36132e-28	-2.30109	-1.33894
28830939	chr12:28830939:T:C	2.46878e-28	-2.29166	-1.30386
28831153	chr12:28831153:A:G	2.33026e-28	-2.30832	-1.34495
28831209	chr12:28831209:T:G	2.48635e-28	-2.21766	-1.37077
28831409	chr12:28831409:T:A	2.25753e-28	-2.31576	-1.36922
28831604	chr12:28831604:C:T	1.9979e-27	-5.49089e-10	-1.50456
28831619	chr12:28831619:C:T	3.85552e-27	-5.49089e-10	-0.847153
28831779	chr12:28831779:G:A	2.30079e-28	-2.30759	-1.3584
28832209	chr12:28832209:A:G	2.64234e-28	-2.11787	-1.40971
28832260	chr12:28832260:T:G	2.26701e-28	-2.30438	-1.37641
28832336	chr12:28832336:T:C	9.19565e-28	-2.28051	-4.93028e-10
28832340	chr12:28832340:G:A	2.30915e-28	-2.30339	-1.35897
28832368	chr12:28832368:A:T	2.35235e-27	-5.49089e-10	-1.34124
28832604	chr12:28832604:G:A	2.27705e-28	-2.31194	-1.36443
28832675	chr12:28832675:G:A	2.77139e-28	-2.27901	-1.20089
28832894	chr12:28832894:G:C	1.01175e-27	-2.18497	-4.93028e-10
28832930	chr12:28832930:T:C	4.18266e-27	-5.49089e-10	-0.765711
28833387	chr12:28833387:C:T	2.00553e-27	-5.49089e-10	-1.50075
28833450	chr12:28833450:A:C	2.49716e-28	-2.16141	-1.42268
28833595	chr12:28833595:C:A	2.2932e-28	-2.30803	-1.36126
28833617	chr12:28833617:G:A	2.47009e-28	-2.2557	-1.33929
28833817	chr12:28833817:T:C	2.31682e-28	-2.30432	-1.35472
28833894	chr12:28833894:G:A	2.33174e-28	-2.30034	-1.35229
28833989	chr12:28833989:A:G	2.17908e-28	-2.28614	-1.4342
28834110	chr12:28834110:G:A	2.257e-28	-2.32269	-1.36252
28834112	chr12:28834112:G:A	2.0201e-28	-2.3158	-1.4803
28834391	chr12:28834391:A:T	2.5539e-28	-2.17262	-1.38901
28834445	chr12:28834445:G:C	4.03593e-28	-1.91201	-1.192
28834547	chr12:28834547:G:A	4.04712e-28	-1.90291	-1.19833
28834939	chr12:28834939:A:G	2.08242e-28	-2.33577	-1.42995
28835334	chr12:28835334:G:C	2.54328e-28	-2.30082	-1.26497
28835360	chr12:28835360:C:T	2.62911e-28	-2.19089	-1.3417
28835376	chr12:28835376:A:T	2.51414e-28	-2.29833	-1.27898
28835438	chr12:28835438:A:T	6.49807e-27	-5.49089e-10	-0.325154
28835559	chr12:28835559:T:C	2.48614e-28	-2.30527	-1.28325
28835617	chr12:28835617:G:A	2.58704e-28	-2.27134	-1.27739
28835683	chr12:28835683:C:T	2.57765e-28	-2.29957	-1.25279
28835761	chr12:28835761:A:T	2.51697e-28	-2.29883	-1.27736
28835851	chr12:28835851:C:T	2.52361e-28	-2.29925	-1.2743
28836076	chr12:28836076:C:T	2.49376e-28	-2.27174	-1.31371
28836131	chr12:28836131:G:A	1.02368e-27	-2.17325	-4.93028e-10
28836143	chr12:28836143:G:A	2.50837e-28	-2.31983	-1.25978
28836166	chr12:28836166:A:G	2.48956e-28	-2.30806	-1.27908
28836211	chr12:28836211:C:T	2.48378e-28	-2.31308	-1.27638
28836219	chr12:28836219:C:T	2.60225e-28	-2.20355	-1.33932
28836238	chr12:28836238:A:T	2.50565e-28	-2.30347	-1.27722
28836260	chr12:28836260:T:C	2.47075e-28	-2.30827	-1.28645
28836261	chr12:28836261:G:A	2.51304e-28	-2.30487	-1.27288
28836321	chr12:28836321:A:G	2.7685e-27	-5.49089e-10	-1.17835
28836378	chr12:28836378:C:T	2.55493e-28	-2.3104	-1.25082
28836411	chr12:28836411:T:C	2.60372e-28	-2.29863	-1.24367
28836422	chr12:28836422:T:C	9.75922e-28	-2.22103	-4.93028e-10
28836478	chr12:28836478:G:A	2.1752e-27	-5.49089e-10	-1.41954
28836542	chr12:28836542:C:T	2.57229e-28	-2.30691	-1.24754
28836582	chr12:28836582:A:G	2.14297e-27	-5.49089e-10	-1.43446
28836591	chr12:28836591:G:A	2.61398e-28	-2.29123	-1.24714
28836732	chr12:28836732:G:A	2.49646e-28	-2.30225	-1.28212
28836938	chr12:28836938:A:T	2.55516e-28	-2.2968	-1.26433
28836973	chr12:28836973:A:G	2.5869e-28	-2.29927	-1.24951
28837040	chr12:28837040:T:C	2.4993e-28	-2.30145	-1.28178
28837064	chr12:28837064:C:T	2.55082e-28	-2.29829	-1.26454
28837065	chr12:28837065:T:G	2.57116e-28	-2.29899	-1.2559
28837166	chr12:28837166:T:C	2.46772e-28	-2.32182	-1.27413
28837215	chr12:28837215:A:G	7.02571e-27	-5.49089e-10	-0.247083
28837220	chr12:28837220:C:A	2.48822e-28	-2.30783	-1.27985
28837436	chr12:28837436:G:A	2.48832e-28	-2.29822	-1.28942
28837462	chr12:28837462:A:ACCTAACTAT	9.06609e-28	-2.2947	-4.93028e-10
28837485	chr12:28837485:G:A	2.96107e-28	-2.20382	-1.20987
28837499	chr12:28837499:A:C	2.54179e-28	-2.29622	-1.27015
28837504	chr12:28837504:A:C	2.516e-28	-2.30493	-1.27165
28837554	chr12:28837554:C:T	3.28965e-28	-1.91931	-1.38915
28837670	chr12:28837670:A:G	1.04529e-27	-2.15236	-4.93028e-10
28837682	chr12:28837682:C:T	2.6367e-28	-2.29675	-1.23297
28837854	chr12:28837854:C:T	2.16468e-27	-5.49089e-10	-1.42439
28838053	chr12:28838053:C:G	2.54914e-28	-2.28663	-1.27686
28838129	chr12:28838129:C:A	1.35329e-27	-1.89412	-4.93028e-10
28838215	chr12:28838215:A:G	3.71955e-27	-5.49089e-10	-0.883057
28838222	chr12:28838222:A:G	2.54203e-28	-2.28907	-1.27722
28838523	chr12:28838523:G:T	2.56518e-28	-2.2998	-1.25741
28838593	chr12:28838593:A:G	2.51817e-28	-2.29556	-1.28015
28838676	chr12:28838676:C:T	2.62231e-28	-2.28711	-1.24808
28838727	chr12:28838727:T:A	2.61645e-28	-2.28734	-1.25009
28838933	chr12:28838933:C:T	2.55599e-28	-2.28771	-1.27309
28838949	chr12:28838949:C:T	2.53534e-28	-2.29631	-1.27261
28838981	chr12:28838981:A:G	2.60771e-28	-2.28331	-1.25746
28838985	chr12:28838985:T:A	2.56401e-28	-2.29673	-1.26094
28839046	chr12:28839046:G:T	2.09683e-27	-5.49089e-10	-1.45623
28839052	chr12:28839052:T:C	9.89227e-28	-2.20749	-4.93028e-10
28839179	chr12:28839179:G:A	2.49985e-28	-2.29576	-1.28725
28839185	chr12:28839185:T:C	2.70402e-28	-2.16124	-1.34327
28839290	chr12:28839290:C:T	1.46279e-26	-5.49089e-10	0.486269
28839310	chr12:28839310:C:T	1.17722e-27	-2.03351	-4.93028e-10
28839420	chr12:28839420:T:C	2.62752e-28	-2.28645	-1.24676
28839488	chr12:28839488:T:A	2.54198e-28	-2.29844	-1.26786
28839526	chr12:28839526:C:T	2.35743e-27	-5.49089e-10	-1.33909
28839558	chr12:28839558:C:T	8.99072e-28	-2.30305	-4.93028e-10
28839559	chr12:28839559:G:A	2.19263e-28	-2.29451	-1.41964
28839666	chr12:28839666:C:A	2.83944e-28	-1.95358	-1.50206
28839724	chr12:28839724:CAAAG:C	2.14413e-28	-2.24234	-1.49417
28839728	chr12:28839728:G:C	2.39276e-28	-2.347	-1.27979
28839749	chr12:28839749:G:A	1.58563e-27	-1.73567	-4.93028e-10
28839777	chr12:28839777:C:G	2.58071e-28	-2.28616	-1.26502
28840125	chr12:28840125:T:C	1.94495e-28	-2.32359	-1.51042
28840276	chr12:28840276:T:C	1.97831e-28	-2.31909	-1.49791
28840418	chr12:28840418:A:G	1.95992e-28	-2.32589	-1.50045
28840501	chr12:28840501:A:G	1.98276e-28	-2.32626	-1.4885
28840546	chr12:28840546:T:C	1.98556e-28	-2.31784	-1.4955
28840570	chr12:28840570:C:A	8.92196e-28	-2.31073	-4.93028e-10
28840658	chr12:28840658:T:C	1.94986e-28	-2.3289	-1.50259
28840827	chr12:28840827:A:G	1.97494e-28	-2.3223	-1.4964
28840960	chr12:28840960:A:G	2.14479e-28	-2.22282	-1.51338
28841080	chr12:28841080:A:G	1.96309e-28	-2.3292	-1.49553
28841189	chr12:28841189:A:C	2.01037e-28	-2.3058	-1.49513
28841206	chr12:28841206:G:T	2.07442e-28	-2.32985	-1.43972
28841262	chr12:28841262:G:C	1.95546e-28	-2.33222	-1.4964
28841472	chr12:28841472:G:A	2.65211e-27	-5.49089e-10	-1.2213
28841560	chr12:28841560:G:A	2.66915e-28	-2.33652	-1.18096
28841793	chr12:28841793:G:A	2.00885e-27	-5.49089e-10	-1.49909
28841832	chr12:28841832:C:T	2.15508e-28	-2.21827	-1.51314
28842433	chr12:28842433:T:TAAA	1.98905e-27	-5.49089e-10	-1.509
28842793	chr12:28842793:G:A	1.97208e-28	-2.32028	-1.49988
28842820	chr12:28842820:C:T	1.96944e-28	-2.326	-1.4955
28842828	chr12:28842828:G:A	2.46768e-28	-2.26092	-1.33505
28842932	chr12:28842932:A:T	2.14262e-28	-2.27241	-1.4648
28843161	chr12:28843161:G:T	1.94973e-28	-2.33739	-1.49416
28843290	chr12:28843290:C:T	2.00383e-28	-2.31031	-1.49388
28843320	chr12:28843320:A:G	1.96396e-28	-2.3259	-1.49838
28843349	chr12:28843349:C:T	2.63364e-27	-5.49089e-10	-1.22829
28843389	chr12:28843389:A:G	1.96253e-28	-2.32615	-1.49886
28843475	chr12:28843475:A:G	2.17746e-28	-2.25593	-1.46516
28843663	chr12:28843663:G:GC	5.28263e-27	-5.49089e-10	-0.532235
28843665	chr12:28843665:A:AATAG	5.2621e-27	-5.49089e-10	-0.536128
28843666	chr12:28843666:C:T	5.26505e-27	-5.49089e-10	-0.535568
28843914	chr12:28843914:A:G	1.98326e-28	-2.32184	-1.49266
28843986	chr12:28843986:G:A	1.96651e-28	-2.32306	-1.49992
28844142	chr12:28844142:AT:A	1.96498e-28	-2.32634	-1.49742
28844170	chr12:28844170:G:A	2.46261e-27	-5.49089e-10	-1.29544
28844239	chr12:28844239:C:T	2.65148e-28	-2.32927	-1.19486
28844270	chr12:28844270:TG:T	1.96642e-28	-2.32554	-1.49749
28844291	chr12:28844291:T:C	4.25968e-27	-0.747465	-4.93028e-10
28844303	chr12:28844303:C:T	1.97925e-28	-2.32018	-1.49635
28844470	chr12:28844470:T:C	1.97059e-28	-2.32664	-1.49427
28844740	chr12:28844740:A:G	5.72124e-28	-1.69246	-1.0626
28844742	chr12:28844742:A:G	1.79606e-26	-5.49089e-10	0.691521
28844749	chr12:28844749:G:T	1.54567e-27	-1.7612	-4.93028e-10
28844872	chr12:28844872:G:A	1.01418e-27	-2.18258	-4.93028e-10
28844951	chr12:28844951:T:C	2.31195e-28	-2.25596	-1.4052
28845440	chr12:28845440:T:A	1.97347e-28	-2.32459	-1.49486
28845499	chr12:28845499:A:T	2.4812e-28	-2.2974	-1.2931
28845581	chr12:28845581:C:T	1.20436e-27	-2.01071	-4.93028e-10
28845712	chr12:28845712:T:C	1.97256e-28	-2.32664	-1.49327
28845757	chr12:28845757:C:T	2.20445e-27	-5.49089e-10	-1.40618
28845825	chr12:28845825:A:C	1.95695e-28	-2.32868	-1.49918
28846040	chr12:28846040:C:T	1.95224e-28	-2.32935	-1.50091
28846199	chr12:28846199:G:T	1.96994e-28	-2.32885	-1.49239
28846246	chr12:28846246:TATCTCTTCAATCC:T	8.87309e-28	-2.31622	-4.93028e-10
28846658	chr12:28846658:T:G	2.62405e-27	-5.49089e-10	-1.23194
28846701	chr12:28846701:T:C	2.5835e-28	-2.15432	-1.39578
28846740	chr12:28846740:G:A	2.19084e-28	-2.20099	-1.51397
28846747	chr12:28846747:G:A	8.81413e-28	-2.32289	-4.93028e-10
28846813	chr12:28846813:C:A	2.54993e-28	-2.15049	-1.41268
28846879	chr12:28846879:GA:G	2.53097e-28	-2.15642	-1.41422
28847006	chr12:28847006:A:G	2.56105e-28	-2.14488	-1.41394
28847017	chr12:28847017:A:G	2.49261e-28	-2.17134	-1.41457
28847030	chr12:28847030:A:G	1.9287e-28	-2.33211	-1.51029
28847281	chr12:28847281:C:T	1.94465e-28	-2.33634	-1.49782
28847296	chr12:28847296:T:C	2.56315e-28	-2.14301	-1.41499
28847360	chr12:28847360:G:A	2.81595e-28	-1.95429	-1.50965
28847459	chr12:28847459:A:C	2.55317e-28	-2.14831	-1.4136
28847493	chr12:28847493:T:A	2.01496e-27	-5.49089e-10	-1.49606
28848058	chr12:28848058:T:C	2.56878e-28	-2.15204	-1.40377
28848085	chr12:28848085:A:T	2.5719e-28	-2.15178	-1.40282
28848139	chr12:28848139:A:G	2.54891e-28	-2.15167	-1.41191
28848155	chr12:28848155:T:G	2.54729e-28	-2.15074	-1.41347
28848241	chr12:28848241:T:C	2.54421e-28	-2.15147	-1.41396
28848347	chr12:28848347:G:A	2.58665e-28	-2.13738	-1.4115
28848383	chr12:28848383:TA:T	1.9432e-28	-2.32839	-1.50652
28848442	chr12:28848442:T:G	2.00715e-27	-5.49089e-10	-1.49995
28848541	chr12:28848541:C:T	2.72653e-28	-2.3386	-1.15762
28848588	chr12:28848588:A:G	5.88115e-27	-5.49089e-10	-0.424906
28848747	chr12:28848747:C:A	2.08591e-28	-2.25064	-1.5134
28848989	chr12:28848989:T:C	1.94625e-28	-2.31936	-1.51398
28849029	chr12:28849029:A:G	9.75816e-28	-2.22114	-4.93028e-10
28849117	chr12:28849117:T:C	3.13823e-28	-2.27331	-1.08227
28849128	chr12:28849128:A:G	3.84879e-27	-5.49089e-10	-0.848901
28849197	chr12:28849197:T:A	2.07749e-28	-2.34225	-1.42583
28849245	chr12:28849245:G:A	2.53408e-28	-2.15653	-1.41289
28849337	chr12:28849337:G:A	2.1125e-28	-2.2479	-1.50347
28849480	chr12:28849480:G:A	4.70929e-28	-1.87298	-1.07672
28850133	chr12:28850133:C:T	3.83379e-27	-5.49089e-10	-0.852806
28850164	chr12:28850164:G:A	3.82053e-27	-5.49089e-10	-0.85627
28850664	chr12:28850664:G:A	2.62821e-28	-2.11619	-1.41675
28850776	chr12:28850776:T:C	1.93093e-28	-2.33274	-1.5085
28851245	chr12:28851245:CTATGACCTAAATT:C	2.20094e-28	-2.27051	-1.43985
28851425	chr12:28851425:A:G	1.20288e-27	-2.01194	-4.93028e-10
28851426	chr12:28851426:T:C	9.58459e-28	-2.23909	-4.93028e-10
28852249	chr12:28852249:T:G	2.95105e-27	-5.49089e-10	-1.1145
28852518	chr12:28852518:T:A	1.10976e-26	0.210068	-4.93028e-10
28852975	chr12:28852975:A:G	1.07423e-27	-2.12505	-4.93028e-10
28853059	chr12:28853059:T:C	2.05802e-28	-2.26709	-1.51041
28853112	chr12:28853112:G:T	2.06665e-28	-2.25995	-1.51336
28853182	chr12:28853182:C:G	4.44794e-27	-5.49089e-10	-0.704217
28853466	chr12:28853466:C:T	1.40058e-27	-1.85977	-4.93028e-10
28853622	chr12:28853622:G:A	2.05043e-27	-5.49089e-10	-1.47861
28854144	chr12:28854144:G:T	2.39709e-27	-5.49089e-10	-1.3224
28854512	chr12:28854512:C:G	2.57076e-28	-2.14429	-1.41075
28854707	chr12:28854707:A:G	2.48591e-28	-2.24206	-1.34655
28854784	chr12:28854784:A:C	6.84506e-27	-5.49089e-10	-0.273132
28854882	chr12:28854882:AG:A	3.83034e-27	-5.49089e-10	-0.853705
28854917	chr12:28854917:ACAAGCT:A	2.918e-28	-2.34617	-1.08217
28854962	chr12:28854962:T:C	1.91253e-28	-2.33974	-1.51108
28855240	chr12:28855240:T:C	4.90591e-28	-1.78617	-1.12264
28855310	chr12:28855310:C:G	2.36605e-27	-5.49089e-10	-1.33544
28855651	chr12:28855651:G:GT	2.51241e-28	-2.06445	-1.51355
28855843	chr12:28855843:G:A	1.09105e-27	-2.10952	-4.93028e-10
28856379	chr12:28856379:T:C	1.94848e-28	-2.34695	-1.48524
28856521	chr12:28856521:C:A	9.37859e-28	-2.26081	-4.93028e-10
28856844	chr12:28856844:A:T	8.96027e-28	-2.30644	-4.93028e-10
28856876	chr12:28856876:T:G	2.06831e-27	-5.49089e-10	-1.46993
28856914	chr12:28856914:C:T	1.17897e-27	-2.03202	-4.93028e-10
28857340	chr12:28857340:T:C	3.84203e-28	-1.73232	-1.42093
28857868	chr12:28857868:A:C	2.04379e-27	-5.49089e-10	-1.48185
28858005	chr12:28858005:T:C	8.51488e-27	-5.49089e-10	-0.0548438
28858243	chr12:28858243:T:C	2.08165e-27	-5.49089e-10	-1.4635
28858516	chr12:28858516:C:A	3.12517e-27	-5.49089e-10	-1.05717
28858766	chr12:28858766:A:G	2.26107e-28	-2.26288	-1.42053
28859050	chr12:28859050:G:A	2.22537e-27	-5.49089e-10	-1.39673
28859192	chr12:28859192:G:A	2.09891e-27	-5.49089e-10	-1.45524
28859808	chr12:28859808:A:T	5.33413e-28	-1.4075	-1.41762
28859848	chr12:28859848:T:A	2.59637e-27	-5.49089e-10	-1.24254
28859849	chr12:28859849:G:A	9.89223e-28	-2.20749	-4.93028e-10
28859949	chr12:28859949:A:G	8.88962e-28	-2.31436	-4.93028e-10
28860350	chr12:28860350:T:C	2.17755e-27	-5.49089e-10	-1.41846
28860555	chr12:28860555:A:G	9.77138e-28	-2.21979	-4.93028e-10
28860751	chr12:28860751:C:T	2.0586e-27	-5.49089e-10	-1.47463
28861214	chr12:28861214:G:A	1.93014e-28	-2.32666	-1.51499
28861770	chr12:28861770:C:T	2.2224e-27	-5.49089e-10	-1.39807
28861957	chr12:28861957:C:T	1.26878e-27	-1.9586	-4.93028e-10
28862023	chr12:28862023:G:A	8.29737e-26	1.47709	0.744775
28862423	chr12:28862423:A:T	2.06083e-27	-5.49089e-10	-1.47355
28862635	chr12:28862635:C:T	5.34838e-28	-1.42287	-1.39958
28862781	chr12:28862781:A:G	8.86965e-28	-2.31661	-4.93028e-10
28862814	chr12:28862814:T:G	2.26509e-27	-5.49089e-10	-1.37904
28862986	chr12:28862986:T:C	1.49336e-27	-0.364767	-1.43086
28863044	chr12:28863044:T:C	2.26908e-27	-5.49089e-10	-1.37729
28863257	chr12:28863257:A:G	8.96866e-28	-2.30551	-4.93028e-10
28863346	chr12:28863346:A:G	8.83258e-28	-2.3208	-4.93028e-10
28864214	chr12:28864214:T:C	8.63802e-28	-2.34307	-4.93028e-10
28864834	chr12:28864834:C:T	1.99982e-27	-5.49089e-10	-1.5036
28864944	chr12:28864944:A:C	8.96238e-28	-2.30621	-4.93028e-10
28864956	chr12:28864956:A:C	3.09281e-26	-5.49089e-10	1.23501
28864975	chr12:28864975:A:C	2.18096e-27	-5.49089e-10	-1.41689
28865346	chr12:28865346:G:A	9.32917e-28	-2.2661	-4.93028e-10
28865385	chr12:28865385:G:A	4.89304e-28	-1.47332	-1.43811
28865401	chr12:28865401:A:T	1.0856e-27	-2.11452	-4.93028e-10
28865693	chr12:28865693:G:A	4.23265e-28	-1.66061	-1.3958
28865707	chr12:28865707:C:T	2.00032e-27	-5.49089e-10	-1.50335
28865843	chr12:28865843:C:T	1.99739e-27	-5.49089e-10	-1.50482
28865906	chr12:28865906:A:G	4.30991e-27	-5.49089e-10	-0.735742
28866160	chr12:28866160:A:G	7.56436e-27	-5.49089e-10	-0.173212
28866231	chr12:28866231:G:A	3.06397e-27	-1.07695	-4.93028e-10
28866340	chr12:28866340:C:T	1.99234e-27	-5.49089e-10	-1.50735
28866430	chr12:28866430:A:C	1.92844e-28	-2.3292	-1.51334
28866648	chr12:28866648:C:T	8.85654e-28	-2.31809	-4.93028e-10
28866917	chr12:28866917:A:C	2.06543e-28	-2.32327	-1.45063
28866984	chr12:28866984:A:C	6.6725e-27	-5.49089e-10	-0.298664
28867029	chr12:28867029:T:C	4.30242e-27	-5.49089e-10	-0.73748
28867121	chr12:28867121:T:C	3.94231e-27	-5.49089e-10	-0.824892
28867388	chr12:28867388:C:T	4.29136e-28	-1.78385	-1.25879
28867529	chr12:28867529:A:G	2.35033e-28	-2.26062	-1.38407
28867538	chr12:28867538:T:C	1.33769e-27	-1.90572	-4.93028e-10
28867539	chr12:28867539:A:C	9.83186e-28	-2.21362	-4.93028e-10
28868045	chr12:28868045:CT:C	4.04641e-28	-1.80918	-1.29223
28868175	chr12:28868175:G:A	3.873e-28	-1.71633	-1.42889
28868586	chr12:28868586:G:A	1.08597e-27	-2.11419	-4.93028e-10
28868896	chr12:28868896:T:C	2.0605e-27	-5.49089e-10	-1.47371
28869118	chr12:28869118:C:T	3.72966e-28	-1.86133	-1.3216
28869571	chr12:28869571:G:A	6.32631e-27	-5.49089e-10	-0.351942
28869668	chr12:28869668:T:C	1.75888e-27	-1.63198	-4.93028e-10
28869715	chr12:28869715:T:C	2.39218e-27	-5.49089e-10	-1.32446
28869727	chr12:28869727:G:A	3.87073e-27	-5.49089e-10	-0.843215
28870098	chr12:28870098:G:A	1.28476e-26	0.356499	-4.93028e-10
28870363	chr12:28870363:C:T	7.19308e-28	-1.94228	-0.583841
28870364	chr12:28870364:A:G	2.02931e-27	-5.49089e-10	-1.48896
28870542	chr12:28870542:T:C	1.17623e-26	-5.49089e-10	0.26824
28870842	chr12:28870842:C:T	1.99164e-27	-5.49089e-10	-1.5077
28871292	chr12:28871292:T:A	8.76859e-28	-2.32807	-4.93028e-10
28871601	chr12:28871601:C:T	3.24446e-27	-1.35807	0.338357
28871822	chr12:28871822:C:T	2.24811e-28	-2.33991	-1.34925
28872069	chr12:28872069:T:C	2.03982e-27	-5.49089e-10	-1.4838
28872285	chr12:28872285:A:G	1.97853e-27	-5.49089e-10	-1.51431
28872444	chr12:28872444:A:T	3.37428e-26	-5.49089e-10	1.32211
28872694	chr12:28872694:G:A	4.41411e-28	-1.71314	-1.3013
28872697	chr12:28872697:A:G	1.24659e-27	-1.97624	-4.93028e-10
28872725	chr12:28872725:A:G	2.10471e-28	-2.34609	-1.40897
28872754	chr12:28872754:C:T	2.16217e-27	-5.49089e-10	-1.42555
28872922	chr12:28872922:C:T	3.68117e-28	-1.86935	-1.32666
28873101	chr12:28873101:T:C	8.85827e-28	-2.31789	-4.93028e-10
28873190	chr12:28873190:A:G	3.05919e-28	-2.31623	-1.06487
28873327	chr12:28873327:T:C	8.80419e-28	-2.32402	-4.93028e-10
28873370	chr12:28873370:C:T	2.49725e-27	-5.49089e-10	-1.28147
28873458	chr12:28873458:T:G	1.9251e-28	-2.3299	-1.51436
28873761	chr12:28873761:A:T	3.03318e-28	-2.05121	-1.33842
28874341	chr12:28874341:A:T	2.50413e-28	-2.06895	-1.51235
28874437	chr12:28874437:CTT:C	1.97892e-27	-5.49089e-10	-1.51411
28874603	chr12:28874603:A:G	3.52875e-28	-2.11473	-1.12357
28875164	chr12:28875164:A:G	2.35462e-27	-5.49089e-10	-1.34028
28875500	chr12:28875500:G:C	2.79719e-27	-5.49089e-10	-1.16804
28875562	chr12:28875562:A:T	1.97809e-27	-5.49089e-10	-1.51452
28875572	chr12:28875572:A:C	5.89626e-27	-5.49089e-10	-0.422341
28876139	chr12:28876139:A:T	1.98725e-27	-5.49089e-10	-1.50991
28876192	chr12:28876192:T:G	3.18931e-28	-2.24132	-1.09812
28876471	chr12:28876471:G:A	6.63242e-28	-2.20039	-0.406885
28877023	chr12:28877023:A:G	2.13741e-28	-2.34436	-1.39529
28877075	chr12:28877075:T:C	2.80204e-27	-1.16631	-4.93028e-10
28877185	chr12:28877185:C:T	4.57741e-27	-5.49089e-10	-0.675526
28877384	chr12:28877384:T:A	8.85918e-28	-1.86121	-0.45658
28877385	chr12:28877385:T:A	4.41463e-28	-1.60813	-1.40619
28877648	chr12:28877648:C:A	2.22191e-28	-2.32951	-1.37137
28877840	chr12:28877840:C:G	2.22167e-27	-5.49089e-10	-1.3984
28878120	chr12:28878120:G:A	2.11466e-28	-2.32932	-1.42103
28878125	chr12:28878125:C:A	1.98062e-27	-5.49089e-10	-1.51325
28878563	chr12:28878563:C:G	2.84509e-28	-1.97931	-1.47434
28878994	chr12:28878994:A:C	4.78767e-27	-0.630616	-4.93028e-10
28879365	chr12:28879365:A:AC	2.47315e-28	-2.20962	-1.38413
28879566	chr12:28879566:G:A	2.25469e-28	-2.33141	-1.35483
28879729	chr12:28879729:G:T	1.98166e-27	-5.49089e-10	-1.51272
28880042	chr12:28880042:AAGCAGCCACAC:A	5.52021e-28	-2.01466	-0.776164
28880357	chr12:28880357:T:C	2.006e-27	-1.50052	-4.93028e-10
28881176	chr12:28881176:C:T	1.98942e-28	-2.30033	-1.51107
28881307	chr12:28881307:A:G	2.5015e-28	-2.27679	-1.30556
28881413	chr12:28881413:C:T	2.0207e-27	-5.49089e-10	-1.49321
28881472	chr12:28881472:C:T	2.09137e-27	-5.49089e-10	-1.45884
28881662	chr12:28881662:A:G	2.02183e-27	-5.49089e-10	-1.49266
28881829	chr12:28881829:T:A	1.90114e-28	-2.3469	-1.50989
28881959	chr12:28881959:AT:A	1.98722e-28	-2.29839	-1.51411
28882345	chr12:28882345:A:T	2.02336e-27	-5.49089e-10	-1.4919
28882913	chr12:28882913:A:T	5.57811e-28	-1.44663	-1.33376
28883115	chr12:28883115:G:A	5.61435e-26	-5.49089e-10	1.83125
28883221	chr12:28883221:C:T	2.53549e-28	-2.3285	-1.24036
28883514	chr12:28883514:T:C	3.10521e-28	-1.92611	-1.44005
28883700	chr12:28883700:CTT:C	4.02658e-28	-1.6622	-1.44412
28883802	chr12:28883802:A:G	2.83741e-27	-5.49089e-10	-1.15377
28884124	chr12:28884124:C:T	1.98568e-27	-5.49089e-10	-1.5107
28884162	chr12:28884162:A:C	3.46883e-28	-1.94834	-1.30709
28884313	chr12:28884313:A:G	2.00228e-27	-5.49089e-10	-1.50237
28884353	chr12:28884353:AG:A	2.49953e-28	-2.32471	-1.25843
28884395	chr12:28884395:T:C	7.46913e-28	-1.02862	-1.45985
28884624	chr12:28884624:A:C	3.23814e-27	-5.49089e-10	-1.02166
28884645	chr12:28884645:T:C	2.09957e-27	-1.45492	-4.93028e-10
28884938	chr12:28884938:GAATGAATCCCTGTCCCTCTCAGACTTCCTTTCACAGGATGCTCTGATCTGGCTCGCCCTTACAGC:G	5.35538e-27	-5.49089e-10	-0.518557
28885332	chr12:28885332:T:C	7.62366e-28	-1.01608	-1.4519
28885385	chr12:28885385:A:G	9.60244e-28	-2.24633	0.00909983
28885663	chr12:28885663:A:T	2.00374e-28	-2.29353	-1.5107
28885725	chr12:28885725:T:C	3.01056e-28	-2.30549	-1.09162
28885822	chr12:28885822:G:A	2.23682e-27	-5.49089e-10	-1.39161
28885866	chr12:28885866:T:G	5.00624e-28	-1.59503	-1.29353
28885982	chr12:28885982:C:T	2.14659e-27	-1.55308	0.120305
28886141	chr12:28886141:C:G	2.0132e-27	-5.49089e-10	-1.49693
28886542	chr12:28886542:A:G	2.46888e-27	-5.49089e-10	-1.29289
28887042	chr12:28887042:T:C	4.70353e-28	-2.31362	-0.637306
28887274	chr12:28887274:G:A	3.03875e-27	-5.49089e-10	-1.08521
28887294	chr12:28887294:G:T	7.85725e-28	-1.21653	-1.22128
28887494	chr12:28887494:C:T	5.95887e-26	-5.49089e-10	1.89081
28887575	chr12:28887575:G:T	6.37876e-26	-5.49089e-10	1.9589
28887724	chr12:28887724:A:C	2.15652e-27	-1.42816	-4.93028e-10
28887844	chr12:28887844:T:C	8.04388e-28	-0.959584	-1.45475
28887953	chr12:28887953:C:T	7.32088e-28	-1.0359	-1.47262
28888109	chr12:28888109:C:T	2.01873e-28	-2.28302	-1.51375
28888306	chr12:28888306:C:T	6.43673e-26	-5.49089e-10	1.96795
28888549	chr12:28888549:A:G	2.2371e-27	-5.49089e-10	-1.39148
28888691	chr12:28888691:G:A	4.22039e-28	-1.78637	-1.27295
28888809	chr12:28888809:G:A	2.06572e-27	-1.47118	-4.93028e-10
28889216	chr12:28889216:T:C	5.61059e-28	-2.28658	-0.488004
28889337	chr12:28889337:G:A	7.61648e-26	-5.49089e-10	2.13624
28889428	chr12:28889428:C:T	1.80496e-26	-5.49089e-10	0.696465
28889593	chr12:28889593:T:C	2.13564e-27	-5.49089e-10	-1.43789
28889705	chr12:28889705:T:TTTTA	1.81747e-26	-5.49089e-10	0.703374
28889706	chr12:28889706:C:CATGAT	1.8103e-26	-5.49089e-10	0.699418
28889707	chr12:28889707:C:CTTGAAGGGAT	1.80958e-26	-5.49089e-10	0.69902
28889756	chr12:28889756:A:G	7.60095e-26	-5.49089e-10	2.1342
28890225	chr12:28890225:A:G	2.06858e-27	-5.49089e-10	-1.46979
28890229	chr12:28890229:A:AC	8.84191e-28	-2.28192	-0.03782
28890237	chr12:28890237:G:C	2.22512e-27	-5.49089e-10	-1.39685
28890288	chr12:28890288:C:T	3.26843e-27	-5.49089e-10	-1.01235
28890620	chr12:28890620:T:C	7.41794e-28	-1.01418	-1.48116
28890785	chr12:28890785:G:A	5.0803e-28	-2.32818	-0.545692
28891761	chr12:28891761:A:AT	1.9917e-28	-2.30119	-1.50907
28891784	chr12:28891784:G:A	2.62752e-27	-1.23062	-4.93028e-10
28892149	chr12:28892149:G:A	2.2355e-27	-5.49089e-10	-1.3922
28892202	chr12:28892202:T:C	4.83409e-27	-5.49089e-10	-0.620966
28892304	chr12:28892304:G:C	1.89139e-27	-1.55935	-4.93028e-10
28892823	chr12:28892823:A:G	1.98032e-27	-5.49089e-10	-1.5134
28892951	chr12:28892951:A:G	3.95923e-27	-5.49089e-10	-0.820609
28893110	chr12:28893110:C:T	2.31732e-27	-5.49089e-10	-1.35625
28893173	chr12:28893173:T:G	7.32966e-28	-1.04685	-1.46046
28893198	chr12:28893198:A:C	2.1227e-27	-5.49089e-10	-1.44397
28893928	chr12:28893928:T:G	1.95078e-27	-1.52843	-4.93028e-10
28894170	chr12:28894170:T:C	2.12769e-27	-5.49089e-10	-1.44162
28894248	chr12:28894248:T:C	1.97815e-27	-5.49089e-10	-1.5145
28894492	chr12:28894492:C:A	8.30539e-28	-0.910932	-1.47141
28894638	chr12:28894638:A:G	8.20249e-28	-0.91793	-1.47688
28895118	chr12:28895118:C:T	2.09034e-28	-2.25322	-1.50869
28895612	chr12:28895612:G:A	6.88633e-28	-1.51725	-1.05246
28895989	chr12:28895989:C:T	2.7124e-27	-5.49089e-10	-1.19882
28896069	chr12:28896069:A:G	2.01538e-28	-2.28343	-1.51501
28896108	chr12:28896108:A:G	2.0456e-28	-2.26854	-1.51501
28896234	chr12:28896234:T:C	1.98254e-27	-5.49089e-10	-1.51228
28896365	chr12:28896365:A:T	4.09392e-28	-2.31181	-0.777927
28896368	chr12:28896368:C:T	8.93237e-28	-1.46611	-0.843448
28896369	chr12:28896369:G:A	2.33883e-27	-5.49089e-10	-1.34701
28896517	chr12:28896517:C:A	5.88663e-28	-1.88078	-0.845782
28896550	chr12:28896550:G:T	4.13361e-28	-2.30284	-0.777251
28896736	chr12:28896736:C:A	2.01052e-27	-1.49827	-4.93028e-10
28896882	chr12:28896882:C:T	8.78349e-28	-0.88414	-1.44223
28896903	chr12:28896903:A:G	2.33887e-27	-5.49089e-10	-1.34699
28896904	chr12:28896904:T:A	5.18445e-28	-1.85892	-0.994663
28897013	chr12:28897013:T:C	1.90128e-28	-2.34689	-1.50982
28897226	chr12:28897226:T:G	1.9873e-27	-5.49089e-10	-1.50988
28897358	chr12:28897358:C:G	2.25018e-27	-5.49089e-10	-1.38565
28897671	chr12:28897671:A:C	4.42343e-27	-1.8365	1.12676
28897814	chr12:28897814:T:C	2.27092e-27	-5.49089e-10	-1.37647
28898098	chr12:28898098:C:T	1.98492e-27	-5.49089e-10	-1.51108
28898208	chr12:28898208:C:T	1.99874e-27	-1.50414	-4.93028e-10
28898320	chr12:28898320:T:C	1.98668e-27	-5.49089e-10	-1.51019
28898346	chr12:28898346:A:AC	1.98687e-27	-5.49089e-10	-1.5101
28898489	chr12:28898489:C:G	8.36037e-28	-0.928443	-1.4473
28898679	chr12:28898679:C:T	2.04424e-28	-2.27292	-1.5113
28898910	chr12:28898910:C:T	2.04176e-26	-5.49089e-10	0.81974
28899245	chr12:28899245:A:G	1.99027e-27	-5.49089e-10	-1.50839
28899729	chr12:28899729:A:G	2.00764e-28	-2.29165	-1.51063
28899977	chr12:28899977:G:A	4.91588e-28	-1.89206	-1.01472
28900084	chr12:28900084:C:T	1.15642e-27	-2.05133	-4.93028e-10
28900166	chr12:28900166:C:G	1.86903e-26	-5.49089e-10	0.731348
28900354	chr12:28900354:G:T	9.5624e-28	-0.833954	-1.40745
28900513	chr12:28900513:C:T	2.01558e-28	-2.28788	-1.51046
28900594	chr12:28900594:T:C	1.50406e-26	-5.49089e-10	0.514094
28900684	chr12:28900684:G:A	1.98426e-27	-1.51141	-4.93028e-10
28900908	chr12:28900908:T:G	2.96553e-27	-5.49089e-10	-1.1096
28900936	chr12:28900936:G:A	3.82789e-28	-2.30115	-0.855775
28900940	chr12:28900940:A:G	1.11668e-27	-2.0863	-4.93028e-10
28900988	chr12:28900988:C:G	2.77222e-27	-5.49089e-10	-1.17701
28901352	chr12:28901352:A:C	1.98668e-27	-5.49089e-10	-1.51019
28901437	chr12:28901437:G:A	3.86095e-27	-2.13271	1.28697
28901456	chr12:28901456:C:G	1.98668e-27	-5.49089e-10	-1.51019
28901467	chr12:28901467:G:A	3.75994e-28	-2.28019	-0.894649
28901480	chr12:28901480:A:G	2.29571e-27	-5.49089e-10	-1.36562
28901649	chr12:28901649:A:C	4.02608e-28	-2.31776	-0.788692
28901697	chr12:28901697:G:A	2.01362e-27	-5.49089e-10	-1.49673
28901948	chr12:28901948:T:C	1.98668e-27	-5.49089e-10	-1.51019
28902045	chr12:28902045:A:G	7.61665e-28	-1.00772	-1.46119
28902083	chr12:28902083:A:T	1.63639e-26	-5.49089e-10	0.598418
28902450	chr12:28902450:T:C	1.98607e-27	-5.49089e-10	-1.5105
28902536	chr12:28902536:A:T	4.82435e-28	-1.8542	-1.07137
28902694	chr12:28902694:A:G	7.35423e-28	-0.992653	-1.51131
28902722	chr12:28902722:T:C	4.95789e-28	-1.85816	-1.04011
28902772	chr12:28902772:C:A	5.35813e-28	-1.57353	-1.2471
28902780	chr12:28902780:A:G	2.53667e-28	-2.27758	-1.29081
28902932	chr12:28902932:A:G	5.69277e-28	-1.50373	-1.25631
28902993	chr12:28902993:C:T	7.20292e-28	-1.01144	-1.51332
28903317	chr12:28903317:T:G	2.01637e-28	-2.28724	-1.51071
28903760	chr12:28903760:G:C	7.47974e-28	-1.02593	-1.46111
28903816	chr12:28903816:C:T	2.00957e-28	-2.29108	-1.51025
28903822	chr12:28903822:C:G	2.0207e-28	-2.28544	-1.51036
28904308	chr12:28904308:G:C	2.07345e-27	-5.49089e-10	-1.46744
28904675	chr12:28904675:T:C	1.98668e-27	-5.49089e-10	-1.51019
28904711	chr12:28904711:C:A	1.98668e-27	-5.49089e-10	-1.51019
28905063	chr12:28905063:A:G	3.58889e-28	-1.91067	-1.31073
28905089	chr12:28905089:T:A	3.92961e-28	-2.29936	-0.831339
28905120	chr12:28905120:C:T	1.199e-27	-0.535311	-1.47986
28905154	chr12:28905154:G:A	1.01627e-27	-0.781048	-1.39947
28905183	chr12:28905183:A:G	1.99957e-28	-2.29576	-1.51055
28905298	chr12:28905298:G:A	3.0971e-27	-5.49089e-10	-1.06619
28905332	chr12:28905332:G:A	2.31806e-27	-5.49089e-10	-1.35593
28905936	chr12:28905936:G:A	2.29739e-27	-5.49089e-10	-1.36488
28906273	chr12:28906273:T:C	1.23706e-27	-1.98392	-4.93028e-10
28906374	chr12:28906374:A:G	2.00053e-27	-5.49089e-10	-1.50324
28906399	chr12:28906399:A:T	4.22484e-28	-2.31263	-0.745629
28906656	chr12:28906656:T:C	5.48431e-28	-2.3171	-0.480254
28906866	chr12:28906866:A:C	2.01933e-28	-2.28672	-1.50976
28906955	chr12:28906955:T:C	1.74162e-26	-5.49089e-10	0.660743
28907019	chr12:28907019:T:C	1.98642e-27	-5.49089e-10	-1.51033
28907775	chr12:28907775:G:A	1.29164e-27	-1.94075	-4.93028e-10
28908101	chr12:28908101:G:A	2.20816e-27	-5.49089e-10	-1.4045
28908176	chr12:28908176:C:T	7.76378e-28	-0.985493	-1.46428
28908459	chr12:28908459:C:A	1.98082e-27	-5.49089e-10	-1.51315
28908521	chr12:28908521:A:C	4.09077e-28	-2.32199	-0.768523
28908779	chr12:28908779:G:T	2.00584e-28	-2.33526	-1.46792
28908823	chr12:28908823:T:A	3.99268e-28	-2.31148	-0.803304
28909034	chr12:28909034:C:T	4.31638e-28	-2.30162	-0.73521
28909136	chr12:28909136:T:C	1.98665e-27	-5.49089e-10	-1.51021
28909412	chr12:28909412:G:T	5.34313e-28	-2.25435	-0.569087
28909979	chr12:28909979:T:TAAG	1.98577e-27	-5.49089e-10	-1.51065
28910189	chr12:28910189:G:A	5.17384e-28	-1.90889	-0.946739
28910478	chr12:28910478:A:G	4.11283e-28	-2.32476	-0.760375
28910551	chr12:28910551:C:A	1.98537e-27	-5.49089e-10	-1.51085
28910794	chr12:28910794:A:T	2.37748e-27	-5.49089e-10	-1.33062
28911184	chr12:28911184:T:C	2.23334e-27	-5.49089e-10	-1.39316
28911498	chr12:28911498:A:C	2.21796e-27	-5.49089e-10	-1.40007
28911897	chr12:28911897:C:A	2.0643e-28	-2.25943	-1.51502
28911949	chr12:28911949:G:C	2.88666e-27	-5.49089e-10	-1.13656
28911972	chr12:28911972:A:G	2.60262e-27	-1.24014	-4.93028e-10
28911988	chr12:28911988:G:A	3.07362e-28	-2.34537	-1.03102
28912002	chr12:28912002:T:C	1.98728e-27	-5.49089e-10	-1.50989
28912009	chr12:28912009:C:T	1.98714e-27	-5.49089e-10	-1.50996
28912088	chr12:28912088:T:G	1.91673e-28	-2.3468	-1.50183
28912202	chr12:28912202:A:T	1.98273e-27	-5.49089e-10	-1.51218
28912357	chr12:28912357:G:A	1.98668e-27	-5.49089e-10	-1.51019
28912450	chr12:28912450:G:C	2.64371e-28	-2.25872	-1.26834
28912562	chr12:28912562:AGAG:A	2.08425e-27	-5.49089e-10	-1.46225
28912667	chr12:28912667:T:C	3.85204e-28	-2.30986	-0.840786
28912748	chr12:28912748:T:C	1.97811e-27	-5.49089e-10	-1.51452
28912826	chr12:28912826:C:T	2.70546e-27	-5.49089e-10	-1.20139
28912934	chr12:28912934:A:G	5.35762e-28	-2.23307	-0.587659
28913173	chr12:28913173:C:A	2.8845e-27	-5.49089e-10	-1.13731
28913308	chr12:28913308:A:G	2.76548e-27	-5.49089e-10	-1.17945
28913360	chr12:28913360:G:T	2.67717e-27	-1.2119	-4.93028e-10
28913527	chr12:28913527:CAGG:C	1.98642e-27	-5.49089e-10	-1.51033
28913561	chr12:28913561:T:G	7.41367e-28	-0.981615	-1.5143
28913688	chr12:28913688:G:A	1.9216e-28	-2.34618	-1.49991
28913771	chr12:28913771:AT:A	2.06618e-28	-2.25928	-1.51426
28913876	chr12:28913876:A:G	1.0134e-27	-1.32552	-0.857827
28914161	chr12:28914161:A:T	1.97765e-27	-5.49089e-10	-1.51475
28914257	chr12:28914257:G:A	2.23993e-27	-5.49089e-10	-1.39021
28914362	chr12:28914362:A:T	2.12639e-27	-1.44223	-4.93028e-10
28914526	chr12:28914526:A:G	4.91254e-28	-2.32812	-0.57933
28914738	chr12:28914738:A:G	3.40284e-28	-2.25771	-1.01692
28914831	chr12:28914831:C:T	1.98668e-27	-5.49089e-10	-1.51019
28914878	chr12:28914878:C:T	2.05365e-28	-2.26524	-1.51438
28915166	chr12:28915166:C:T	4.02519e-28	-2.30464	-0.802028
28915571	chr12:28915571:G:A	2.23675e-27	-5.49089e-10	-1.39163
28916062	chr12:28916062:G:T	1.97789e-27	-5.49089e-10	-1.51463
28916083	chr12:28916083:A:T	5.74339e-27	-5.49089e-10	-0.448608
28916129	chr12:28916129:T:G	1.98672e-27	-5.49089e-10	-1.51017
28916477	chr12:28916477:G:A	4.60322e-27	-0.669903	-4.93028e-10
28916580	chr12:28916580:G:C	2.5995e-27	-1.24134	-4.93028e-10
28916638	chr12:28916638:T:C	1.98668e-27	-5.49089e-10	-1.51019
28916869	chr12:28916869:C:T	1.9885e-27	-5.49089e-10	-1.50928
28916943	chr12:28916943:C:T	1.18307e-27	-2.02854	-4.93028e-10
28917141	chr12:28917141:C:T	1.06553e-26	-5.49089e-10	0.169397
28917158	chr12:28917158:G:A	3.85975e-27	-5.49089e-10	-0.846056
28917502	chr12:28917502:G:A	7.53416e-28	-1.97502	-0.504772
28918110	chr12:28918110:C:G	2.97114e-28	-1.94282	-1.46748
28918380	chr12:28918380:G:A	3.98927e-28	-1.77622	-1.33942
28918430	chr12:28918430:A:G	2.8853e-27	-5.49089e-10	-1.13703
28918542	chr12:28918542:T:C	7.1348e-28	-1.07483	-1.45943
28918668	chr12:28918668:G:T	1.98608e-27	-5.49089e-10	-1.5105
28918682	chr12:28918682:AGATGAT:A	2.32255e-27	-5.49089e-10	-1.35399
28918806	chr12:28918806:C:T	7.74447e-28	-1.98273	-0.469537
28918880	chr12:28918880:C:T	6.92165e-28	-1.04996	-1.51463
28918896	chr12:28918896:G:C	5.08393e-28	-2.26383	-0.609329
28919093	chr12:28919093:T:C	7.74995e-28	-2.00288	-0.44868
28919370	chr12:28919370:G:A	4.08793e-28	-2.31623	-0.774973
28919547	chr12:28919547:G:A	4.07301e-28	-2.32021	-0.774653
28919775	chr12:28919775:A:G	2.23292e-27	-5.49089e-10	-1.39335
28919776	chr12:28919776:G:T	2.23697e-27	-5.49089e-10	-1.39154
28919780	chr12:28919780:C:A	1.3639e-26	-5.49089e-10	0.416276
28919781	chr12:28919781:G:A	7.21429e-28	-1.06151	-1.46167
28920086	chr12:28920086:C:T	2.1144e-28	-2.34485	-1.40562
28920212	chr12:28920212:A:G	1.98161e-27	-5.49089e-10	-1.51275
28920217	chr12:28920217:C:T	2.2358e-27	-5.49089e-10	-1.39206
28920218	chr12:28920218:G:A	1.39624e-27	-0.373703	-1.48918
28920587	chr12:28920587:G:C	3.45673e-27	-5.49089e-10	-0.956336
28920831	chr12:28920831:C:T	1.99387e-27	-1.50658	-4.93028e-10
28920953	chr12:28920953:C:G	4.17792e-28	-2.31861	-0.750824
28921050	chr12:28921050:C:T	1.99616e-27	-1.50543	-4.93028e-10
28921110	chr12:28921110:A:T	7.47182e-28	-0.973085	-1.51502
28921262	chr12:28921262:A:G	3.95503e-28	-2.32323	-0.80103
28921366	chr12:28921366:C:T	2.87226e-27	-5.49089e-10	-1.14156
28921409	chr12:28921409:C:T	1.98098e-27	-5.49089e-10	-1.51307
28921673	chr12:28921673:C:T	3.64814e-28	-2.32032	-0.884707
28921944	chr12:28921944:G:T	1.98969e-27	-5.49089e-10	-1.50868
28921946	chr12:28921946:A:T	3.89433e-28	-2.30698	-0.832744
28922017	chr12:28922017:C:T	1.99874e-27	-5.49089e-10	-1.50414
28922084	chr12:28922084:A:G	2.56486e-28	-2.2618	-1.29554
28922619	chr12:28922619:C:T	1.97746e-27	-5.49089e-10	-1.51485
28922837	chr12:28922837:G:A	1.15599e-26	-5.49089e-10	0.25088
28922838	chr12:28922838:C:T	2.28858e-27	-5.49089e-10	-1.36873
28922894	chr12:28922894:AG:A	3.33184e-28	-2.32445	-0.971268
28922922	chr12:28922922:C:T	7.43445e-28	-1.0385	-1.45462
28923082	chr12:28923082:T:C	2.78027e-28	-2.01157	-1.46512
28923202	chr12:28923202:C:T	4.18298e-28	-1.79623	-1.27199
28923429	chr12:28923429:G:A	1.09708e-27	-2.10401	-4.93028e-10
28923468	chr12:28923468:A:G	3.2756e-27	-1.87027	0.860115
28923697	chr12:28923697:G:C	1.07579e-27	-2.12361	-4.93028e-10
28924165	chr12:28924165:G:A	8.62459e-28	-2.34463	-4.93028e-10
28924259	chr12:28924259:C:T	9.39094e-28	-1.32576	-0.933735
28924397	chr12:28924397:A:AG	5.0064e-28	-2.27386	-0.614662
28924475	chr12:28924475:GCTAA:G	1.99057e-27	-5.49089e-10	-1.50824
28924529	chr12:28924529:T:G	1.98924e-27	-5.49089e-10	-1.5089
28924893	chr12:28924893:T:C	4.80381e-28	-2.29582	-0.634017
28924935	chr12:28924935:T:C	2.1369e-27	-5.49089e-10	-1.4373
28925008	chr12:28925008:T:C	2.33675e-27	-5.49089e-10	-1.3479
28925024	chr12:28925024:C:T	1.98584e-27	-5.49089e-10	-1.51062
28925263	chr12:28925263:T:A	2.00057e-27	-5.49089e-10	-1.50322
28925701	chr12:28925701:T:A	8.65578e-28	-0.885258	-1.45576
28925744	chr12:28925744:A:G	2.11894e-27	-5.49089e-10	-1.44574
28925817	chr12:28925817:T:C	1.98926e-27	-5.49089e-10	-1.50889
28926080	chr12:28926080:G:A	7.82537e-28	-0.990033	-1.45184
28926261	chr12:28926261:C:T	2.12851e-28	-2.22944	-1.51438
28927171	chr12:28927171:A:G	3.15009e-28	-2.28396	-1.06785
28927956	chr12:28927956:A:C	3.81427e-28	-1.80392	-1.35658
28927965	chr12:28927965:C:T	1.02134e-27	-2.17555	-4.93028e-10
28927966	chr12:28927966:G:A	3.01469e-27	-5.49089e-10	-1.09316
28928061	chr12:28928061:G:A	2.44176e-28	-2.34258	-1.26394
28928867	chr12:28928867:C:G	1.40306e-26	-5.49089e-10	0.444584
28928890	chr12:28928890:T:A	6.76972e-28	-1.81656	-0.770229
28928939	chr12:28928939:G:A	2.77563e-27	-5.49089e-10	-1.17578
28929274	chr12:28929274:G:C	1.24775e-27	-1.97531	-4.93028e-10
28929510	chr12:28929510:A:G	6.52009e-28	-1.12572	-1.49863
28929511	chr12:28929511:T:C	2.18258e-28	-2.33148	-1.38726
28929522	chr12:28929522:C:G	1.98357e-28	-2.34688	-1.46747
28929527	chr12:28929527:C:T	2.00132e-27	-5.49089e-10	-1.50285
28929564	chr12:28929564:A:G	2.06665e-27	-5.49089e-10	-1.47073
28929596	chr12:28929596:A:G	1.9882e-28	-2.31021	-1.50181
28929630	chr12:28929630:C:T	2.16394e-28	-2.28769	-1.43962
28929669	chr12:28929669:A:C	2.10588e-28	-2.31462	-1.43989
28929769	chr12:28929769:A:G	1.93346e-28	-2.3288	-1.51113
28929828	chr12:28929828:T:C	5.32274e-28	-2.25273	-0.574529
28930191	chr12:28930191:T:A	8.48559e-28	-1.01504	-1.34584
28930245	chr12:28930245:C:T	1.09298e-27	-0.718705	-1.38905
28930485	chr12:28930485:T:C	3.91328e-27	-5.49089e-10	-0.832283
28930521	chr12:28930521:C:G	2.05012e-27	-5.49089e-10	-1.47876
28930646	chr12:28930646:G:A	1.96186e-28	-2.31695	-1.5084
28930726	chr12:28930726:C:G	2.5335e-28	-2.31318	-1.25647
28930819	chr12:28930819:T:C	8.98853e-28	-2.00465	-0.29864
28930954	chr12:28930954:C:T	3.15513e-28	-2.13823	-1.21199
28931071	chr12:28931071:GAATGAAAATGA:G	2.12634e-27	-5.49089e-10	-1.44226
28931311	chr12:28931311:T:C	2.52848e-27	-5.49089e-10	-1.26904
28931442	chr12:28931442:C:T	2.05489e-26	-5.49089e-10	0.826148
28932030	chr12:28932030:A:G	1.2284e-27	-1.99095	-4.93028e-10
28932293	chr12:28932293:T:A	2.56531e-28	-2.33161	-1.22556
28932366	chr12:28932366:C:A	9.8989e-28	-0.715603	-1.49122
28933195	chr12:28933195:T:C	2.56109e-28	-2.3258	-1.23301
28933801	chr12:28933801:T:C	2.00504e-27	-5.49089e-10	-1.50099
28933871	chr12:28933871:A:T	3.93083e-28	-1.74298	-1.38742
28934125	chr12:28934125:C:A	1.35994e-27	-1.16523	-0.723987
28934140	chr12:28934140:G:A	5.1069e-28	-2.26727	-0.601377
28934299	chr12:28934299:T:C	2.73824e-28	-2.31926	-1.17267
28934512	chr12:28934512:T:A	2.78406e-28	-2.32954	-1.1458
28934530	chr12:28934530:A:G	8.49333e-28	-1.0831	-1.27686
28934714	chr12:28934714:T:G	4.73453e-27	-5.49089e-10	-0.641776
28934935	chr12:28934935:G:A	2.74151e-28	-2.32288	-1.16786
28934998	chr12:28934998:C:T	2.44632e-27	-5.49089e-10	-1.30207
28935005	chr12:28935005:A:C	2.51906e-27	-5.49089e-10	-1.27277
28935228	chr12:28935228:G:A	2.55177e-27	-5.49089e-10	-1.25987
28935579	chr12:28935579:A:T	2.54058e-28	-2.32658	-1.24028
28935622	chr12:28935622:G:A	1.05066e-27	-2.14724	-4.93028e-10
28935918	chr12:28935918:T:C	2.38645e-27	-2.30982	0.982971
28936263	chr12:28936263:G:A	3.73696e-27	-5.49089e-10	-0.878387
28936652	chr12:28936652:G:C	2.22194e-28	-2.19931	-1.50155
28936752	chr12:28936752:T:C	2.77075e-28	-2.3178	-1.16233
28937388	chr12:28937388:G:T	4.74081e-28	-2.06999	-0.873043
28937705	chr12:28937705:C:T	1.05172e-27	-1.21818	-0.928057
28937755	chr12:28937755:A:G	2.1432e-28	-2.29937	-1.43758
28938753	chr12:28938753:A:T	2.54952e-28	-2.30619	-1.25715
28938910	chr12:28938910:G:A	2.55801e-28	-2.29891	-1.26111
28938919	chr12:28938919:T:C	8.67814e-28	-0.859227	-1.47921
28939138	chr12:28939138:T:A	4.02992e-27	-5.49089e-10	-0.802913
28939152	chr12:28939152:G:A	1.69443e-27	-1.66931	-4.93028e-10
28939585	chr12:28939585:A:G	2.94813e-28	-2.31305	-1.10502
28939886	chr12:28939886:C:G	2.21439e-28	-2.28779	-1.41647
28940204	chr12:28940204:C:G	3.94724e-28	-1.73965	-1.38658
28940422	chr12:28940422:T:A	4.87672e-27	-5.49089e-10	-0.612187
28940591	chr12:28940591:T:C	2.10802e-28	-2.34693	-1.40657
28940670	chr12:28940670:G:A	1.98012e-27	-5.49089e-10	-1.5135
28940760	chr12:28940760:T:C	1.17444e-27	-1.30729	-0.728579
28940803	chr12:28940803:T:C	2.00272e-27	-5.49089e-10	-1.50215
28940986	chr12:28940986:G:A	5.85194e-28	-2.24801	-0.484458
28941616	chr12:28941616:T:C	2.58286e-28	-2.32001	-1.23033
28941693	chr12:28941693:C:T	2.98096e-28	-2.31503	-1.09197
28941700	chr12:28941700:T:C	2.63797e-27	-5.49089e-10	-1.22665
28941749	chr12:28941749:T:G	1.18358e-27	-1.32131	-0.706804
28942000	chr12:28942000:G:A	2.00269e-27	-5.49089e-10	-1.50217
28942187	chr12:28942187:C:T	2.00439e-27	-5.49089e-10	-1.50132
28942188	chr12:28942188:G:A	2.51582e-27	-1.27406	-4.93028e-10
28942579	chr12:28942579:T:C	1.00182e-27	-2.19484	-4.93028e-10
28942625	chr12:28942625:A:G	5.81413e-28	-2.26459	-0.474362
28942954	chr12:28942954:T:C	1.69913e-27	-1.66654	-4.93028e-10
28943341	chr12:28943341:G:A	2.74628e-27	-5.49089e-10	-1.18641
28944071	chr12:28944071:T:C	1.52143e-27	-1.25146	-0.525548
28944114	chr12:28944114:C:CTGCAA	3.27239e-27	-1.91963	0.908494
28944570	chr12:28944570:A:G	3.1411e-28	-2.33335	-1.02132
28944968	chr12:28944968:T:C	8.77136e-27	-5.49089e-10	-0.0251666
28945179	chr12:28945179:T:G	3.77276e-28	-1.65708	-1.51435
28945324	chr12:28945324:C:A	2.48114e-28	-2.32839	-1.26213
28945347	chr12:28945347:C:A	6.34437e-28	-1.20045	-1.45123
28945700	chr12:28945700:T:C	1.23178e-27	-1.47181	-0.516395
28946144	chr12:28946144:TG:T	1.12224e-27	-1.50382	-0.577518
28946254	chr12:28946254:G:A	2.20306e-28	-2.30962	-1.39977
28946548	chr12:28946548:C:G	7.23522e-28	-2.26493	-0.255351
28946629	chr12:28946629:A:C	8.72858e-28	-2.33264	-4.93028e-10
28946648	chr12:28946648:C:T	4.42582e-27	-5.49089e-10	-0.709204
28946879	chr12:28946879:A:G	3.579e-27	-5.49089e-10	-0.921575
28947239	chr12:28947239:T:C	3.12814e-28	-2.33051	-1.0283
28947612	chr12:28947612:C:CTACA	2.24587e-27	-5.49089e-10	-1.38757
28947696	chr12:28947696:G:A	3.74979e-28	-1.78792	-1.38962
28947986	chr12:28947986:A:T	2.52772e-27	-5.49089e-10	-1.26934
28948087	chr12:28948087:A:G	1.09239e-27	-0.82264	-1.28565
28948314	chr12:28948314:A:G	3.89859e-27	-5.49089e-10	-0.836044
28948653	chr12:28948653:C:T	7.46444e-28	-1.1031	-1.38599
28948764	chr12:28948764:G:A	3.74288e-28	-1.66539	-1.51399
28948773	chr12:28948773:A:G	2.569e-28	-2.1397	-1.41602
28949251	chr12:28949251:C:T	9.21633e-28	-2.27827	-4.93028e-10
28949359	chr12:28949359:C:A	3.03872e-28	-2.12163	-1.26617
28949648	chr12:28949648:G:A	6.80546e-28	-1.11782	-1.4637
28949835	chr12:28949835:G:A	2.44138e-28	-2.30551	-1.30117
28949895	chr12:28949895:C:T	2.59451e-28	-2.33975	-1.2061
28950072	chr12:28950072:T:C	8.10603e-28	-2.17977	-0.226869
28950283	chr12:28950283:C:T	2.59684e-28	-2.31853	-1.22642
28950931	chr12:28950931:G:A	2.19762e-28	-2.32513	-1.38674
28950989	chr12:28950989:A:G	2.43366e-28	-2.3115	-1.29835
28951159	chr12:28951159:A:G	1.99136e-27	-1.50784	-4.93028e-10
28951361	chr12:28951361:T:A	2.21456e-27	-5.49089e-10	-1.40161
28951395	chr12:28951395:C:T	1.00317e-27	-2.19349	-4.93028e-10
28951519	chr12:28951519:T:C	2.00211e-27	-5.49089e-10	-1.50246
28951729	chr12:28951729:A:C	2.72447e-28	-2.14101	-1.35597
28951767	chr12:28951767:C:G	2.02438e-27	-5.49089e-10	-1.49139
28951937	chr12:28951937:A:G	2.3501e-27	-1.3422	-4.93028e-10
28951960	chr12:28951960:T:G	3.21521e-28	-2.14876	-1.18259
28952371	chr12:28952371:C:T	2.04345e-27	-5.49089e-10	-1.48202
28952842	chr12:28952842:G:T	2.57287e-28	-2.32885	-1.22537
28953273	chr12:28953273:C:T	6.39817e-28	-2.28624	-0.356994
28953324	chr12:28953324:T:C	1.98564e-27	-5.49089e-10	-1.51072
28953442	chr12:28953442:G:A	6.95143e-28	-1.09106	-1.46924
28953522	chr12:28953522:A:G	2.40578e-28	-2.32521	-1.29616
28953872	chr12:28953872:A:G	3.25292e-28	-2.13757	-1.18212
28954154	chr12:28954154:C:T	2.07824e-27	-5.49089e-10	-1.46514
28954778	chr12:28954778:A:C	2.46955e-28	-2.31615	-1.27906
28954856	chr12:28954856:G:A	2.07352e-27	-5.49089e-10	-1.46741
28954952	chr12:28954952:C:T	2.59409e-28	-2.32967	-1.21634
28955126	chr12:28955126:C:T	3.7143e-28	-2.33201	-0.855046
28955770	chr12:28955770:A:AT	4.37405e-27	-5.49089e-10	-0.72097
28956022	chr12:28956022:T:A	2.59844e-28	-2.31466	-1.22967
28956197	chr12:28956197:T:C	1.40664e-27	-1.85545	-4.93028e-10
28956231	chr12:28956231:A:C	6.32957e-27	-5.49089e-10	-0.351427
28956451	chr12:28956451:G:A	7.64553e-28	-1.84942	-0.615707
28956875	chr12:28956875:T:C	3.6472e-27	-5.49089e-10	-0.9027
28957536	chr12:28957536:G:A	1.80202e-27	-1.60775	-4.93028e-10
28957666	chr12:28957666:C:A	3.00996e-28	-2.22719	-1.17012
28957688	chr12:28957688:T:TA	3.0469e-28	-2.234	-1.15112
28957722	chr12:28957722:T:C	2.34149e-28	-2.33411	-1.31435
28957736	chr12:28957736:A:G	3.11279e-28	-2.22581	-1.13791
28957805	chr12:28957805:C:T	3.84004e-28	-2.18359	-0.970166
28958111	chr12:28958111:A:G	3.20905e-28	-2.23725	-1.09602
28958153	chr12:28958153:C:A	2.40829e-28	-2.33625	-1.28408
28958179	chr12:28958179:T:C	3.54153e-28	-2.23267	-1.00202
28958203	chr12:28958203:A:G	2.48767e-28	-2.33303	-1.25487
28958484	chr12:28958484:G:C	7.76897e-27	-0.146521	-4.93028e-10
28958512	chr12:28958512:G:A	2.21145e-27	-1.40301	-4.93028e-10
28958547	chr12:28958547:T:C	2.10026e-28	-2.33142	-1.42576
28959258	chr12:28959258:C:T	3.98827e-28	-1.67009	-1.44579
28959995	chr12:28959995:T:A	3.98355e-28	-2.01849	-1.09858
28960217	chr12:28960217:T:G	3.1196e-27	-5.49089e-10	-1.05895
28960696	chr12:28960696:A:G	7.53714e-27	-0.176816	-4.93028e-10
28960796	chr12:28960796:T:C	2.00984e-27	-5.49089e-10	-1.4986
28960834	chr12:28960834:G:A	4.30812e-28	-1.94603	-1.09271
28960955	chr12:28960955:A:C	3.42207e-28	-2.16821	-1.10079
28961202	chr12:28961202:A:G	2.57711e-27	-5.49089e-10	-1.24999
28961437	chr12:28961437:T:C	1.83718e-27	-0.475506	-1.11292
28961567	chr12:28961567:T:C	2.43592e-27	-0.343411	-0.962921
28961696	chr12:28961696:CT:C	1.61382e-27	-0.358245	-1.35981
28961909	chr12:28961909:AC:A	1.6249e-27	-0.349989	-1.36123
28962132	chr12:28962132:T:C	3.95585e-27	-5.49089e-10	-0.821462
28962265	chr12:28962265:C:T	3.98197e-28	-1.89704	-1.22042
28962458	chr12:28962458:T:C	2.2464e-27	-5.49089e-10	-1.38733
28962467	chr12:28962467:T:C	1.61358e-27	-0.305769	-1.41243
28962472	chr12:28962472:G:A	9.31194e-27	-5.49089e-10	0.0346392
28962933	chr12:28962933:A:C	2.30903e-27	-5.49089e-10	-1.35983
28963177	chr12:28963177:G:A	2.39605e-27	-5.49089e-10	-1.32284
28963386	chr12:28963386:G:A	5.89749e-28	-1.52642	-1.1983
28963446	chr12:28963446:T:C	1.99883e-27	-5.49089e-10	-1.5041
28963460	chr12:28963460:G:A	2.08111e-27	-5.49089e-10	-1.46376
28963676	chr12:28963676:T:C	2.61122e-27	-5.49089e-10	-1.23684
28963768	chr12:28963768:C:G	3.82652e-28	-1.89785	-1.25944
28963896	chr12:28963896:G:A	2.50571e-27	0.0758562	-1.35394
28964034	chr12:28964034:C:T	3.75145e-27	-5.49089e-10	-0.874516
28964171	chr12:28964171:C:A	3.79563e-27	-5.49089e-10	-0.862808
28964172	chr12:28964172:C:A	9.48529e-28	-2.2495	-4.93028e-10
28964720	chr12:28964720:A:T	3.45688e-27	-5.49089e-10	-0.956292
28965056	chr12:28965056:C:A	4.03211e-27	-5.49089e-10	-0.802368
28965675	chr12:28965675:T:C	2.09686e-27	-5.49089e-10	-1.45622
28965799	chr12:28965799:T:C	9.10347e-28	-2.29059	-4.93028e-10
28967210	chr12:28967210:A:C	3.8896e-27	-5.49089e-10	-0.838352
28967556	chr12:28967556:C:T	2.80863e-27	-5.49089e-10	-1.16396
28967626	chr12:28967626:C:T	2.59677e-26	2.53487	-1.47467
28967684	chr12:28967684:T:C	9.40513e-28	-1.73714	-0.520847
28968021	chr12:28968021:G:A	2.04658e-27	-1.48049	-4.93028e-10
28968064	chr12:28968064:C:T	4.14173e-27	-5.49089e-10	-0.775545
28968308	chr12:28968308:C:T	6.35058e-27	0.875082	-1.22319
28968328	chr12:28968328:A:G	7.91994e-27	0.810251	-0.937525
28968352	chr12:28968352:A:C	3.60348e-27	-5.49089e-10	-0.91476
28968519	chr12:28968519:G:A	4.73236e-27	-5.49089e-10	-0.642235
28969347	chr12:28969347:T:C	3.28858e-28	-1.82191	-1.48687
28969717	chr12:28969717:T:C	6.82562e-27	0.902462	-1.17844
28970074	chr12:28970074:T:TTG	6.70229e-27	0.932004	-1.22621
28970596	chr12:28970596:A:G	1.99196e-27	-5.49089e-10	-1.50754
28971122	chr12:28971122:A:G	2.80863e-27	-5.49089e-10	-1.16396
28971231	chr12:28971231:A:T	2.04051e-27	-5.49089e-10	-1.48346
28971270	chr12:28971270:T:C	9.09135e-28	-2.29192	-4.93028e-10
28971284	chr12:28971284:G:A	3.85928e-28	-1.82606	-1.3227
28971564	chr12:28971564:C:T	2.10308e-27	-5.49089e-10	-1.45325
28971567	chr12:28971567:GA:G	4.50319e-27	-5.49089e-10	-0.691873
28971890	chr12:28971890:A:G	2.03359e-27	-5.49089e-10	-1.48686
28972387	chr12:28972387:G:A	1.98704e-27	-5.49089e-10	-1.51001
28972558	chr12:28972558:T:G	2.03399e-27	-5.49089e-10	-1.48666
28972596	chr12:28972596:T:A	4.36023e-27	-5.49089e-10	-0.724133
28972725	chr12:28972725:T:A	2.04682e-27	-5.49089e-10	-1.48037
28972785	chr12:28972785:G:C	2.6302e-27	-1.2296	-4.93028e-10
28972800	chr12:28972800:A:G	2.04649e-27	-5.49089e-10	-1.48053
28972827	chr12:28972827:A:G	2.7689e-27	-5.49089e-10	-1.17821
28972830	chr12:28972830:T:C	2.03506e-27	-5.49089e-10	-1.48613
28972944	chr12:28972944:T:C	2.02468e-27	-5.49089e-10	-1.49125
28973076	chr12:28973076:G:A	2.76811e-27	-5.49089e-10	-1.17849
28973168	chr12:28973168:T:G	2.04713e-27	-5.49089e-10	-1.48022
28973213	chr12:28973213:T:C	3.91972e-28	-1.77998	-1.35324
28973249	chr12:28973249:T:G	2.41212e-27	-5.49089e-10	-1.31615
28973519	chr12:28973519:G:C	2.03382e-27	-5.49089e-10	-1.48674
28973592	chr12:28973592:A:G	6.38598e-27	-5.49089e-10	-0.342554
28973761	chr12:28973761:A:G	1.07715e-26	-5.49089e-10	0.180244
28973884	chr12:28973884:C:T	1.05948e-27	-0.717222	-1.42166
28975016	chr12:28975016:A:T	8.73357e-28	-2.33207	-4.93028e-10
28975435	chr12:28975435:A:G	1.54228e-27	-0.333839	-1.42956
28975491	chr12:28975491:A:G	1.17045e-27	-0.540915	-1.49835
28975896	chr12:28975896:A:G	2.11948e-27	-5.49089e-10	-1.44549
28976662	chr12:28976662:A:G	1.47949e-26	-5.49089e-10	0.497625
28976738	chr12:28976738:C:T	2.91731e-27	-5.49089e-10	-1.126
28976829	chr12:28976829:C:T	2.93237e-27	-5.49089e-10	-1.12085
28976941	chr12:28976941:T:C	1.26514e-27	-0.522853	-1.43863
28977185	chr12:28977185:C:A	4.62909e-27	-5.49089e-10	-0.664299
28977253	chr12:28977253:A:G	1.2384e-27	-0.547959	-1.43488
28977267	chr12:28977267:T:C	1.53826e-27	-0.331541	-1.43447
28977750	chr12:28977750:T:C	2.30436e-27	-5.49089e-10	-1.36186
28977824	chr12:28977824:T:C	8.6163e-28	-2.34559	-4.93028e-10
28978031	chr12:28978031:T:A	1.55003e-27	-1.75839	-4.93028e-10
28978069	chr12:28978069:G:A	2.18741e-27	-5.49089e-10	-1.41394
28979402	chr12:28979402:G:A	1.296e-27	-0.508373	-1.429
28979410	chr12:28979410:T:C	9.13699e-27	-5.49089e-10	0.0156728
28979921	chr12:28979921:C:T	3.5942e-28	-1.85544	-1.36448
28980013	chr12:28980013:T:A	8.82059e-28	-2.32215	-4.93028e-10
28980382	chr12:28980382:T:C	2.43879e-26	0.997427	-4.93028e-10
28980875	chr12:28980875:C:T	2.6602e-27	-5.49089e-10	-1.21826
28981034	chr12:28981034:A:G	4.71821e-27	-5.49089e-10	-0.64523
28981047	chr12:28981047:A:G	1.16434e-27	-2.04451	-4.93028e-10
28981293	chr12:28981293:T:A	1.58032e-27	-0.289379	-1.44965
28981398	chr12:28981398:T:G	3.25511e-28	-1.9264	-1.39261
28981438	chr12:28981438:G:T	3.81887e-28	-1.8642	-1.29509
28981440	chr12:28981440:G:C	3.82378e-28	-1.87342	-1.28459
28981485	chr12:28981485:A:G	1.17099e-27	-2.03881	-4.93028e-10
28982130	chr12:28982130:AT:A	1.31694e-27	-0.465458	-1.45589
28982247	chr12:28982247:T:C	6.11817e-28	-1.2826	-1.40538
28982400	chr12:28982400:G:C	5.98737e-28	-1.30534	-1.40425
28982564	chr12:28982564:A:G	2.12401e-27	-5.49089e-10	-1.44335
28982799	chr12:28982799:G:T	1.07821e-26	-5.49089e-10	0.181226
28982875	chr12:28982875:T:C	3.46481e-28	-1.89666	-1.35993
28983112	chr12:28983112:G:A	1.33909e-26	1.80616	-1.40824
28983115	chr12:28983115:C:T	2.65729e-27	-5.49089e-10	-1.21935
28983485	chr12:28983485:A:G	1.44465e-26	1.55359	-1.07979
28983625	chr12:28983625:C:T	4.35064e-28	-1.63437	-1.39455
28983792	chr12:28983792:A:G	9.71626e-28	-2.22544	-4.93028e-10
28983846	chr12:28983846:C:T	1.79295e-26	1.58131	-0.89152
28983927	chr12:28983927:T:C	1.05652e-27	-2.14167	-4.93028e-10
28984542	chr12:28984542:A:G	1.77879e-27	-1.62073	-4.93028e-10
28984580	chr12:28984580:A:G	2.6304e-27	-5.49089e-10	-1.22952
28984646	chr12:28984646:G:C	3.30809e-28	-1.91482	-1.38806
28984866	chr12:28984866:G:T	3.41658e-28	-1.86504	-1.40556
28985104	chr12:28985104:T:G	2.03696e-27	-5.49089e-10	-1.4852
28985119	chr12:28985119:C:G	2.14584e-28	-2.31137	-1.42434
28985295	chr12:28985295:C:A	1.00914e-27	-0.707187	-1.48038
28985653	chr12:28985653:C:G	2.8945e-27	-5.49089e-10	-1.13385
28985962	chr12:28985962:T:C	1.14689e-27	-2.0596	-4.93028e-10
28986125	chr12:28986125:C:T	4.41269e-27	0.661419	-1.37359
28986167	chr12:28986167:C:T	1.50698e-27	-0.340338	-1.44621
28986394	chr12:28986394:G:A	1.08782e-27	-2.11248	-4.93028e-10
28986485	chr12:28986485:A:G	2.12315e-27	-5.49089e-10	-1.44376
28987215	chr12:28987215:C:T	5.4419e-27	-5.49089e-10	-0.50253
28987327	chr12:28987327:G:A	2.59619e-28	-2.06811	-1.47709
28987329	chr12:28987329:T:A	3.7264e-28	-1.7344	-1.4494
28987510	chr12:28987510:G:A	2.81472e-27	-5.49089e-10	-1.1618
28987916	chr12:28987916:C:T	4.53497e-27	-5.49089e-10	-0.684841
28988065	chr12:28988065:A:G	2.03577e-27	-5.49089e-10	-1.48578
28988323	chr12:28988323:T:C	3.86243e-27	-5.49089e-10	-0.845361
28988405	chr12:28988405:A:T	6.49017e-27	-5.49089e-10	-0.32637
28988480	chr12:28988480:G:A	1.79333e-27	-0.404144	-1.20844
28988515	chr12:28988515:C:T	1.66212e-27	-1.68856	-4.93028e-10
28989648	chr12:28989648:G:C	4.94406e-27	-5.49089e-10	-0.598472
28990083	chr12:28990083:C:G	2.26557e-27	-0.302741	-1.07609
28990458	chr12:28990458:A:C	3.87021e-27	-5.49089e-10	-0.843351
28991013	chr12:28991013:C:T	4.57074e-27	0.357912	-1.0349
28991078	chr12:28991078:T:C	4.39826e-27	-0.468832	-0.246618
28991211	chr12:28991211:CA:C	2.29929e-27	-0.277991	-1.08607
28991885	chr12:28991885:A:G	3.13126e-26	-5.49089e-10	1.24736
28992535	chr12:28992535:A:C	2.47123e-26	-5.49089e-10	1.01064
28992686	chr12:28992686:C:A	1.68525e-27	-1.70461	0.0298589
28993139	chr12:28993139:TC:T	2.20219e-27	-0.213994	-1.19321
28993205	chr12:28993205:T:C	1.99536e-27	-5.49089e-10	-1.50583
28993402	chr12:28993402:A:G	4.36004e-27	-5.49089e-10	-0.724177
28993417	chr12:28993417:C:T	2.02979e-27	-5.49089e-10	-1.48873
28993419	chr12:28993419:T:A	2.13608e-27	-0.225164	-1.21252
28993865	chr12:28993865:G:A	2.11222e-27	-5.49089e-10	-1.44892
28993960	chr12:28993960:C:T	1.15875e-27	-0.726265	-1.32305
28994207	chr12:28994207:C:T	2.09086e-27	-5.49089e-10	-1.45908
28994672	chr12:28994672:T:TC	1.30721e-26	1.86338	-1.48956
28994858	chr12:28994858:T:A	1.99824e-27	-5.49089e-10	-1.50439
28994977	chr12:28994977:C:A	1.40539e-26	1.58988	-1.14364
28995004	chr12:28995004:A:G	1.6905e-24	4.89805	0.338073
28995108	chr12:28995108:C:T	1.49227e-26	-5.49089e-10	0.506224
28995438	chr12:28995438:G:A	2.21352e-27	-5.49089e-10	-1.40207
28995704	chr12:28995704:A:G	1.19266e-26	1.56587	-1.28376
28995978	chr12:28995978:T:TC	7.05824e-28	-1.03111	-1.51394
28996156	chr12:28996156:A:G	7.28236e-28	-0.998794	-1.51499
28996644	chr12:28996644:G:A	2.11421e-27	-5.49089e-10	-1.44798
28996673	chr12:28996673:C:T	5.9665e-26	2.34951	-0.457426
28996674	chr12:28996674:A:G	7.71329e-27	1.21415	-1.36786
28996758	chr12:28996758:A:G	4.95179e-28	-1.38558	-1.51392
28997005	chr12:28997005:A:G	5.4322e-28	-1.29188	-1.51502
28997158	chr12:28997158:T:C	2.59056e-27	-5.49089e-10	-1.24478
28997362	chr12:28997362:G:A	1.06129e-27	-2.13718	-4.93028e-10
28997387	chr12:28997387:C:T	1.39307e-27	-2.30362	0.438475
28997593	chr12:28997593:A:C	3.58033e-28	-2.13017	-1.09362
28997680	chr12:28997680:G:A	5.40949e-28	-1.29652	-1.51456
28997716	chr12:28997716:G:GA	2.52595e-27	-5.49089e-10	-1.27004
28997864	chr12:28997864:A:G	5.39323e-28	-1.29931	-1.51479
28997908	chr12:28997908:C:T	2.57189e-27	-5.49089e-10	-1.25202
28997945	chr12:28997945:A:G	2.47877e-27	-5.49089e-10	-1.28889
28998739	chr12:28998739:A:G	1.56131e-27	-2.18696	0.435825
28999272	chr12:28999272:C:T	5.5365e-28	-1.2732	-1.51468
28999516	chr12:28999516:T:C	5.84594e-28	-1.21966	-1.51384
28999575	chr12:28999575:C:T	7.37044e-27	1.20389	-1.40307
28999700	chr12:28999700:A:G	1.42418e-27	-0.953154	-0.889906
28999864	chr12:28999864:A:G	5.74487e-28	-1.23634	-1.5146
29000281	chr12:29000281:G:A	1.99654e-27	-5.49089e-10	-1.50524
29000539	chr12:29000539:A:T	3.17359e-27	-5.49089e-10	-1.0418
29000712	chr12:29000712:C:A	2.44358e-28	-2.09078	-1.515
29000747	chr12:29000747:A:G	6.00095e-28	-1.19397	-1.51336
29000887	chr12:29000887:T:C	6.09427e-28	-1.20062	-1.49127
29000986	chr12:29000986:CT:C	2.96861e-27	-5.49089e-10	-1.10856
29001005	chr12:29001005:C:T	5.40858e-28	-1.29657	-1.51469
29001072	chr12:29001072:A:G	5.60852e-28	-1.26047	-1.51448
29001077	chr12:29001077:A:T	2.01131e-27	-5.49089e-10	-1.49787
29001128	chr12:29001128:G:A	5.45134e-28	-1.28865	-1.51473
29001191	chr12:29001191:T:C	5.27352e-28	-1.32155	-1.51499
29001364	chr12:29001364:C:G	5.37394e-28	-1.30323	-1.51445
29001377	chr12:29001377:T:G	5.45749e-28	-1.28813	-1.51412
29001455	chr12:29001455:A:G	5.61905e-28	-1.25902	-1.51406
29001570	chr12:29001570:T:C	2.8002e-25	4.92712	-1.48892
29001613	chr12:29001613:A:T	5.43598e-28	-1.29182	-1.51438
29002044	chr12:29002044:G:A	5.62401e-28	-1.25772	-1.51448
29002316	chr12:29002316:G:A	6.78497e-28	-1.08137	-1.50317
29002389	chr12:29002389:A:G	1.56073e-27	-1.7515	-4.93028e-10
29002736	chr12:29002736:G:A	3.33468e-28	-2.03675	-1.25811
29003008	chr12:29003008:T:TTCAC	8.66946e-28	-2.33944	-4.93028e-10
29003146	chr12:29003146:A:G	9.1014e-28	-2.29082	-4.93028e-10
29003437	chr12:29003437:C:A	1.99773e-27	-5.49089e-10	-1.50465
29003504	chr12:29003504:G:A	7.15214e-26	2.54144	-0.468099
29003745	chr12:29003745:T:C	2.36048e-27	-5.49089e-10	-1.33779
29003944	chr12:29003944:C:A	2.72473e-28	-2.00316	-1.49372
29004019	chr12:29004019:A:G	2.77358e-28	-2.01003	-1.46908
29004157	chr12:29004157:C:CA	5.46403e-28	-1.28604	-1.51502
29004395	chr12:29004395:G:A	7.72347e-28	-1.81651	-0.638469
29004435	chr12:29004435:A:G	7.78424e-27	-5.49089e-10	-0.144558
29004546	chr12:29004546:C:T	2.4565e-27	-5.49089e-10	-1.29792
29004745	chr12:29004745:A:G	2.4777e-27	-5.49089e-10	-1.28933
29004753	chr12:29004753:C:T	5.64664e-26	2.50743	-0.670445
29005250	chr12:29005250:A:G	5.3534e-28	-1.30686	-1.51466
29005252	chr12:29005252:C:T	6.03831e-26	2.48088	-0.576826
29005560	chr12:29005560:C:T	2.0584e-27	-5.49089e-10	-1.47473
29005597	chr12:29005597:T:G	8.60428e-28	-2.34698	-4.93028e-10
29005865	chr12:29005865:C:T	2.45292e-28	-2.20262	-1.39935
29005982	chr12:29005982:T:C	4.89432e-28	-2.3051	-0.606065
29006433	chr12:29006433:T:C	5.63447e-28	-1.25532	-1.51502
29006811	chr12:29006811:A:G	2.55795e-27	-5.49089e-10	-1.25745
29006952	chr12:29006952:C:T	5.44257e-28	-1.32095	-1.48404
29007180	chr12:29007180:G:A	5.41842e-28	-1.32675	-1.48269
29007190	chr12:29007190:G:T	8.53047e-28	-1.58795	-0.767654
29007211	chr12:29007211:G:A	1.979e-27	-5.49089e-10	-1.51407
29007248	chr12:29007248:A:G	2.82249e-25	4.93507	-1.48894
29007668	chr12:29007668:G:A	8.69521e-28	-2.33647	-4.93028e-10
29007896	chr12:29007896:G:A	2.39949e-27	-5.49089e-10	-1.3214
29008236	chr12:29008236:C:G	6.41389e-28	-1.25837	-1.38241
29008282	chr12:29008282:G:A	6.57601e-28	-1.22854	-1.38728
29008447	chr12:29008447:G:A	6.29393e-28	-1.28077	-1.37888
29008690	chr12:29008690:AT:A	3.37432e-27	-5.49089e-10	-0.980466
29008933	chr12:29008933:G:T	6.92827e-27	-5.49089e-10	-0.261048
29009421	chr12:29009421:G:A	3.64013e-27	-5.49089e-10	-0.90464
29010404	chr12:29010404:T:C	3.54244e-27	-5.49089e-10	-0.931842
29010664	chr12:29010664:A:T	6.38585e-27	-0.342574	-4.93028e-10
29010694	chr12:29010694:A:C	2.26985e-27	-5.49089e-10	-1.37694
29010787	chr12:29010787:G:T	2.53263e-27	-5.49089e-10	-1.2674
29011123	chr12:29011123:A:G	2.09032e-27	-5.49089e-10	-1.45934
29011668	chr12:29011668:C:T	2.6325e-27	-5.49089e-10	-1.22872
29011828	chr12:29011828:TAGAC:T	2.19634e-27	-5.49089e-10	-1.40987
29012353	chr12:29012353:G:A	1.02983e-27	-2.16726	-4.93028e-10
29012716	chr12:29012716:C:A	6.59621e-28	-1.15213	-1.46062
29013007	chr12:29013007:A:T	1.22118e-26	0.305742	-4.93028e-10
29013531	chr12:29013531:C:A	1.98307e-27	-5.49089e-10	-1.51201
29013693	chr12:29013693:C:T	3.04275e-28	-2.34693	-1.03955
29013893	chr12:29013893:CTGGA:C	2.07564e-27	-0.16272	-1.30367
29014556	chr12:29014556:T:C	6.73688e-28	-1.14436	-1.44729
29014697	chr12:29014697:C:T	6.56617e-28	-1.17668	-1.44064
29014922	chr12:29014922:T:C	1.77936e-27	-2.1294	0.508991
29015050	chr12:29015050:G:A	7.06892e-28	-1.0961	-1.44743
29015245	chr12:29015245:G:A	3.42314e-28	-2.27548	-0.993208
29015919	chr12:29015919:TA:T	2.13282e-27	-5.49089e-10	-1.43921
29016295	chr12:29016295:C:T	2.32532e-27	-5.49089e-10	-1.3528
29016930	chr12:29016930:G:T	2.00536e-27	-5.49089e-10	-1.50083
29017317	chr12:29017317:T:C	6.80465e-28	-1.14313	-1.43851
29017332	chr12:29017332:G:T	1.98334e-27	-5.49089e-10	-1.51188
29017359	chr12:29017359:T:C	5.47947e-28	-2.32156	-0.476676
29017665	chr12:29017665:C:G	5.01344e-28	-1.69158	-1.19554
29017766	chr12:29017766:G:A	2.34079e-27	-5.49089e-10	-1.34617
29018004	chr12:29018004:A:G	1.98289e-27	-5.49089e-10	-1.5121
29018137	chr12:29018137:AC:A	9.54305e-28	-2.24343	-4.93028e-10
29018455	chr12:29018455:C:T	6.89744e-28	-1.11541	-1.45268
29018656	chr12:29018656:T:G	6.657e-28	-1.1507	-1.45287
29018799	chr12:29018799:A:G	7.21532e-28	-1.0902	-1.43283
29019167	chr12:29019167:A:G	2.09122e-27	-5.49089e-10	-1.45891
29019312	chr12:29019312:G:A	6.75438e-28	-1.1375	-1.45155
29019400	chr12:29019400:T:G	6.95173e-28	-1.10938	-1.45088
29019931	chr12:29019931:G:T	2.50392e-27	-5.49089e-10	-1.2788
29020082	chr12:29020082:C:T	2.37851e-27	-5.49089e-10	-1.33018
29020150	chr12:29020150:A:G	7.08733e-28	-1.08789	-1.45304
29020414	chr12:29020414:ACTCCCTTTCTACCACCTATTG:A	9.75771e-28	-0.73725	-1.48394
29020598	chr12:29020598:C:T	8.7848e-28	-2.32622	-4.93028e-10
29020624	chr12:29020624:C:T	6.7045e-28	-1.14737	-1.44909
29021159	chr12:29021159:A:G	6.53199e-28	-1.13903	-1.4835
29021264	chr12:29021264:A:T	6.92542e-28	-1.11282	-1.45123
29021364	chr12:29021364:C:T	2.12867e-27	-5.49089e-10	-1.44116
29021408	chr12:29021408:A:G	3.77121e-27	-5.49089e-10	-0.869263
29021906	chr12:29021906:A:G	5.42794e-28	-1.71712	-1.09057
29021923	chr12:29021923:T:G	2.18148e-27	-5.49089e-10	-1.41665
29022461	chr12:29022461:G:A	1.12888e-27	-0.579234	-1.4962
29022632	chr12:29022632:G:A	2.51072e-28	-2.33772	-1.24095
29022729	chr12:29022729:A:G	4.8351e-28	-1.69607	-1.22727
29022849	chr12:29022849:G:A	5.59666e-27	-5.49089e-10	-0.474488
29022969	chr12:29022969:C:A	7.00821e-28	-1.11856	-1.43361
29023077	chr12:29023077:G:A	5.461e-27	-5.49089e-10	-0.499026
29023303	chr12:29023303:C:A	1.43045e-25	2.44703	0.319463
29023309	chr12:29023309:A:C	5.82014e-27	-5.49089e-10	-0.435334
29023699	chr12:29023699:G:T	1.97907e-27	-5.49089e-10	-1.51403
29024023	chr12:29024023:A:T	7.16296e-28	-1.10849	-1.42183
29024670	chr12:29024670:G:A	7.3838e-28	-1.08483	-1.41513
29024787	chr12:29024787:G:A	7.03222e-28	-1.13178	-1.41696
29024973	chr12:29024973:T:C	7.17704e-28	-1.10132	-1.42704
29025173	chr12:29025173:A:C	2.04899e-27	-5.49089e-10	-1.47931
29025239	chr12:29025239:A:G	3.27577e-27	-5.49089e-10	-1.0101
29025548	chr12:29025548:C:T	1.98637e-27	-5.49089e-10	-1.51035
29025731	chr12:29025731:A:G	8.60438e-28	-2.34697	-4.93028e-10
29026380	chr12:29026380:TAAAAAGGG:T	2.40219e-28	-2.33833	-1.28453
29026395	chr12:29026395:C:CT	2.40314e-28	-2.33793	-1.28453
29026621	chr12:29026621:G:A	5.70487e-27	-5.49089e-10	-0.455338
29027262	chr12:29027262:G:A	2.37007e-27	-5.49089e-10	-1.33374
29027426	chr12:29027426:G:A	3.20692e-28	-2.33457	-0.999363
29027527	chr12:29027527:G:A	2.30842e-27	-5.49089e-10	-1.36009
29027625	chr12:29027625:G:A	2.13312e-27	-5.49089e-10	-1.43907
29027986	chr12:29027986:G:A	4.98181e-27	-5.49089e-10	-0.590865
29028162	chr12:29028162:A:AG	6.74494e-28	-1.15957	-1.43089
29028268	chr12:29028268:C:A	4.27888e-27	-5.49089e-10	-0.742967
29028499	chr12:29028499:G:C	1.12776e-27	-2.07643	-4.93028e-10
29028517	chr12:29028517:C:T	3.7695e-28	-2.31639	-0.855908
29028533	chr12:29028533:C:T	3.11407e-27	-5.49089e-10	-1.06073
29028534	chr12:29028534:G:A	2.69281e-27	-5.49089e-10	-1.20607
29028789	chr12:29028789:G:A	3.2411e-28	-2.33029	-0.993037
29029113	chr12:29029113:T:G	6.26529e-28	-1.61865	-1.04556
29029226	chr12:29029226:A:G	6.16314e-28	-1.57899	-1.10167
29029508	chr12:29029508:G:A	3.35089e-28	-2.33089	-0.959128
29029560	chr12:29029560:A:T	7.39562e-28	-1.09715	-1.40121
29029591	chr12:29029591:C:T	7.23991e-28	-1.10183	-1.4178
29029629	chr12:29029629:T:C	3.84272e-27	-5.49089e-10	-0.850477
29029825	chr12:29029825:T:C	3.09622e-28	-2.34255	-1.02651
29029826	chr12:29029826:C:T	7.30151e-28	-1.10287	-1.40829
29029986	chr12:29029986:G:A	2.13179e-27	-5.49089e-10	-1.4397
29030399	chr12:29030399:T:G	1.38054e-25	2.17468	0.556313
29030419	chr12:29030419:G:A	2.2408e-27	-5.49089e-10	-1.38983
29030645	chr12:29030645:A:G	2.8365e-27	-5.49089e-10	-1.15409
29030723	chr12:29030723:T:C	2.05428e-27	-5.49089e-10	-1.47673
29030756	chr12:29030756:C:T	1.97036e-27	-0.0126682	-1.50577
29031061	chr12:29031061:G:A	1.64877e-27	-1.69663	-4.93028e-10
29031109	chr12:29031109:G:A	2.27745e-27	-5.49089e-10	-1.3736
29031193	chr12:29031193:T:C	7.14359e-28	-1.12903	-1.404
29031228	chr12:29031228:T:C	1.52226e-27	-0.294658	-1.48181
29031626	chr12:29031626:T:C	6.05782e-28	-1.61096	-1.08693
29031835	chr12:29031835:G:T	3.83403e-27	-5.49089e-10	-0.852743
29031977	chr12:29031977:C:T	4.64556e-27	-5.49089e-10	-0.660748
29032088	chr12:29032088:C:T	7.11529e-28	-1.14218	-1.39482
29032410	chr12:29032410:CCTT:C	9.4116e-26	2.0542	0.293674
29033345	chr12:29033345:A:G	1.35981e-27	-2.13905	0.24973
29033473	chr12:29033473:G:A	3.21435e-28	-2.33132	-1.0003
29033704	chr12:29033704:T:C	1.12447e-25	2.12888	0.39694
29033802	chr12:29033802:C:T	1.03053e-26	0.135999	-4.93028e-10
29034042	chr12:29034042:G:A	2.8426e-28	-2.33422	-1.12031
29034318	chr12:29034318:A:G	7.3901e-28	-1.09428	-1.40483
29034869	chr12:29034869:C:T	2.00813e-27	-5.49089e-10	-1.49945
29034962	chr12:29034962:G:A	5.5518e-28	-1.65429	-1.13083
29035031	chr12:29035031:A:G	6.57375e-28	-1.66179	-0.954371
29035050	chr12:29035050:A:G	2.00862e-27	-5.49089e-10	-1.49921
29035147	chr12:29035147:G:A	6.62337e-27	-0.306054	-4.93028e-10
29035651	chr12:29035651:A:C	7.38231e-28	-1.09296	-1.4072
29036059	chr12:29036059:C:T	5.99146e-28	-1.66274	-1.04617
29036169	chr12:29036169:G:A	5.60882e-28	-1.63458	-1.14032
29036241	chr12:29036241:T:C	3.17474e-27	-5.49089e-10	-1.04143
29036334	chr12:29036334:C:T	5.86435e-28	-1.62575	-1.1046
29036404	chr12:29036404:G:A	7.29195e-28	-0.997448	-1.51502
29036425	chr12:29036425:G:T	1.14921e-26	0.244997	-4.93028e-10
29036804	chr12:29036804:C:A	2.00912e-27	-5.49089e-10	-1.49896
29036922	chr12:29036922:G:A	2.00862e-27	-5.49089e-10	-1.49921
29036976	chr12:29036976:A:G	5.66009e-28	-1.66882	-1.09698
29037328	chr12:29037328:A:G	7.34491e-28	-0.990261	-1.51498
29037547	chr12:29037547:C:T	6.00775e-28	-1.61053	-1.09566
29037883	chr12:29037883:G:A	5.72477e-28	-1.64951	-1.10493
29037955	chr12:29037955:C:G	2.05154e-27	-5.49089e-10	-1.47807
29037988	chr12:29037988:G:C	1.1499e-26	0.2456	-4.93028e-10
29038149	chr12:29038149:A:G	6.96161e-28	-1.04481	-1.51403
29038726	chr12:29038726:GA:G	1.27162e-26	-5.49089e-10	0.346219
29038778	chr12:29038778:C:A	1.15081e-27	-2.13193	0.0757441
29038919	chr12:29038919:GT:G	6.85589e-28	-1.05946	-1.51468
29038951	chr12:29038951:C:T	2.91207e-27	-0.160595	-0.967198
29038962	chr12:29038962:A:G	5.17307e-27	-5.49089e-10	-0.553193
29039349	chr12:29039349:C:T	7.03762e-28	-1.03341	-1.51456
29039470	chr12:29039470:A:G	1.54533e-25	2.15706	0.686696
29039702	chr12:29039702:C:G	8.24485e-28	-2.00122	-0.38843
29040203	chr12:29040203:G:A	6.98809e-28	-1.62144	-0.933592
29040442	chr12:29040442:G:A	2.91845e-27	-5.49089e-10	-1.12561
29040777	chr12:29040777:G:A	6.94308e-27	-0.258914	-4.93028e-10
29041512	chr12:29041512:T:C	7.04644e-28	-1.59547	-0.951253
29042020	chr12:29042020:T:C	1.99829e-27	-5.49089e-10	-1.50437
29042088	chr12:29042088:GA:G	6.19379e-28	-1.16135	-1.51435
29043367	chr12:29043367:G:C	4.6764e-27	-5.49089e-10	-0.654131
29043417	chr12:29043417:C:A	9.28736e-28	-2.27059	-4.93028e-10
29043459	chr12:29043459:A:G	2.20901e-27	-5.49089e-10	-1.40411
29044480	chr12:29044480:T:C	2.00898e-27	-5.49089e-10	-1.49903
29044775	chr12:29044775:A:C	1.97738e-27	-5.49089e-10	-1.51488
29044814	chr12:29044814:G:A	1.32472e-24	6.22643	-1.23413
29044880	chr12:29044880:G:A	2.5887e-24	6.66935	-1.00709
29045177	chr12:29045177:A:C	2.17969e-28	-2.2673	-1.45276
29045242	chr12:29045242:T:C	2.29621e-28	-2.34342	-1.32456
29045428	chr12:29045428:T:C	1.59703e-25	2.17923	0.697426
29045566	chr12:29045566:C:T	2.2822e-27	-5.49089e-10	-1.37152
29045819	chr12:29045819:G:A	1.02089e-25	2.42918	-4.93028e-10
29046023	chr12:29046023:C:T	5.65354e-28	-1.54516	-1.2218
29046368	chr12:29046368:G:A	4.79994e-27	0.334232	-0.962287
29046503	chr12:29046503:G:A	3.48718e-28	-2.33852	-0.911634
29046558	chr12:29046558:G:T	6.42584e-28	-1.59521	-1.0437
29046790	chr12:29046790:G:A	9.23638e-28	-2.27609	-4.93028e-10
29047268	chr12:29047268:G:A	1.26023e-25	2.00452	0.635288
29047964	chr12:29047964:T:C	5.8851e-28	-1.55769	-1.16913
29048208	chr12:29048208:T:C	1.25925e-25	2.05497	0.584052
29049042	chr12:29049042:G:A	6.80065e-28	-1.07887	-1.50335
29049701	chr12:29049701:C:A	3.34064e-27	0.523897	-1.51439
29049939	chr12:29049939:G:T	2.18659e-24	6.55698	-1.06354
29049961	chr12:29049961:A:T	2.30153e-28	-2.34623	-1.31944
29050441	chr12:29050441:A:AC	3.06917e-27	0.439749	-1.515
29050500	chr12:29050500:T:A	2.33396e-27	-5.49089e-10	-1.34909
29050513	chr12:29050513:A:G	3.00647e-27	-5.49089e-10	-1.09589
29050521	chr12:29050521:A:G	2.14862e-27	-5.49089e-10	-1.43183
29050552	chr12:29050552:G:A	4.97919e-28	-1.56217	-1.33181
29050616	chr12:29050616:T:G	7.42202e-28	-1.00637	-1.48842
29050745	chr12:29050745:T:C	1.57473e-27	-0.263352	-1.47922
29050949	chr12:29050949:C:A	1.89176e-27	-0.0524979	-1.50665
29051254	chr12:29051254:G:A	9.5212e-25	5.87808	-1.21604
29051284	chr12:29051284:C:G	5.27945e-27	-5.49089e-10	-0.532836
29051718	chr12:29051718:G:C	2.21145e-27	-1.40301	-4.93028e-10
29051892	chr12:29051892:G:C	5.68948e-28	-1.56427	-1.19635
29052412	chr12:29052412:T:G	1.92552e-27	-1.56168	0.02022
29052540	chr12:29052540:A:G	2.02504e-27	-5.49089e-10	-1.49107
29052559	chr12:29052559:C:G	2.8146e-27	0.184308	-1.34614
29052836	chr12:29052836:G:A	3.02921e-27	0.426538	-1.51489
29053138	chr12:29053138:T:G	2.28076e-28	-2.34687	-1.32786
29053391	chr12:29053391:G:T	1.48961e-27	-0.293107	-1.50504
29053805	chr12:29053805:C:T	2.87147e-27	0.373043	-1.51488
29053944	chr12:29053944:A:G	2.99744e-27	0.415991	-1.51489
29054992	chr12:29054992:A:C	4.9961e-28	-1.55312	-1.33747
29055294	chr12:29055294:T:C	3.46974e-27	-5.49089e-10	-0.95258
29055465	chr12:29055465:T:C	1.83796e-27	-1.588	-4.93028e-10
29055513	chr12:29055513:A:G	2.39203e-27	-5.49089e-10	-1.32451
29055859	chr12:29055859:G:A	1.53575e-27	-1.76764	-4.93028e-10
29056103	chr12:29056103:C:T	2.87714e-27	0.37513	-1.51499
29056104	chr12:29056104:A:G	2.86833e-27	0.372061	-1.51499
29056156	chr12:29056156:C:T	2.86543e-27	0.371085	-1.51502
29056305	chr12:29056305:C:T	5.539e-27	-5.49089e-10	-0.484845
29056315	chr12:29056315:A:C	4.28109e-25	5.36087	-1.49815
29056446	chr12:29056446:GC:G	9.89405e-27	0.0952751	-4.93028e-10
29056814	chr12:29056814:A:G	5.2127e-28	-1.34956	-1.49858
29056913	chr12:29056913:T:C	1.7911e-26	-5.49089e-10	0.688758
29057679	chr12:29057679:A:G	4.14481e-25	5.33147	-1.5011
29057763	chr12:29057763:C:T	2.71098e-27	0.315604	-1.51495
29058358	chr12:29058358:G:A	2.47377e-27	-5.49089e-10	-1.29092
29058623	chr12:29058623:A:T	1.48048e-27	-0.297404	-1.50689
29060658	chr12:29060658:G:A	2.98359e-27	-5.49089e-10	-1.10353
29060845	chr12:29060845:G:A	2.1702e-27	-5.49089e-10	-1.42184
29060934	chr12:29060934:A:G	2.91696e-27	0.388572	-1.51469
29061247	chr12:29061247:C:T	2.0225e-27	-5.49089e-10	-1.49232
29061274	chr12:29061274:G:A	6.23826e-28	-1.16451	-1.50403
29062331	chr12:29062331:C:T	6.36044e-28	-1.13563	-1.51351
29062352	chr12:29062352:C:G	4.27727e-27	-5.49089e-10	-0.743345
29062490	chr12:29062490:T:C	2.83424e-27	-5.49089e-10	-1.15488
29062670	chr12:29062670:C:G	5.55845e-28	-1.63191	-1.15201
29062850	chr12:29062850:T:C	2.85114e-27	0.365717	-1.51466
29062981	chr12:29062981:T:C	1.29597e-27	-1.9374	-4.93028e-10
29063409	chr12:29063409:C:A	6.45384e-26	-5.49089e-10	1.9706
29063557	chr12:29063557:G:A	2.60695e-27	0.276224	-1.5147
29063667	chr12:29063667:G:A	5.11831e-28	-1.43949	-1.42693
29063838	chr12:29063838:A:G	9.33162e-25	5.76974	-1.12782
29063930	chr12:29063930:T:C	3.05153e-27	0.433339	-1.51435
29064137	chr12:29064137:T:A	4.48007e-28	-2.16849	-0.831121
29064294	chr12:29064294:T:TTGA	6.25602e-28	-1.7027	-0.962998
29064486	chr12:29064486:C:T	3.37477e-27	-5.49089e-10	-0.980332
29064810	chr12:29064810:C:G	4.34188e-28	-1.69766	-1.33328
29064827	chr12:29064827:G:A	2.28777e-27	0.0238841	-1.39297
29064898	chr12:29064898:T:A	9.79344e-26	1.957	0.430639
29064976	chr12:29064976:G:A	5.8823e-28	-1.21364	-1.51366
29065440	chr12:29065440:G:A	2.59545e-27	0.271534	-1.51443
29065605	chr12:29065605:T:C	3.33659e-27	0.521103	-1.51281
29065773	chr12:29065773:G:A	2.64565e-27	0.291108	-1.51485
29066773	chr12:29066773:C:T	6.83117e-28	-1.72743	-0.850319
29067080	chr12:29067080:C:A	4.86962e-27	-5.49089e-10	-0.613643
29067193	chr12:29067193:T:C	2.17596e-27	-5.49089e-10	-1.41919
29067702	chr12:29067702:T:C	2.63739e-27	-5.49089e-10	-1.22687
29068313	chr12:29068313:T:G	1.06736e-27	-2.13147	-4.93028e-10
29068381	chr12:29068381:G:A	2.03591e-27	-5.49089e-10	-1.48572
29068504	chr12:29068504:T:C	2.85859e-27	-5.49089e-10	-1.14633
29068729	chr12:29068729:A:T	1.50626e-27	-0.536234	-1.2508
29068776	chr12:29068776:G:A	2.49841e-27	0.231806	-1.51281
29068895	chr12:29068895:C:A	2.03562e-27	-5.49089e-10	-1.48586
29068964	chr12:29068964:C:T	2.97902e-27	-5.49089e-10	-1.10506
29069003	chr12:29069003:A:G	2.07607e-27	-5.49089e-10	-1.46618
29069004	chr12:29069004:A:AT	2.14772e-27	-5.49089e-10	-1.43225
29069040	chr12:29069040:T:C	3.48327e-27	-5.49089e-10	-0.948686
29069313	chr12:29069313:A:G	1.9773e-27	-5.49089e-10	-1.51493
29069435	chr12:29069435:C:T	1.50648e-27	-0.334709	-1.45217
29069685	chr12:29069685:C:G	2.00726e-27	-5.49089e-10	-1.49989
29069700	chr12:29069700:T:A	2.65463e-27	-5.49089e-10	-1.22035
29069743	chr12:29069743:A:AAT	3.01931e-27	0.409958	-1.50159
29069863	chr12:29069863:G:A	2.41504e-27	-5.49089e-10	-1.31494
29070092	chr12:29070092:G:A	2.03275e-25	2.25941	0.858485
29070434	chr12:29070434:C:T	3.1008e-27	-5.49089e-10	-1.065
29070873	chr12:29070873:A:G	3.5306e-27	-5.49089e-10	-0.93519
29071077	chr12:29071077:C:T	2.09272e-27	-0.0194852	-1.43871
29071199	chr12:29071199:A:G	2.32223e-27	-5.49089e-10	-1.35413
29071226	chr12:29071226:G:C	1.56686e-27	-0.25628	-1.4913
29071849	chr12:29071849:G:A	2.01569e-28	-2.3214	-1.47688
29071904	chr12:29071904:T:G	1.99494e-27	-5.49089e-10	-1.50604
29072038	chr12:29072038:A:G	3.3359e-27	-5.49089e-10	-0.991918
29072529	chr12:29072529:T:A	3.42366e-25	2.53788	1.10134
29072551	chr12:29072551:T:C	2.92477e-24	6.83425	-1.04994
29072726	chr12:29072726:A:T	2.24018e-27	-5.49089e-10	-1.3901
29072792	chr12:29072792:A:G	2.03621e-27	-5.49089e-10	-1.48557
29073147	chr12:29073147:G:A	1.84273e-27	-0.152402	-1.43301
29073350	chr12:29073350:G:T	3.58301e-27	-5.49089e-10	-0.920454
29073417	chr12:29073417:T:C	1.73819e-27	-0.221913	-1.4219
29073622	chr12:29073622:G:GC	1.40797e-27	-0.360148	-1.49436
29073735	chr12:29073735:ATTTG:A	2.00853e-27	-5.49089e-10	-1.49926
29074137	chr12:29074137:C:A	9.95655e-28	-0.723991	-1.47702
29074335	chr12:29074335:G:A	1.47879e-25	2.79801	0.00172234
29074468	chr12:29074468:C:T	2.67086e-28	-2.31913	-1.19771
29074819	chr12:29074819:T:C	2.07481e-27	-5.49089e-10	-1.46679
29074821	chr12:29074821:T:C	1.9973e-27	-5.49089e-10	-1.50486
29075172	chr12:29075172:A:G	1.28546e-27	-0.60184	-1.3437
29075176	chr12:29075176:C:T	2.07378e-27	-5.49089e-10	-1.46728
29075351	chr12:29075351:T:A	1.35173e-27	-0.558943	-1.33633
29075375	chr12:29075375:G:A	8.60478e-28	-2.34693	-4.93028e-10
29075642	chr12:29075642:G:A	4.70344e-28	-1.60111	-1.34984
29075718	chr12:29075718:C:T	2.09325e-27	-5.49089e-10	-1.45794
29075771	chr12:29075771:A:G	1.97905e-27	-5.49089e-10	-1.51404
29076407	chr12:29076407:A:G	2.0017e-27	-5.49089e-10	-1.50266
29076596	chr12:29076596:CA:C	4.50124e-27	-5.49089e-10	-0.692306
29076923	chr12:29076923:G:A	2.09638e-27	-5.49089e-10	-1.45645
29077124	chr12:29077124:G:A	3.28081e-28	-1.80781	-1.50334
29077196	chr12:29077196:G:A	3.0805e-28	-1.86531	-1.50884
29077510	chr12:29077510:A:G	1.1367e-25	3.0472	-0.510558
29077961	chr12:29077961:C:A	1.97719e-27	-5.49089e-10	-1.51498
29078095	chr12:29078095:C:T	1.04787e-27	-2.1499	-4.93028e-10
29078317	chr12:29078317:T:C	1.23587e-27	-0.547799	-1.43709
29078892	chr12:29078892:GA:G	3.37957e-28	-2.34134	-0.940152
29079013	chr12:29079013:ATAGACTTCAT:A	1.99695e-27	-5.49089e-10	-1.50504
29079040	chr12:29079040:G:T	4.00422e-28	-2.32634	-0.785552
29079157	chr12:29079157:C:T	4.11858e-27	-5.49089e-10	-0.781151
29079304	chr12:29079304:G:A	2.96955e-27	-5.49089e-10	-1.10825
29079545	chr12:29079545:T:C	1.99448e-27	-5.49089e-10	-1.50627
29079617	chr12:29079617:T:A	3.2778e-28	-1.80318	-1.50889
29079620	chr12:29079620:G:A	2.80027e-25	2.35067	1.08756
29079810	chr12:29079810:G:A	6.30684e-28	-2.24934	-0.40827
29079819	chr12:29079819:G:A	2.55136e-27	-1.26003	-4.93028e-10
29079991	chr12:29079991:G:A	7.49488e-28	-1.54758	-0.937442
29079999	chr12:29079999:G:T	3.41968e-28	-1.76213	-1.50757
29080235	chr12:29080235:T:C	2.01635e-27	-5.49089e-10	-1.49537
29080243	chr12:29080243:T:C	3.27406e-28	-1.80571	-1.50751
29080450	chr12:29080450:T:C	2.00139e-27	-5.49089e-10	-1.50282
29080876	chr12:29080876:TC:T	1.99905e-27	-5.49089e-10	-1.50399
29081154	chr12:29081154:C:T	3.34143e-28	-1.78544	-1.5074
29081774	chr12:29081774:G:A	1.42715e-27	-1.3682	-0.472779
29081797	chr12:29081797:G:A	3.02167e-27	-5.49089e-10	-1.09085
29081927	chr12:29081927:G:T	2.53245e-27	-5.49089e-10	-1.26747
29082333	chr12:29082333:C:T	8.7963e-28	-2.32491	-4.93028e-10
29082537	chr12:29082537:T:G	2.01331e-27	-5.49089e-10	-1.49688
29083000	chr12:29083000:C:A	6.03938e-28	-1.4236	-1.27734
29083025	chr12:29083025:A:T	9.13344e-28	-2.2873	-4.93028e-10
29083066	chr12:29083066:A:G	2.76877e-27	-5.49089e-10	-1.17826
29084067	chr12:29084067:T:C	2.30382e-27	-5.49089e-10	-1.36209
29084207	chr12:29084207:C:T	4.51286e-25	2.42254	1.4929
29084954	chr12:29084954:C:T	2.83431e-27	-5.49089e-10	-1.15486
29085015	chr12:29085015:C:T	4.98552e-25	5.40744	-1.39239
29085088	chr12:29085088:C:T	4.12505e-25	2.41613	1.40945
29085274	chr12:29085274:T:C	2.42857e-27	-5.49089e-10	-1.30936
29085455	chr12:29085455:AACAAGTGCAGCG:A	2.20591e-27	-5.49089e-10	-1.40552
29085470	chr12:29085470:G:C	2.20457e-27	-5.49089e-10	-1.40613
29085478	chr12:29085478:TAGGA:T	2.22147e-27	-5.49089e-10	-1.39849
29085487	chr12:29085487:G:GTCCT	2.21665e-27	-5.49089e-10	-1.40066
29085490	chr12:29085490:ACT:A	2.21923e-27	-5.49089e-10	-1.3995
29085576	chr12:29085576:T:C	5.51611e-28	-1.41619	-1.37538
29086373	chr12:29086373:A:G	3.58054e-27	-5.49089e-10	-0.921146
29086382	chr12:29086382:T:C	2.03569e-27	-5.49089e-10	-1.48582
29086417	chr12:29086417:G:C	5.91428e-26	2.66347	-0.78017
29086504	chr12:29086504:T:C	2.86476e-27	-5.49089e-10	-1.14417
29086572	chr12:29086572:T:C	3.38108e-28	-1.78582	-1.49523
29086635	chr12:29086635:C:T	2.37424e-25	4.20739	-0.934198
29086705	chr12:29086705:A:T	4.68536e-26	1.65037	-4.93028e-10
29086787	chr12:29086787:T:C	5.53903e-25	4.43487	-0.31454
29086889	chr12:29086889:T:C	6.87249e-25	5.83883	-1.50279
29087025	chr12:29087025:G:A	4.99997e-28	-1.68375	-1.20606
29087468	chr12:29087468:A:C	2.03745e-27	-5.49089e-10	-1.48496
29087608	chr12:29087608:A:C	5.57609e-28	-1.4762	-1.30456
29087670	chr12:29087670:T:TA	5.77005e-28	-1.2371	-1.50946
29087677	chr12:29087677:A:G	1.04019e-27	-2.15725	-4.93028e-10
29088127	chr12:29088127:A:T	1.9831e-27	-5.49089e-10	-1.512
29088329	chr12:29088329:A:G	2.44067e-25	4.08141	-0.780625
29088335	chr12:29088335:T:C	2.48097e-27	-5.49089e-10	-1.28801
29088467	chr12:29088467:C:G	2.87151e-28	-2.22955	-1.21486
29088560	chr12:29088560:G:A	4.57119e-27	-5.49089e-10	-0.676884
29088747	chr12:29088747:A:G	1.62847e-25	4.40635	-1.51019
29088759	chr12:29088759:C:T	5.62372e-28	-1.4597	-1.31255
29088763	chr12:29088763:C:T	4.13933e-27	-5.49089e-10	-0.776125
29088979	chr12:29088979:GA:G	1.49276e-26	0.506553	-4.93028e-10
29089200	chr12:29089200:G:A	4.99918e-28	-1.68972	-1.20025
29089349	chr12:29089349:A:T	5.44974e-28	-1.29186	-1.51182
29089365	chr12:29089365:C:T	4.28433e-27	-5.49089e-10	-0.741695
29089860	chr12:29089860:T:G	4.8386e-28	-1.74164	-1.18098
29089956	chr12:29089956:G:C	5.00689e-28	-1.69654	-1.19189
29089989	chr12:29089989:G:A	2.40584e-28	-2.22329	-1.39806
29090093	chr12:29090093:C:T	3.29187e-24	5.90639	-0.00383969
29090166	chr12:29090166:TA:T	2.63818e-25	4.88487	-1.50627
29090223	chr12:29090223:C:T	2.57431e-25	4.83231	-1.47822
29090727	chr12:29090727:A:C	3.15198e-27	-5.49089e-10	-1.04863
29091293	chr12:29091293:T:C	2.71357e-27	-5.49089e-10	-1.19839
29091308	chr12:29091308:A:G	2.04089e-24	6.67795	-1.25346
29091413	chr12:29091413:C:T	2.42802e-25	4.77369	-1.4781
29091423	chr12:29091423:T:C	2.49886e-25	4.1775	-0.853151
29091618	chr12:29091618:C:A	2.23489e-28	-2.18027	-1.51478
29091686	chr12:29091686:G:A	2.36651e-27	-5.49089e-10	-1.33524
29092313	chr12:29092313:T:C	9.40393e-28	-2.25812	-4.93028e-10
29092548	chr12:29092548:A:G	4.64634e-28	-1.74652	-1.21664
29092677	chr12:29092677:C:T	2.32705e-27	-5.49089e-10	-1.35206
29092805	chr12:29092805:A:G	4.46324e-27	-5.49089e-10	-0.700784
29093090	chr12:29093090:T:C	2.67311e-25	4.86783	-1.47608
29093131	chr12:29093131:T:C	8.19457e-25	5.97555	-1.46357
29093334	chr12:29093334:C:A	2.22923e-25	4.69122	-1.48106
29093570	chr12:29093570:G:A	2.11956e-25	4.64188	-1.48216
29093630	chr12:29093630:C:T	2.30932e-28	-2.23932	-1.42297
29093718	chr12:29093718:G:C	2.45863e-25	4.10804	-0.799922
29093753	chr12:29093753:A:G	4.92176e-28	-1.79981	-1.10576
29094417	chr12:29094417:C:A	2.68089e-28	-2.15301	-1.36008
29094422	chr12:29094422:T:G	5.11993e-28	-1.80776	-1.05834
29094450	chr12:29094450:T:C	2.06641e-25	4.62404	-1.48971
29094755	chr12:29094755:G:A	1.63839e-24	5.8436	-0.638786
29094771	chr12:29094771:A:G	1.89379e-24	6.6228	-1.27313
29094998	chr12:29094998:G:C	1.60191e-24	2.60326	2.57903
29095690	chr12:29095690:A:G	8.6642e-27	-5.49089e-10	-0.0374596
29096154	chr12:29096154:G:A	9.85362e-27	-5.49089e-10	0.0911802
29096186	chr12:29096186:C:T	1.15456e-27	-2.05294	-4.93028e-10
29096265	chr12:29096265:G:T	5.25704e-28	-1.7156	-1.12408
29096481	chr12:29096481:T:A	5.95028e-27	-0.41322	-4.93028e-10
29096718	chr12:29096718:T:C	2.24443e-27	-5.49089e-10	-1.38821
29096838	chr12:29096838:A:G	3.15093e-28	-2.10406	-1.24748
29096938	chr12:29096938:G:A	2.23672e-25	4.69739	-1.48387
29097005	chr12:29097005:G:A	1.0316e-26	-5.49089e-10	0.13704
29097140	chr12:29097140:T:C	5.14531e-28	-1.34755	-1.51361
29097416	chr12:29097416:G:A	2.60677e-27	-5.49089e-10	-1.23855
29097470	chr12:29097470:AC:A	2.2967e-28	-2.21544	-1.45233
29097689	chr12:29097689:C:T	2.45608e-27	-5.49089e-10	-1.29809
29097743	chr12:29097743:C:T	2.45395e-25	4.78612	-1.47991
29097845	chr12:29097845:A:G	2.11238e-27	-5.49089e-10	-1.44884
29097860	chr12:29097860:T:C	2.49423e-25	4.79978	-1.47729
29098005	chr12:29098005:T:G	2.69096e-27	-5.49089e-10	-1.20676
29098831	chr12:29098831:G:A	1.23419e-25	3.58119	-0.962264
29098901	chr12:29098901:A:C	2.02761e-27	-5.49089e-10	-1.4898
29099283	chr12:29099283:T:C	9.29979e-28	-2.26925	-4.93028e-10
29099400	chr12:29099400:T:C	5.19369e-27	0.221435	-0.770649
29099422	chr12:29099422:C:T	4.06689e-27	-5.49089e-10	-0.793779
29099471	chr12:29099471:T:C	9.48862e-25	6.13075	-1.47214
29099505	chr12:29099505:A:T	1.16686e-24	2.56394	2.30147
29099605	chr12:29099605:C:T	5.64901e-28	-1.42716	-1.3406
29099699	chr12:29099699:C:T	4.47216e-27	-5.49089e-10	-0.698788
29099740	chr12:29099740:G:T	1.77236e-24	6.5458	-1.26239
29100322	chr12:29100322:T:G	2.14888e-25	4.01996	-0.846497
29100367	chr12:29100367:G:C	2.33898e-27	-5.49089e-10	-1.34694
29100437	chr12:29100437:A:T	4.64609e-28	-2.33659	-0.62663
29100737	chr12:29100737:A:G	2.36254e-25	4.09634	-0.828092
29100755	chr12:29100755:A:G	2.39334e-28	-2.20216	-1.42439
29100812	chr12:29100812:T:G	9.55231e-25	6.14341	-1.47811
29101006	chr12:29101006:C:T	2.46244e-25	4.16514	-0.855473
29101043	chr12:29101043:C:G	2.26681e-27	-5.49089e-10	-1.37828
29101214	chr12:29101214:C:T	5.10249e-27	-0.56693	-4.93028e-10
29102087	chr12:29102087:T:C	2.26962e-27	-5.49089e-10	-1.37705
29102461	chr12:29102461:C:A	3.02047e-27	-5.49089e-10	-1.09125
29102592	chr12:29102592:G:A	2.07575e-27	-5.49089e-10	-1.46633
29102816	chr12:29102816:T:TA	2.29408e-24	6.81209	-1.27066
29103061	chr12:29103061:T:C	2.40206e-27	-5.49089e-10	-1.32033
29103080	chr12:29103080:T:A	6.47833e-28	-2.21871	-0.412074
29103212	chr12:29103212:T:C	2.20306e-27	-5.49089e-10	-1.40681
29103441	chr12:29103441:T:G	2.88875e-27	-5.49089e-10	-1.13584
29103525	chr12:29103525:C:T	2.36922e-27	-5.49089e-10	-1.3341
29104292	chr12:29104292:A:G	4.88422e-28	-1.76544	-1.14779
29104320	chr12:29104320:A:G	2.23852e-27	-5.49089e-10	-1.39085
29104725	chr12:29104725:T:G	4.02007e-27	-5.49089e-10	-0.805358
29104980	chr12:29104980:C:T	1.07188e-26	-5.49089e-10	0.175341
29105063	chr12:29105063:C:A	2.28733e-27	-5.49089e-10	-1.36927
29105171	chr12:29105171:TC:T	2.10525e-27	-5.49089e-10	-1.45222
29105394	chr12:29105394:A:G	5.58501e-28	-1.5186	-1.26056
29105534	chr12:29105534:G:A	2.21229e-27	-5.49089e-10	-1.40263
29105552	chr12:29105552:A:G	9.86573e-28	-2.21018	-4.93028e-10
29105677	chr12:29105677:C:T	9.32539e-27	0.0360819	-4.93028e-10
29105900	chr12:29105900:T:C	2.08431e-28	-2.25822	-1.50659
29106021	chr12:29106021:T:C	2.61969e-27	-5.49089e-10	-1.2336
29106037	chr12:29106037:ACT:A	9.30041e-25	2.59205	2.04652
29106108	chr12:29106108:G:A	2.56376e-28	-2.25419	-1.30357
29106167	chr12:29106167:A:T	1.13992e-24	5.64488	-0.802823
29106258	chr12:29106258:A:T	1.25806e-26	-5.49089e-10	0.335495
29106476	chr12:29106476:G:A	2.60117e-27	-5.49089e-10	-1.2407
29106885	chr12:29106885:C:A	1.78082e-25	3.94411	-0.958521
29107221	chr12:29107221:G:A	2.04254e-27	-5.49089e-10	-1.48246
29107224	chr12:29107224:G:A	1.98414e-25	3.97434	-0.880645
29107512	chr12:29107512:C:T	1.26982e-24	5.77008	-0.820115
29108030	chr12:29108030:G:A	2.13434e-27	-5.49089e-10	-1.4385
29108135	chr12:29108135:T:A	9.04911e-28	-2.29658	-4.93028e-10
29108136	chr12:29108136:G:A	8.94426e-28	-2.30823	-4.93028e-10
29108288	chr12:29108288:T:A	1.25314e-26	-5.49089e-10	0.331583
29108383	chr12:29108383:C:A	2.11192e-28	-2.2458	-1.50585
29108722	chr12:29108722:T:C	2.31243e-27	-5.49089e-10	-1.35836
29108805	chr12:29108805:G:A	3.42468e-27	-5.49089e-10	-0.965651
29109728	chr12:29109728:T:C	6.92182e-27	-0.26198	-4.93028e-10
29109785	chr12:29109785:C:T	1.10583e-24	2.64527	2.16643
29110378	chr12:29110378:A:C	4.80939e-28	-1.77201	-1.15666
29110716	chr12:29110716:A:T	4.99766e-28	-1.74539	-1.14488
29110784	chr12:29110784:T:C	8.30698e-26	2.88087	-0.657848
29110819	chr12:29110819:G:A	9.04348e-26	2.95165	-0.643681
29110823	chr12:29110823:G:A	5.54494e-28	-1.49202	-1.29434
29111122	chr12:29111122:C:T	1.70653e-26	0.640386	-4.93028e-10
29111435	chr12:29111435:T:C	1.94302e-24	6.7012	-1.32586
29111440	chr12:29111440:C:G	1.50131e-27	-1.79032	-4.93028e-10
29111761	chr12:29111761:C:A	2.6167e-27	-5.49089e-10	-1.23475
29112396	chr12:29112396:C:A	5.15904e-28	-1.70657	-1.15193
29112607	chr12:29112607:T:C	2.86982e-27	-5.49089e-10	-1.14241
29112742	chr12:29112742:A:C	2.51619e-27	-5.49089e-10	-1.27391
29112858	chr12:29112858:G:A	1.87919e-24	2.82946	2.51248
29112867	chr12:29112867:G:A	3.01414e-27	-5.49089e-10	-1.09334
29112961	chr12:29112961:A:G	2.10457e-27	-5.49089e-10	-1.45255
29113036	chr12:29113036:A:G	2.28918e-27	-5.49089e-10	-1.36846
29113114	chr12:29113114:C:T	2.18178e-27	-5.49089e-10	-1.41652
29113127	chr12:29113127:C:T	3.03005e-27	-5.49089e-10	-1.08808
29113285	chr12:29113285:G:A	2.23285e-25	4.09994	-0.88815
29114031	chr12:29114031:A:T	2.29896e-27	-5.49089e-10	-1.3642
29114421	chr12:29114421:G:A	2.50414e-27	-5.49089e-10	-1.27872
29114525	chr12:29114525:A:G	2.28733e-27	-5.49089e-10	-1.36927
29114612	chr12:29114612:ATT:GTT	5.0638e-28	-1.73014	-1.14699
29114613	chr12:29114613:T:A	5.04712e-28	-1.73344	-1.14699
29114743	chr12:29114743:G:A	2.23002e-27	-5.49089e-10	-1.39465
29114749	chr12:29114749:G:A	8.91753e-28	-2.31122	-4.93028e-10
29114840	chr12:29114840:G:T	2.31445e-28	-2.20804	-1.45203
29114904	chr12:29114904:T:C	2.01224e-28	-2.29697	-1.50302
29115199	chr12:29115199:T:C	2.52702e-25	4.21096	-0.875408
29115668	chr12:29115668:C:T	5.07584e-28	-1.70727	-1.16748
29115684	chr12:29115684:G:A	5.14962e-28	-1.48236	-1.37797
29115733	chr12:29115733:G:A	2.33415e-27	-5.49089e-10	-1.34901
29116297	chr12:29116297:G:A	1.04814e-25	3.10763	-0.652106
29116418	chr12:29116418:C:T	5.09765e-28	-1.70387	-1.16659
29116461	chr12:29116461:T:G	2.66969e-25	4.27331	-0.882836
29116494	chr12:29116494:G:C	3.6616e-25	5.1278	-1.42138
29116520	chr12:29116520:A:G	2.67648e-25	4.29183	-0.898815
29116525	chr12:29116525:A:G	4.14964e-28	-2.26951	-0.806709
29117050	chr12:29117050:C:A	3.85552e-28	-1.63495	-1.51479
29117161	chr12:29117161:T:C	2.31473e-27	-5.49089e-10	-1.35736
29117413	chr12:29117413:G:C	2.33735e-25	4.13959	-0.882061
29117548	chr12:29117548:CATT:C	3.5708e-25	5.09549	-1.41419
29117642	chr12:29117642:C:T	2.2769e-25	4.12184	-0.890511
29117652	chr12:29117652:C:A	2.22258e-25	4.08637	-0.879187
29117725	chr12:29117725:A:T	2.00411e-27	-5.49089e-10	-1.50146
29117865	chr12:29117865:A:G	7.30708e-27	-5.49089e-10	-0.207815
29118372	chr12:29118372:A:T	6.18293e-27	-0.374867	-4.93028e-10
29118784	chr12:29118784:A:G	4.32696e-27	-5.49089e-10	-0.731794
29118786	chr12:29118786:A:T	2.10413e-27	-5.49089e-10	-1.45275
29118872	chr12:29118872:G:A	3.06032e-25	4.88174	-1.35471
29119164	chr12:29119164:C:T	2.09822e-25	4.089	-0.939405
29119198	chr12:29119198:C:T	2.26933e-25	4.1436	-0.915607
29119252	chr12:29119252:G:A	3.26295e-25	4.9786	-1.38746
29119788	chr12:29119788:G:C	2.28532e-25	4.16791	-0.932896
29120009	chr12:29120009:G:T	2.22026e-27	-5.49089e-10	-1.39904
29120201	chr12:29120201:T:C	1.0134e-25	3.08826	-0.666439
29120244	chr12:29120244:TAAA:T	2.41912e-27	-5.49089e-10	-1.31325
29120369	chr12:29120369:A:C	2.16653e-25	4.1296	-0.947957
29120546	chr12:29120546:T:G	4.06436e-28	-1.80806	-1.28892
29120591	chr12:29120591:G:A	2.33238e-25	4.18929	-0.93389
29120662	chr12:29120662:A:G	2.34192e-25	4.22753	-0.96805
29120827	chr12:29120827:A:G	4.53815e-28	-1.67074	-1.31598
29120876	chr12:29120876:C:T	2.10359e-25	4.11075	-0.958593
29120975	chr12:29120975:C:T	2.3132e-25	4.17798	-0.930836
29120977	chr12:29120977:T:G	2.28487e-25	4.18529	-0.95047
29121439	chr12:29121439:T:C	2.54869e-25	4.24179	-0.897699
29121722	chr12:29121722:T:C	1.18488e-24	2.79283	2.08791
29121768	chr12:29121768:C:T	2.29604e-25	4.17431	-0.93461
29121916	chr12:29121916:C:T	3.63465e-27	-5.49089e-10	-0.906147
29122136	chr12:29122136:T:C	2.25045e-25	4.15193	-0.932289
29122305	chr12:29122305:A:G	2.42434e-25	4.2297	-0.93563
29122413	chr12:29122413:AC:A	2.20649e-25	4.65384	-1.45393
29122466	chr12:29122466:G:A	2.30234e-28	-2.24326	-1.42205
29122860	chr12:29122860:T:C	2.48725e-25	4.27485	-0.955162
29122975	chr12:29122975:AC:A	2.23447e-27	-5.49089e-10	-1.39265
29122977	chr12:29122977:C:A	3.99137e-25	3.79265	-4.93028e-10
29123196	chr12:29123196:G:A	2.24408e-27	-5.49089e-10	-1.38836
29123290	chr12:29123290:G:A	2.54532e-25	4.26422	-0.921448
29123624	chr12:29123624:G:A	2.49393e-27	-5.49089e-10	-1.2828
29123795	chr12:29123795:C:T	2.4299e-27	-5.49089e-10	-1.30881
29123973	chr12:29123973:G:T	2.22537e-27	-5.49089e-10	-1.39673
29124204	chr12:29124204:A:G	4.09834e-24	7.49265	-1.37097
29124239	chr12:29124239:T:C	3.18231e-25	4.48252	-0.9164
29124293	chr12:29124293:A:G	2.12088e-27	-5.49089e-10	-1.44483
29124416	chr12:29124416:T:G	3.42981e-25	4.52341	-0.88239
29124504	chr12:29124504:G:A	2.69094e-27	-5.49089e-10	-1.20677
29124749	chr12:29124749:A:G	3.60079e-25	4.55762	-0.867955
29124786	chr12:29124786:C:T	2.78724e-28	-2.33592	-1.13827
29125334	chr12:29125334:T:C	2.17429e-27	-5.49089e-10	-1.41996
29125421	chr12:29125421:T:C	1.03717e-24	5.96459	-1.21699
29125924	chr12:29125924:G:A	1.23453e-26	-5.49089e-10	0.316616
29126244	chr12:29126244:T:C	2.9843e-28	-2.27849	-1.12739
29126298	chr12:29126298:C:T	3.52139e-25	4.53662	-0.86925
29126403	chr12:29126403:GTAT:G	1.39879e-25	3.35393	-0.60981
29126471	chr12:29126471:G:A	2.87533e-25	4.30805	-0.843375
29126677	chr12:29126677:T:C	3.17878e-25	4.43024	-0.865225
29126776	chr12:29126776:C:T	1.34686e-25	3.30649	-0.600204
29126904	chr12:29126904:G:T	2.96057e-25	4.34653	-0.852632
29126905	chr12:29126905:C:T	1.34801e-26	-5.49089e-10	0.404557
29126957	chr12:29126957:C:A	2.05447e-27	-5.49089e-10	-1.47664
29126964	chr12:29126964:C:T	3.1738e-25	4.37926	-0.81582
29126968	chr12:29126968:C:T	2.11112e-27	-5.49089e-10	-1.44944
29127122	chr12:29127122:T:C	2.2258e-27	-5.49089e-10	-1.39654
29127139	chr12:29127139:G:A	2.20029e-27	-5.49089e-10	-1.40807
29127697	chr12:29127697:T:A	4.48288e-28	-1.61683	-1.38215
29128346	chr12:29128346:G:A	3.13662e-25	4.38081	-0.829154
29128507	chr12:29128507:T:G	2.30594e-27	-5.49089e-10	-1.36117
29128621	chr12:29128621:A:G	2.15552e-27	-5.49089e-10	-1.42863
29128879	chr12:29128879:G:A	2.22556e-27	-5.49089e-10	-1.39665
29128905	chr12:29128905:C:T	3.98177e-28	-1.68048	-1.43704
29129160	chr12:29129160:G:C	3.15976e-25	4.40508	-0.846068
29129163	chr12:29129163:A:G	3.23869e-25	4.4393	-0.855617
29129568	chr12:29129568:G:A	1.6579e-24	2.73404	2.48261
29130141	chr12:29130141:T:TG	4.60053e-25	5.30024	-1.36555
29130174	chr12:29130174:T:C	1.23761e-25	3.23849	-0.616799
29130368	chr12:29130368:T:A	1.17169e-25	3.16694	-0.59998
29130370	chr12:29130370:C:G	1.04356e-25	3.09808	-0.646935
29130564	chr12:29130564:G:T	1.28075e-25	3.17646	-0.520504
29130573	chr12:29130573:G:A	5.23489e-26	2.56697	-0.805694
29130574	chr12:29130574:C:T	9.3353e-26	2.92707	-0.587342
29130599	chr12:29130599:C:T	2.367e-25	4.09066	-0.820526
29130803	chr12:29130803:A:C	2.13928e-27	-5.49089e-10	-1.43619
29131203	chr12:29131203:T:C	2.27813e-27	-5.49089e-10	-1.3733
29131262	chr12:29131262:A:G	1.04096e-27	-2.15651	-4.93028e-10
29131284	chr12:29131284:T:C	7.06712e-28	-1.31535	-1.22844
29131750	chr12:29131750:G:A	2.42994e-27	-5.49089e-10	-1.30879
29132033	chr12:29132033:T:A	3.21775e-25	4.41843	-0.84124
29132091	chr12:29132091:A:T	2.43136e-27	-5.49089e-10	-1.30821
29132455	chr12:29132455:A:T	2.22572e-27	-5.49089e-10	-1.39658
29132598	chr12:29132598:A:G	2.09099e-27	-5.49089e-10	-1.45902
29132644	chr12:29132644:G:A	9.39653e-25	5.83804	-1.18919
29132844	chr12:29132844:G:A	4.79424e-28	-1.51204	-1.41979
29132864	chr12:29132864:TCTC:T	2.78097e-28	-2.34275	-1.13369
29132986	chr12:29132986:G:A	4.76072e-28	-1.58537	-1.35347
29133346	chr12:29133346:A:G	1.87013e-24	2.84559	2.49152
29133613	chr12:29133613:AAT:A	4.66623e-28	-1.61356	-1.34533
29133992	chr12:29133992:G:A	7.73437e-27	-0.150985	-4.93028e-10
29134245	chr12:29134245:A:G	4.5059e-28	-1.68598	-1.30788
29134301	chr12:29134301:C:G	1.42243e-24	6.19766	-1.13419
29134714	chr12:29134714:G:A	5.27858e-27	-5.49089e-10	-0.533001
29134729	chr12:29134729:TG:T	6.15298e-25	4.84131	-0.615862
29135094	chr12:29135094:A:G	3.71169e-24	7.3002	-1.27762
29135197	chr12:29135197:G:A	4.8877e-25	4.64931	-0.654078
29135244	chr12:29135244:TG:T	5.30571e-25	4.78832	-0.711022
29135447	chr12:29135447:G:T	1.30435e-26	-5.49089e-10	0.371629
29135474	chr12:29135474:A:T	3.15787e-27	-5.49089e-10	-1.04676
29135475	chr12:29135475:G:A	5.45134e-25	4.74216	-0.637784
29135825	chr12:29135825:T:G	8.0565e-25	5.81261	-1.31762
29135896	chr12:29135896:A:G	2.91851e-28	-1.9651	-1.46307
29136008	chr12:29136008:C:T	2.22574e-27	-5.49089e-10	-1.39657
29136171	chr12:29136171:T:C	6.33589e-25	5.56948	-1.31474
29136311	chr12:29136311:C:T	2.46722e-28	-2.20525	-1.3909
29136452	chr12:29136452:T:C	1.34351e-24	6.19873	-1.19235
29137322	chr12:29137322:A:G	4.81159e-28	-1.52315	-1.40507
29137323	chr12:29137323:C:T	2.28134e-23	4.01582	3.82262
29137560	chr12:29137560:A:G	2.89493e-28	-1.97995	-1.45633
29137584	chr12:29137584:G:T	4.74705e-28	-1.56033	-1.3814
29137812	chr12:29137812:C:T	5.07308e-28	-1.49019	-1.38511
29137813	chr12:29137813:A:G	4.98425e-28	-1.50929	-1.38367
29137950	chr12:29137950:A:G	1.20665e-27	-2.00881	-4.93028e-10
29137991	chr12:29137991:A:G	2.435e-27	-5.49089e-10	-1.30671
29137992	chr12:29137992:A:G	2.39017e-27	-5.49089e-10	-1.3253
29138002	chr12:29138002:T:A	2.51024e-27	-5.49089e-10	-1.27628
29138054	chr12:29138054:G:A	2.97777e-27	-5.49089e-10	-1.10548
29138082	chr12:29138082:G:A	4.86752e-28	-1.61129	-1.30537
29138168	chr12:29138168:T:C	2.24912e-27	-5.49089e-10	-1.38612
29138406	chr12:29138406:C:T	4.76881e-28	-1.55769	-1.37946
29138520	chr12:29138520:A:G	2.11441e-27	-5.49089e-10	-1.44788
29138918	chr12:29138918:C:T	2.10837e-27	-5.49089e-10	-1.45074
29139035	chr12:29139035:T:G	3.01313e-28	-1.94748	-1.44878
29139211	chr12:29139211:T:C	5.0947e-28	-1.48616	-1.38488
29139395	chr12:29139395:G:A	2.12042e-27	-5.49089e-10	-1.44504
29139560	chr12:29139560:G:A	7.30404e-24	7.49297	-0.793446
29139617	chr12:29139617:G:A	5.69863e-28	-1.48457	-1.27445
29139676	chr12:29139676:G:A	4.79685e-27	-5.49089e-10	-0.6287
29139860	chr12:29139860:G:C	4.36863e-27	-5.49089e-10	-0.72221
29139939	chr12:29139939:G:A	2.1484e-27	-5.49089e-10	-1.43193
29139952	chr12:29139952:T:C	2.51727e-28	-2.32125	-1.25481
29140027	chr12:29140027:C:T	2.15568e-27	-5.49089e-10	-1.42855
29140343	chr12:29140343:A:G	5.03905e-28	-1.52496	-1.35706
29140638	chr12:29140638:A:G	5.218e-28	-1.48809	-1.35904
29140662	chr12:29140662:G:A	5.27727e-28	-1.48466	-1.35117
29140750	chr12:29140750:C:T	4.83698e-28	-1.5718	-1.35116
29140769	chr12:29140769:A:G	2.67703e-27	-5.49089e-10	-1.21195
29141026	chr12:29141026:C:A	2.5218e-28	-2.18494	-1.38933
29141121	chr12:29141121:G:A	2.14719e-27	-5.49089e-10	-1.4325
29141130	chr12:29141130:T:C	3.21706e-27	-5.49089e-10	-1.02819
29141891	chr12:29141891:A:G	5.72568e-28	-1.45349	-1.30079
29142122	chr12:29142122:TGAA:T	5.86433e-28	-1.45944	-1.27092
29142305	chr12:29142305:A:AAC	6.00845e-28	-1.34003	-1.36605
29142408	chr12:29142408:T:A	2.28173e-27	-5.49089e-10	-1.37172
29142544	chr12:29142544:C:G	5.88704e-28	-1.34603	-1.38046
29142718	chr12:29142718:C:T	2.07376e-27	-5.49089e-10	-1.4673
29143192	chr12:29143192:C:T	2.03017e-27	-5.49089e-10	-1.48854
29143310	chr12:29143310:C:CT	2.05758e-27	-5.49089e-10	-1.47513
29143374	chr12:29143374:G:C	2.02058e-27	-5.49089e-10	-1.49327
29143428	chr12:29143428:A:G	9.22531e-28	-0.982883	-1.29441
29143452	chr12:29143452:A:G	1.46999e-26	0.491182	-4.93028e-10
29143739	chr12:29143739:G:T	1.95002e-27	-1.52882	-4.93028e-10
29143843	chr12:29143843:A:G	2.18889e-27	-5.49089e-10	-1.41326
29144284	chr12:29144284:C:T	4.06837e-28	-1.5814	-1.5146
29144307	chr12:29144307:T:C	2.83895e-27	-5.49089e-10	-1.15322
29144382	chr12:29144382:G:A	2.07897e-27	-5.49089e-10	-1.46479
29144629	chr12:29144629:G:A	1.67391e-27	-0.641929	-1.03957
29144675	chr12:29144675:G:A	2.15108e-27	-5.49089e-10	-1.43069
29144677	chr12:29144677:G:C	8.79387e-28	-2.32519	-4.93028e-10
29144702	chr12:29144702:A:G	2.18202e-28	-2.25032	-1.46867
29145108	chr12:29145108:T:A	2.21834e-28	-2.22147	-1.48102
29145175	chr12:29145175:G:A	2.99762e-27	-5.49089e-10	-1.09884
29145250	chr12:29145250:C:A	2.19205e-28	-2.23539	-1.47902
29145251	chr12:29145251:C:A	2.21718e-28	-2.22399	-1.47902
29145440	chr12:29145440:T:C	2.37682e-28	-2.20379	-1.42969
29145494	chr12:29145494:T:C	2.20656e-28	-2.23337	-1.47444
29145592	chr12:29145592:A:G	2.03462e-27	-5.49089e-10	-1.48635
29145673	chr12:29145673:T:C	1.99183e-27	-5.49089e-10	-1.5076
29145920	chr12:29145920:T:C	3.86281e-28	-1.63286	-1.51499
29146320	chr12:29146320:TA:T	2.31283e-27	-5.49089e-10	-1.35819
29147050	chr12:29147050:C:T	2.37253e-24	2.70706	2.86799
29147193	chr12:29147193:A:G	2.65943e-27	-5.49089e-10	-1.21855
29147869	chr12:29147869:G:A	1.4383e-27	-0.973131	-0.860068
29148289	chr12:29148289:C:T	2.53063e-27	-5.49089e-10	-1.26819
29148396	chr12:29148396:CT:C	3.12242e-27	-5.49089e-10	-1.05805
29148631	chr12:29148631:A:G	2.7599e-28	-2.01255	-1.4715
29148879	chr12:29148879:G:A	2.4973e-27	-5.49089e-10	-1.28145
29148909	chr12:29148909:A:G	2.99052e-28	-2.19247	-1.21132
29148944	chr12:29148944:A:T	8.61703e-28	-2.3455	-4.93028e-10
29150454	chr12:29150454:T:C	2.34978e-27	-5.49089e-10	-1.34234
29150508	chr12:29150508:A:T	4.34347e-28	-1.59216	-1.43841
29151355	chr12:29151355:A:AATGCATACATATTAACACAAAATTCC	2.1324e-27	-5.49089e-10	-1.43941
29151358	chr12:29151358:G:GCATACATATTAACACAAAATTCCATT	2.80066e-27	-5.49089e-10	-1.1668
29151545	chr12:29151545:G:A	3.64569e-27	-0.903113	-4.93028e-10
29151901	chr12:29151901:T:C	2.43895e-27	-5.49089e-10	-1.30509
29152215	chr12:29152215:A:G	1.27304e-27	-1.50939	-0.445862
29152408	chr12:29152408:A:G	2.32213e-28	-2.22013	-1.43663
29152438	chr12:29152438:C:G	2.09926e-27	-5.49089e-10	-1.45507
29152810	chr12:29152810:T:A	2.40092e-28	-2.2499	-1.37349
29152866	chr12:29152866:C:A	2.27654e-28	-2.23985	-1.43674
29153099	chr12:29153099:C:G	5.89085e-27	-5.49089e-10	-0.423258
29153133	chr12:29153133:T:C	4.59705e-27	-5.49089e-10	-0.671244
29153163	chr12:29153163:C:T	2.38731e-28	-2.20945	-1.41962
29153170	chr12:29153170:A:T	4.51469e-25	2.56867	1.34717
29153368	chr12:29153368:A:G	1.99039e-28	-2.29624	-1.51467
29154203	chr12:29154203:G:A	4.4908e-27	-5.49089e-10	-0.694628
29154277	chr12:29154277:TTTTCCTAAACTGCAGTCTATGAATTATTA:T	3.56849e-27	-5.49089e-10	-0.924517
29154719	chr12:29154719:T:C	4.34475e-27	-5.49089e-10	-0.72769
29154882	chr12:29154882:A:T	2.47404e-28	-2.22279	-1.3706
29154998	chr12:29154998:G:A	7.59221e-28	-1.52033	-0.951795
29155000	chr12:29155000:A:G	2.28845e-28	-2.23049	-1.44087
29155173	chr12:29155173:C:A	4.36073e-27	-5.49089e-10	-0.72402
29155594	chr12:29155594:A:T	4.28311e-27	-5.49089e-10	-0.741979
29155771	chr12:29155771:A:T	2.05492e-27	-5.49089e-10	-1.47642
29156133	chr12:29156133:G:A	2.76108e-27	-5.49089e-10	-1.18104
29156663	chr12:29156663:A:G	2.89322e-27	-5.49089e-10	-1.13429
29156769	chr12:29156769:T:C	7.58587e-28	-1.68948	-0.783482
29156858	chr12:29156858:G:A	2.94954e-28	-2.19925	-1.21835
29156867	chr12:29156867:G:T	2.13689e-27	-5.49089e-10	-1.43731
29157228	chr12:29157228:G:A	7.37167e-28	-1.16725	-1.33435
29157369	chr12:29157369:G:A	6.0184e-28	-1.24235	-1.46208
29157532	chr12:29157532:C:T	1.98009e-27	-5.49089e-10	-1.51352
29157713	chr12:29157713:G:A	2.55099e-27	-5.49089e-10	-1.26018
29157970	chr12:29157970:T:G	1.97984e-27	-5.49089e-10	-1.51364
29158124	chr12:29158124:T:C	4.42868e-27	-5.49089e-10	-0.708558
29158165	chr12:29158165:G:A	2.79038e-27	-5.49089e-10	-1.17048
29158920	chr12:29158920:C:T	2.78313e-27	-5.49089e-10	-1.17308
29159089	chr12:29159089:C:T	2.70783e-27	-5.49089e-10	-1.20051
29159506	chr12:29159506:TGA:T	2.70553e-27	-5.49089e-10	-1.20136
29160023	chr12:29160023:A:C	2.71162e-27	-5.49089e-10	-1.19911
29160120	chr12:29160120:G:C	2.77262e-27	-5.49089e-10	-1.17687
29160697	chr12:29160697:G:C	8.72487e-28	-0.905035	-1.42803
29161076	chr12:29161076:A:G	7.97016e-28	-1.67709	-0.746447
29161344	chr12:29161344:G:A	2.22248e-27	-5.49089e-10	-1.39804
29161380	chr12:29161380:T:G	2.14655e-27	-5.49089e-10	-1.4328
29161418	chr12:29161418:A:G	5.45098e-28	-1.55739	-1.24606
29161505	chr12:29161505:A:G	4.95655e-28	-1.52609	-1.37245
29161507	chr12:29161507:A:G	2.22984e-27	-5.49089e-10	-1.39473
29161629	chr12:29161629:C:T	2.43074e-27	-5.49089e-10	-1.30846
29161647	chr12:29161647:T:TG	2.50186e-27	-5.49089e-10	-1.27962
29161776	chr12:29161776:C:T	2.14804e-27	-5.49089e-10	-1.4321
29161936	chr12:29161936:TC:T	2.5597e-27	-5.49089e-10	-1.25677
29162596	chr12:29162596:G:T	2.40764e-27	-5.49089e-10	-1.31801
29162737	chr12:29162737:GACAA:G	3.98388e-27	-5.49089e-10	-0.814402
29162875	chr12:29162875:G:A	2.88002e-28	-2.22837	-1.21308
29162901	chr12:29162901:A:G	3.93356e-27	-5.49089e-10	-0.827113
29162921	chr12:29162921:T:A	7.27507e-28	-1.71488	-0.799909
29163652	chr12:29163652:C:G	3.05499e-28	-1.9071	-1.47536
29163920	chr12:29163920:T:C	8.22266e-28	-1.20371	-1.18864
29164199	chr12:29164199:C:T	3.06424e-28	-1.89036	-1.48908
29164486	chr12:29164486:G:A	2.54711e-27	-5.49089e-10	-1.2617
29164497	chr12:29164497:C:T	3.92358e-27	-0.917063	0.0874073
29164755	chr12:29164755:C:T	4.31098e-27	-5.49089e-10	-0.735493
29165053	chr12:29165053:C:T	2.8362e-27	-5.49089e-10	-1.15419
29165085	chr12:29165085:G:A	7.48543e-28	-1.2622	-1.22408
29165567	chr12:29165567:G:A	2.58684e-27	-0.871344	-0.374877
29166011	chr12:29166011:T:C	2.09856e-27	-5.49089e-10	-1.45541
29166481	chr12:29166481:A:G	8.61002e-28	-2.34632	-4.93028e-10
29166605	chr12:29166605:A:T	2.05962e-27	-5.49089e-10	-1.47414
29166706	chr12:29166706:T:C	5.11413e-28	-1.84726	-1.01998
29168152	chr12:29168152:A:G	5.99237e-28	-1.83815	-0.870609
29168162	chr12:29168162:G:A	1.97739e-27	-5.49089e-10	-1.51488
29168333	chr12:29168333:A:G	8.6331e-28	-2.34364	-4.93028e-10
29168498	chr12:29168498:A:G	1.01748e-27	-2.17933	-4.93028e-10
29168678	chr12:29168678:T:C	9.02441e-28	-1.36689	-0.932425
29168866	chr12:29168866:C:A	2.44165e-28	-2.34283	-1.26373
29168919	chr12:29168919:G:A	1.98672e-24	3.29083	2.10675
29169021	chr12:29169021:G:A	2.8338e-28	-1.9624	-1.49523
29169087	chr12:29169087:G:A	2.43829e-27	-5.49089e-10	-1.30536
29169109	chr12:29169109:A:G	1.97836e-27	-1.51439	-4.93028e-10
29169372	chr12:29169372:T:C	2.14637e-27	-5.49089e-10	-1.43288
29169788	chr12:29169788:G:A	2.47146e-27	-5.49089e-10	-1.29185
29169927	chr12:29169927:G:C	2.42295e-27	-5.49089e-10	-1.31167
29170378	chr12:29170378:G:A	1.97717e-27	-5.49089e-10	-1.51499
29171285	chr12:29171285:C:T	2.47017e-27	-5.49089e-10	-1.29237
29171406	chr12:29171406:G:A	2.16004e-27	-5.49089e-10	-1.42653
29171485	chr12:29171485:C:T	4.19196e-27	-0.661844	-0.101647
29171570	chr12:29171570:C:T	1.98372e-27	-5.49089e-10	-1.51169
29171572	chr12:29171572:G:A	2.53714e-28	-2.28567	-1.28254
29172194	chr12:29172194:C:T	4.74013e-28	-1.82461	-1.11857
29172240	chr12:29172240:C:T	2.80631e-28	-1.95611	-1.51126
29172330	chr12:29172330:C:G	1.97754e-27	-5.49089e-10	-1.5148
29172332	chr12:29172332:G:A	1.38302e-26	1.34048	-0.910278
29172354	chr12:29172354:C:T	1.98406e-27	-5.49089e-10	-1.51151
29172604	chr12:29172604:C:T	2.33553e-23	8.21364	-0.351724
29172666	chr12:29172666:G:A	2.1385e-27	-5.49089e-10	-1.43655
29173413	chr12:29173413:G:A	1.8052e-27	-1.60599	-4.93028e-10
29173580	chr12:29173580:G:T	1.97711e-27	-5.49089e-10	-1.51502
29173825	chr12:29173825:G:A	2.1455e-27	-5.49089e-10	-1.43329
29173997	chr12:29173997:A:T	2.33672e-27	-5.49089e-10	-1.34791
29174097	chr12:29174097:C:T	1.44374e-27	-1.82942	-4.93028e-10
29174853	chr12:29174853:G:A	1.97724e-27	-5.49089e-10	-1.51496
29174900	chr12:29174900:T:C	2.5315e-27	-5.49089e-10	-1.26785
29175287	chr12:29175287:C:T	2.9713e-28	-1.93909	-1.47115
29175607	chr12:29175607:T:G	2.41554e-27	-5.49089e-10	-1.31474
29175695	chr12:29175695:A:G	5.51346e-28	-1.79281	-0.999237
29175704	chr12:29175704:G:A	4.69623e-26	1.65269	-4.93028e-10
29176052	chr12:29176052:A:G	7.46305e-28	-1.73051	-0.758771
29176062	chr12:29176062:T:A	4.61773e-27	-5.49089e-10	-0.666756
29176529	chr12:29176529:T:C	3.15818e-27	-5.49089e-10	-1.04666
29176685	chr12:29176685:A:G	1.1951e-27	-2.01843	-4.93028e-10
29176841	chr12:29176841:GAAAA:G	2.49743e-27	-0.93471	-0.346687
29176966	chr12:29176966:A:C	2.55905e-27	-5.49089e-10	-1.25702
29177054	chr12:29177054:T:C	4.76233e-28	-2.30234	-0.636172
29177759	chr12:29177759:G:A	2.11873e-27	-5.49089e-10	-1.44584
29177910	chr12:29177910:A:G	2.06218e-27	-5.49089e-10	-1.47289
29178499	chr12:29178499:G:A	1.98685e-27	-5.49089e-10	-1.51011
29178521	chr12:29178521:G:A	7.3769e-28	-1.77061	-0.730281
29178525	chr12:29178525:C:G	2.50668e-27	-5.49089e-10	-1.2777
29178834	chr12:29178834:C:G	3.21375e-27	-5.49089e-10	-1.02922
29179381	chr12:29179381:G:C	9.07062e-28	-1.4413	-0.852898
29179445	chr12:29179445:A:G	2.48487e-27	-5.49089e-10	-1.28644
29179516	chr12:29179516:T:C	4.11634e-27	-5.49089e-10	-0.781693
29179862	chr12:29179862:T:C	6.59201e-28	-1.73631	-0.877073
29179980	chr12:29179980:T:C	3.38771e-27	0.128413	-1.10492
29180103	chr12:29180103:C:A	2.14655e-27	-5.49089e-10	-1.4328
29180511	chr12:29180511:G:C	1.9801e-27	-5.49089e-10	-1.51351
29180945	chr12:29180945:T:G	7.57329e-28	-1.42856	-1.04606
29181030	chr12:29181030:C:T	9.72291e-28	-2.22476	-4.93028e-10
29181195	chr12:29181195:CCT:C	1.98231e-27	-5.49089e-10	-1.51239
29181256	chr12:29181256:G:A	1.97778e-27	-5.49089e-10	-1.51468
29181560	chr12:29181560:A:G	2.58658e-28	-2.26887	-1.28004
29181968	chr12:29181968:C:A	7.35902e-28	-1.34474	-1.15858
29182088	chr12:29182088:A:C	6.66498e-28	-1.13626	-1.46611
29182097	chr12:29182097:A:G	2.63878e-27	-5.49089e-10	-1.22634
29182195	chr12:29182195:A:T	1.00922e-27	-2.18748	-4.93028e-10
29182546	chr12:29182546:T:A	7.14043e-28	-1.43846	-1.09501
29183191	chr12:29183191:C:T	1.97792e-27	-5.49089e-10	-1.51461
29183426	chr12:29183426:C:G	1.02919e-27	-2.16788	-4.93028e-10
29183888	chr12:29183888:G:A	8.76278e-28	-2.32873	-4.93028e-10
29183896	chr12:29183896:A:G	8.72468e-28	-2.33309	-4.93028e-10
29185027	chr12:29185027:G:A	3.31704e-28	-1.85332	-1.44686
29185115	chr12:29185115:A:T	1.97767e-27	-5.49089e-10	-1.51474
29185238	chr12:29185238:A:C	7.63684e-28	-1.40573	-1.06053
29185506	chr12:29185506:A:C	7.08804e-28	-1.45594	-1.0849
29185933	chr12:29185933:T:C	6.41843e-28	-1.75915	-0.880924
29186406	chr12:29186406:T:C	3.27901e-28	-1.83819	-1.47351
29186608	chr12:29186608:A:G	1.97772e-27	-5.49089e-10	-1.51471
29186752	chr12:29186752:TTTA:T	5.46837e-28	-2.03694	-0.763321
29186890	chr12:29186890:G:A	1.98125e-27	-5.49089e-10	-1.51293
29187030	chr12:29187030:C:T	2.4509e-27	-5.49089e-10	-1.3002
29187076	chr12:29187076:C:T	5.99094e-28	-1.2022	-1.50679
29187083	chr12:29187083:C:T	2.78018e-27	-5.49089e-10	-1.17414
29187275	chr12:29187275:C:A	2.10602e-27	-5.49089e-10	-1.45186
29187490	chr12:29187490:A:G	2.0327e-27	-5.49089e-10	-1.4873
29188786	chr12:29188786:T:A	3.2599e-28	-1.87091	-1.44664
29188831	chr12:29188831:G:A	6.79797e-28	-1.44505	-1.13757
29189231	chr12:29189231:CATTT:C	2.137e-27	-5.49089e-10	-1.43726
29189302	chr12:29189302:C:T	3.63212e-23	8.52882	-0.22532
29189663	chr12:29189663:T:C	1.98044e-27	-5.49089e-10	-1.51334
29189879	chr12:29189879:G:A	2.03066e-27	-5.49089e-10	-1.4883
29189937	chr12:29189937:C:T	2.19701e-27	-5.49089e-10	-1.40956
29190020	chr12:29190020:G:A	2.19812e-27	-5.49089e-10	-1.40906
29190043	chr12:29190043:T:C	5.87252e-28	-1.24755	-1.48141
29190188	chr12:29190188:C:A	2.00456e-27	-5.49089e-10	-1.50123
29190191	chr12:29190191:A:G	5.48501e-28	-1.73613	-1.0611
29190278	chr12:29190278:G:C	3.33764e-28	-1.78735	-1.50663
29190346	chr12:29190346:A:G	4.63873e-28	-1.50359	-1.46122
29190379	chr12:29190379:C:T	2.01516e-27	-5.49089e-10	-1.49596
29190470	chr12:29190470:T:A	2.12911e-27	-5.49089e-10	-1.44095
29190759	chr12:29190759:G:A	2.52671e-27	-0.708577	-0.561164
29190791	chr12:29190791:GT:G	2.18664e-27	-0.81102	-0.603274
29191935	chr12:29191935:A:G	4.4373e-28	-1.64664	-1.36255
29191937	chr12:29191937:A:G	1.98132e-27	-5.49089e-10	-1.51289
29192030	chr12:29192030:G:A	2.19734e-27	-5.49089e-10	-1.40941
29192198	chr12:29192198:C:T	6.51033e-28	-1.45947	-1.16638
29192381	chr12:29192381:C:A	4.81108e-28	-1.66458	-1.26374
29192479	chr12:29192479:C:A	4.75038e-28	-1.57579	-1.36523
29192580	chr12:29192580:C:T	4.78506e-28	-1.6761	-1.25764
29192662	chr12:29192662:A:G	4.04143e-28	-2.08974	-1.0129
29192815	chr12:29192815:G:A	2.50765e-27	-5.49089e-10	-1.27731
29192874	chr12:29192874:TCAAAA:T	1.98556e-27	-5.49089e-10	-1.51076
29192947	chr12:29192947:C:T	1.9366e-24	3.90725	1.46478
29193097	chr12:29193097:T:A	8.71323e-28	-2.3344	-4.93028e-10
29193314	chr12:29193314:G:A	2.70443e-27	-5.49089e-10	-1.20177
29193419	chr12:29193419:C:A	2.83026e-27	-0.424565	-0.731726
29193817	chr12:29193817:A:G	3.37411e-27	-5.49089e-10	-0.980527
29193862	chr12:29193862:AC:A	2.0926e-27	-5.49089e-10	-1.45825
29194416	chr12:29194416:T:C	8.77475e-28	-2.32737	-4.93028e-10
29194853	chr12:29194853:G:A	5.61755e-28	-1.62403	-1.14932
29195136	chr12:29195136:T:C	2.84429e-27	-1.15135	-4.93028e-10
29195172	chr12:29195172:G:A	4.11824e-28	-1.65155	-1.43227
29195514	chr12:29195514:G:A	3.87535e-28	-1.63153	-1.51308
29195766	chr12:29195766:A:G	2.05536e-27	-5.49089e-10	-1.47621
29195776	chr12:29195776:A:G	2.75454e-27	-5.49089e-10	-1.18341
29196224	chr12:29196224:T:C	3.82503e-28	-1.9437	-1.21397
29196226	chr12:29196226:G:A	2.07973e-27	-0.813633	-0.650786
29196441	chr12:29196441:T:A	2.74542e-28	-2.25937	-1.22994
29196461	chr12:29196461:A:G	2.00468e-27	-5.49089e-10	-1.50118
29196494	chr12:29196494:A:G	1.98161e-27	-5.49089e-10	-1.51275
29196533	chr12:29196533:G:A	3.85029e-28	-1.95363	-1.19747
29196653	chr12:29196653:C:T	2.02636e-27	-5.49089e-10	-1.49042
29196898	chr12:29196898:G:A	3.997e-28	-1.92363	-1.19007
29197601	chr12:29197601:A:G	5.70015e-28	-1.57756	-1.18119
29197634	chr12:29197634:A:G	2.07478e-27	-5.49089e-10	-1.4668
29197644	chr12:29197644:A:G	1.9843e-27	-5.49089e-10	-1.51139
29197753	chr12:29197753:G:T	2.52278e-27	-5.49089e-10	-1.2713
29197979	chr12:29197979:A:G	6.83583e-27	-5.49089e-10	-0.27448
29198123	chr12:29198123:A:C	4.22968e-28	-1.90781	-1.14931
29198266	chr12:29198266:T:C	2.58536e-27	-5.49089e-10	-1.24679
29198299	chr12:29198299:G:T	2.69266e-27	-5.49089e-10	-1.20613
29198353	chr12:29198353:G:A	4.08485e-28	-1.94408	-1.14788
29198479	chr12:29198479:G:A	4.60083e-28	-1.65212	-1.32088
29198588	chr12:29198588:T:G	3.49215e-28	-1.73903	-1.5097
29198807	chr12:29198807:G:T	1.98157e-27	-5.49089e-10	-1.51277
29198938	chr12:29198938:G:A	1.99112e-27	-5.49089e-10	-1.50796
29199322	chr12:29199322:G:A	2.23335e-27	-0.751734	-0.641423
29199410	chr12:29199410:C:T	2.64267e-28	-2.27716	-1.2503
29199419	chr12:29199419:GA:G	1.99025e-27	-5.49089e-10	-1.5084
29199517	chr12:29199517:G:A	4.54062e-28	-1.7848	-1.20138
29199526	chr12:29199526:G:A	4.17052e-28	-1.87697	-1.19423
29199836	chr12:29199836:G:A	4.08689e-28	-1.89817	-1.19329
29199978	chr12:29199978:T:G	4.59054e-27	-0.672662	-4.93028e-10
29200084	chr12:29200084:CA:C	1.99305e-27	-5.49089e-10	-1.50699
29200230	chr12:29200230:T:C	6.51021e-28	-1.50821	-1.11766
29200411	chr12:29200411:G:A	1.98626e-27	-5.49089e-10	-1.5104
29200646	chr12:29200646:G:A	1.98626e-27	-5.49089e-10	-1.5104
29200767	chr12:29200767:G:A	6.28053e-28	-1.53016	-1.13163
29200804	chr12:29200804:A:G	4.30448e-28	-1.87314	-1.16645
29200970	chr12:29200970:G:C	4.22892e-28	-1.90178	-1.15552
29200995	chr12:29200995:G:T	4.21267e-28	-1.89673	-1.16441
29201051	chr12:29201051:G:A	3.25495e-28	-1.81031	-1.50876
29201309	chr12:29201309:T:C	4.19998e-28	-1.91159	-1.15257
29201444	chr12:29201444:T:C	4.10658e-28	-1.92726	-1.15939
29201585	chr12:29201585:A:G	4.59806e-23	8.75041	-0.211094
29201868	chr12:29201868:G:A	4.15848e-28	-1.91349	-1.16061
29202572	chr12:29202572:G:A	4.06643e-28	-1.58157	-1.5149
29202791	chr12:29202791:C:A	4.31823e-28	-1.89437	-1.14202
29202839	chr12:29202839:T:C	2.5834e-27	-5.49089e-10	-1.24755
29203004	chr12:29203004:G:T	2.22181e-27	-5.49089e-10	-1.39834
29203145	chr12:29203145:T:C	3.90629e-28	-1.7128	-1.42385
29203310	chr12:29203310:T:C	4.15432e-28	-1.72301	-1.35208
29203311	chr12:29203311:G:A	3.57623e-28	-1.79454	-1.4304
29203330	chr12:29203330:C:T	2.07816e-27	-0.975095	-0.49008
29203390	chr12:29203390:C:T	1.98315e-27	-5.49089e-10	-1.51197
29203463	chr12:29203463:A:C	3.82282e-28	-1.96718	-1.19107
29203506	chr12:29203506:A:G	2.02688e-27	-5.49089e-10	-1.49016
29203522	chr12:29203522:A:G	1.4886e-27	-1.79882	-4.93028e-10
29203705	chr12:29203705:T:C	5.59405e-28	-1.62102	-1.15652
29203718	chr12:29203718:G:A	2.30667e-27	-5.49089e-10	-1.36085
29203844	chr12:29203844:A:G	2.1958e-27	-5.49089e-10	-1.41011
29203861	chr12:29203861:G:A	2.6533e-28	-2.24478	-1.27865
29203872	chr12:29203872:C:T	3.36081e-28	-1.81304	-1.47402
29203916	chr12:29203916:C:T	2.22884e-27	-5.49089e-10	-1.39518
29204037	chr12:29204037:G:A	2.21333e-27	-5.49089e-10	-1.40216
29204200	chr12:29204200:T:C	2.29219e-27	-0.745498	-0.621654
29204630	chr12:29204630:A:G	2.1381e-27	-5.49089e-10	-1.43674
29204735	chr12:29204735:G:A	6.05092e-27	-5.49089e-10	-0.396449
29204754	chr12:29204754:A:G	7.58041e-27	-5.49089e-10	-0.171091
29204895	chr12:29204895:T:C	4.70332e-28	-1.5271	-1.42387
29204906	chr12:29204906:C:T	1.80334e-27	-0.886387	-0.720628
29204949	chr12:29204949:A:G	2.05357e-27	-5.49089e-10	-1.47708
29205001	chr12:29205001:A:G	3.56445e-27	0.156957	-1.08261
29205014	chr12:29205014:C:T	2.08239e-27	-5.49089e-10	-1.46314
29205200	chr12:29205200:C:T	4.75811e-28	-1.51485	-1.42455
29205290	chr12:29205290:T:C	2.3766e-27	-5.49089e-10	-1.33099
29205404	chr12:29205404:C:T	3.74794e-28	-1.77151	-1.40652
29205522	chr12:29205522:C:T	1.18507e-27	-0.874354	-1.1525
29205750	chr12:29205750:A:T	1.44061e-26	0.470991	-4.93028e-10
29206065	chr12:29206065:G:A	2.44113e-28	-2.33956	-1.26722
29206331	chr12:29206331:G:A	4.55117e-28	-1.79237	-1.19149
29206411	chr12:29206411:A:G	2.06128e-27	-5.49089e-10	-1.47333
29206737	chr12:29206737:A:G	2.54808e-28	-2.06059	-1.50331
29206745	chr12:29206745:T:G	2.05997e-27	-5.49089e-10	-1.47397
29207956	chr12:29207956:T:C	4.51444e-28	-1.55106	-1.44091
29207983	chr12:29207983:C:T	2.20836e-27	-5.49089e-10	-1.40441
29208088	chr12:29208088:T:A	4.21368e-28	-1.8668	-1.1941
29208148	chr12:29208148:G:T	2.01286e-27	-5.49089e-10	-1.4971
29208368	chr12:29208368:G:C	4.70495e-28	-1.43695	-1.51368
29208604	chr12:29208604:A:T	2.05169e-26	0.824592	-4.93028e-10
29209048	chr12:29209048:T:G	2.73542e-27	-5.49089e-10	-1.19037
29209731	chr12:29209731:A:G	2.021e-27	-5.49089e-10	-1.49307
29209928	chr12:29209928:A:T	2.18781e-27	-5.49089e-10	-1.41376
29210108	chr12:29210108:GA:G	2.37764e-27	-5.49089e-10	-1.33055
29210571	chr12:29210571:C:T	3.90287e-27	-5.49089e-10	-0.834945
29210631	chr12:29210631:C:T	2.35555e-27	-5.49089e-10	-1.33989
29210661	chr12:29210661:A:T	1.89993e-28	-2.34699	-1.51043
29210787	chr12:29210787:A:T	4.54303e-27	-5.49089e-10	-0.683065
29211381	chr12:29211381:A:G	2.15449e-27	-5.49089e-10	-1.42911
29211874	chr12:29211874:A:G	5.31247e-28	-1.31706	-1.51213
29212402	chr12:29212402:T:C	9.52231e-27	0.0569787	-4.93028e-10
29212603	chr12:29212603:C:G	2.00821e-27	-5.49089e-10	-1.49941
29212628	chr12:29212628:T:C	1.97827e-27	-5.49089e-10	-1.51444
29212757	chr12:29212757:T:G	1.98979e-27	-5.49089e-10	-1.50863
29213294	chr12:29213294:C:A	2.41965e-27	-0.0641254	-1.24891
29213412	chr12:29213412:G:A	2.26128e-27	-5.49089e-10	-1.38073
29213549	chr12:29213549:G:T	2.28093e-27	-5.49089e-10	-1.37207
29213691	chr12:29213691:A:G	2.20097e-27	-5.49089e-10	-1.40776
29213996	chr12:29213996:A:G	8.73248e-28	-2.33219	-4.93028e-10
29214786	chr12:29214786:A:G	2.3724e-27	-5.49089e-10	-1.33276
29214922	chr12:29214922:T:C	2.00229e-27	-0.0377504	-1.46462
29215000	chr12:29215000:T:C	1.97711e-27	-5.49089e-10	-1.51502
29215136	chr12:29215136:T:C	2.51746e-27	-5.49089e-10	-1.27341
29215556	chr12:29215556:G:T	1.98106e-27	-0.155422	-1.3576
29216053	chr12:29216053:A:G	2.08681e-27	-5.49089e-10	-1.46102
29216378	chr12:29216378:T:C	4.52824e-27	-5.49089e-10	-0.686325
29216410	chr12:29216410:G:C	7.78582e-27	0.597158	-0.741513
29216690	chr12:29216690:T:G	2.19197e-27	-5.49089e-10	-1.41186
29216938	chr12:29216938:C:T	1.46836e-21	11.7744	0.228587
29217212	chr12:29217212:T:A	2.23861e-26	0.91178	-4.93028e-10
29217267	chr12:29217267:T:C	9.07697e-28	-1.47409	-0.819418
29217460	chr12:29217460:T:C	3.89697e-28	-2.10595	-1.03309
29217464	chr12:29217464:G:A	6.99724e-28	-1.99903	-0.554702
29217534	chr12:29217534:G:T	7.20314e-27	1.16459	-1.38673
29217675	chr12:29217675:G:A	2.2874e-28	-2.29202	-1.37981
29217899	chr12:29217899:A:G	2.16623e-27	-0.892084	-0.531588
29218069	chr12:29218069:T:C	1.97862e-27	-5.49089e-10	-1.51426
29218186	chr12:29218186:C:A	3.47558e-28	-2.02881	-1.22467
29218223	chr12:29218223:A:G	1.02869e-27	-1.12717	-1.0412
29218290	chr12:29218290:T:C	6.22866e-25	5.70616	-1.46849
29218472	chr12:29218472:G:T	4.18901e-27	-5.49089e-10	-0.764195
29218522	chr12:29218522:C:CA	3.12825e-26	1.2464	-4.93028e-10
29218580	chr12:29218580:A:C	3.05275e-26	1.22197	-4.93028e-10
29218645	chr12:29218645:A:T	4.18222e-18	20.1649	-0.207465
29218718	chr12:29218718:CA:C	3.92958e-28	-1.97832	-1.15239
29218794	chr12:29218794:C:T	1.58659e-27	-0.367522	-1.36755
29219085	chr12:29219085:T:C	1.02575e-27	-1.53334	-0.637895
29219205	chr12:29219205:A:T	5.08946e-26	1.7331	-4.93028e-10
29219301	chr12:29219301:A:G	8.74818e-28	-2.3304	-4.93028e-10
29219624	chr12:29219624:A:G	6.97768e-28	-2.31831	-0.238221
29219675	chr12:29219675:C:T	1.44996e-20	13.8161	0.476897
29219696	chr12:29219696:G:T	1.50402e-20	13.3491	0.980459
29220694	chr12:29220694:T:A	1.30994e-18	19.8335	-1.03696
29220734	chr12:29220734:C:G	2.27228e-27	0.0002194	-1.37609
29220966	chr12:29220966:G:A	1.12654e-18	19.6385	-0.992782
29220970	chr12:29220970:G:A	3.61179e-28	-2.03886	-1.17618
29221040	chr12:29221040:T:C	1.71751e-26	-5.49089e-10	0.646804
29221147	chr12:29221147:A:T	3.59803e-28	-2.07428	-1.14458
29221194	chr12:29221194:A:G	2.09889e-27	0.000978973	-1.45623
29221757	chr12:29221757:T:G	3.66753e-27	-5.49089e-10	-0.897139
29221775	chr12:29221775:T:C	3.45706e-28	-2.05379	-1.20504
29221920	chr12:29221920:C:T	2.62301e-21	11.5399	1.04324
29222117	chr12:29222117:A:G	2.35296e-26	0.106247	0.855355
29222884	chr12:29222884:A:G	2.88584e-27	-5.49089e-10	-1.13684
29222936	chr12:29222936:T:C	3.43597e-27	-5.49089e-10	-0.962361
29223130	chr12:29223130:A:G	5.81032e-27	-0.311156	-0.125867
29223309	chr12:29223309:T:C	5.73256e-27	-0.424057	-0.0264382
29223500	chr12:29223500:C:A	5.91974e-28	-2.16565	-0.555298
29224146	chr12:29224146:G:T	2.0715e-27	-5.49089e-10	-1.46838
29224374	chr12:29224374:G:A	2.53452e-27	-5.49089e-10	-1.26666
29224499	chr12:29224499:C:T	1.97716e-27	-5.49089e-10	-1.515
29224615	chr12:29224615:C:T	3.74632e-18	19.1941	0.653282
29224621	chr12:29224621:T:G	2.29397e-18	18.8864	0.470523
29224656	chr12:29224656:G:A	2.16602e-27	-1.03142	-0.392345
29224758	chr12:29224758:G:A	1.97821e-27	-5.49089e-10	-1.51447
29225164	chr12:29225164:A:G	3.1481e-27	-1.04986	-4.93028e-10
29225523	chr12:29225523:A:G	1.11387e-27	-1.86653	-0.222295
29226116	chr12:29226116:C:T	1.9875e-27	-5.49089e-10	-1.50978
29227205	chr12:29227205:A:G	3.58465e-20	12.1918	3.00634
29227255	chr12:29227255:C:T	1.58222e-21	11.4486	0.629053
29227259	chr12:29227259:C:T	1.99014e-27	-5.49089e-10	-1.50845
29227294	chr12:29227294:A:G	1.52425e-21	11.4576	0.582802
29227513	chr12:29227513:A:G	1.98367e-27	-5.49089e-10	-1.51171
29227567	chr12:29227567:G:T	1.13688e-27	-1.87414	-0.194232
29227712	chr12:29227712:G:A	2.04954e-27	-5.49089e-10	-1.47905
29228058	chr12:29228058:C:A	1.19516e-27	-0.717157	-1.30122
29228721	chr12:29228721:G:A	2.00485e-27	-5.49089e-10	-1.50109
29228967	chr12:29228967:C:A	6.90292e-22	11.018	0.23019
29229039	chr12:29229039:C:G	7.01872e-22	11.0419	0.222987
29229097	chr12:29229097:G:A	2.77872e-20	12.0297	2.91374
29229741	chr12:29229741:A:G	1.33999e-21	11.3676	0.543875
29229892	chr12:29229892:G:A	3.32352e-27	-5.49089e-10	-0.995635
29230192	chr12:29230192:G:A	1.34272e-26	-5.49089e-10	0.40062
29230439	chr12:29230439:C:T	1.07891e-27	-1.99097	-0.129735
29230477	chr12:29230477:C:T	1.01388e-27	-1.99652	-0.186355
29230612	chr12:29230612:A:T	9.77959e-28	-2.01278	-0.206166
29231497	chr12:29231497:C:T	8.73934e-28	-2.33141	-4.93028e-10
29231555	chr12:29231555:G:C	4.6806e-27	-5.49089e-10	-0.653232
29231701	chr12:29231701:C:T	5.45686e-27	-0.283075	-0.21671
29231765	chr12:29231765:A:T	1.00104e-20	12.466	1.45651
29232535	chr12:29232535:C:T	1.06911e-27	-1.99472	-0.135112
29232771	chr12:29232771:A:G	2.03283e-27	-5.49089e-10	-1.48723
29232813	chr12:29232813:G:A	3.48152e-26	1.35339	-4.93028e-10
29232945	chr12:29232945:A:G	4.04813e-27	-5.49089e-10	-0.798404
29233013	chr12:29233013:C:A	3.31609e-27	-0.458813	-0.539058
29233329	chr12:29233329:G:A	3.45381e-27	-0.608035	-0.349147
29233363	chr12:29233363:T:C	7.34648e-22	11.0308	0.27968
29233762	chr12:29233762:A:G	3.90223e-27	-0.531606	-0.303506
29234213	chr12:29234213:T:C	2.2246e-27	-5.49089e-10	-1.39708
29234522	chr12:29234522:A:C	1.70344e-27	-1.55318	-0.110829
29234606	chr12:29234606:A:C	1.61506e-27	-1.55441	-0.162881
29234679	chr12:29234679:T:C	1.62441e-27	-1.57423	-0.137279
29234776	chr12:29234776:A:C	1.64799e-27	-1.55463	-0.142474
29235019	chr12:29235019:T:C	1.97953e-27	-5.49089e-10	-1.5138
29235058	chr12:29235058:A:G	1.96257e-28	-2.33518	-1.48981
29235177	chr12:29235177:G:A	2.16296e-21	11.8719	0.518448
29235229	chr12:29235229:C:A	2.04725e-27	-0.175551	-1.30461
29235442	chr12:29235442:C:A	1.40157e-27	-1.68681	-0.172254
29235547	chr12:29235547:G:A	1.59799e-27	-1.64171	-0.0861976
29235637	chr12:29235637:T:C	5.52795e-27	0.773341	-1.26018
29235839	chr12:29235839:A:G	5.50704e-21	13.0825	0.242368
29236198	chr12:29236198:A:G	7.90231e-26	3.3643	-1.19121
29236327	chr12:29236327:A:G	3.10106e-27	-5.49089e-10	-1.06491
29236358	chr12:29236358:G:A	5.76577e-27	-5.49089e-10	-0.44472
29236521	chr12:29236521:G:T	5.1212e-27	-5.49089e-10	-0.563269
29237130	chr12:29237130:C:T	2.00997e-27	-5.49089e-10	-1.49854
29237178	chr12:29237178:G:A	1.9921e-27	-5.49089e-10	-1.50747
29237391	chr12:29237391:A:T	1.98303e-27	-5.49089e-10	-1.51203
29237573	chr12:29237573:C:T	1.99504e-27	-5.49089e-10	-1.506
29237824	chr12:29237824:C:G	4.63484e-27	-5.49089e-10	-0.663058
29237924	chr12:29237924:G:A	4.50286e-25	5.07578	-1.16256
29238532	chr12:29238532:C:T	6.51817e-27	-5.49089e-10	-0.322066
29238589	chr12:29238589:T:A	5.11017e-26	3.03194	-1.29478
29239070	chr12:29239070:G:C	5.68976e-18	13.7932	6.47212
29239352	chr12:29239352:T:C	5.78337e-27	-5.49089e-10	-0.441673
29239580	chr12:29239580:G:A	8.82619e-27	0.759668	-0.778603
29240169	chr12:29240169:G:A	9.58209e-11	34.8043	2.10034
29240420	chr12:29240420:G:A	2.0003e-27	-5.49089e-10	-1.50336
29240802	chr12:29240802:T:TA	2.48329e-13	26.9978	3.95129
29241258	chr12:29241258:T:C	9.15077e-18	14.3477	6.39276
29241487	chr12:29241487:G:T	5.07616e-19	13.3668	4.48175
29241652	chr12:29241652:C:T	7.11556e-26	3.5827	-1.51449
29241669	chr12:29241669:C:A	3.56068e-25	4.92314	-1.24468
29242248	chr12:29242248:G:C	1.04262e-09	33.708	5.5836
29242262	chr12:29242262:A:G	3.45726e-25	4.58501	-0.936019
29242276	chr12:29242276:A:C	4.43377e-27	-5.49089e-10	-0.707409
29242718	chr12:29242718:A:G	2.15372e-27	-5.49089e-10	-1.42946
29242746	chr12:29242746:G:T	1.37115e-14	25.6109	2.44169
29242877	chr12:29242877:A:T	4.27259e-27	-5.49089e-10	-0.744438
29242948	chr12:29242948:A:G	4.28557e-27	-5.49089e-10	-0.741405
29243072	chr12:29243072:G:A	6.82532e-20	13.1854	2.65671
29243849	chr12:29243849:TA:T	1.98053e-27	-5.49089e-10	-1.51329
29243885	chr12:29243885:G:A	1.60416e-27	-1.98022	0.256164
29243902	chr12:29243902:G:C	1.62039e-27	-1.95613	0.242134
29244067	chr12:29244067:G:A	1.44554e-26	1.8717	-1.39729
29245279	chr12:29245279:C:T	4.97759e-27	-5.49089e-10	-0.591713
29245722	chr12:29245722:A:G	1.07576e-09	33.5367	5.78618
29246282	chr12:29246282:C:T	5.31258e-26	-5.49089e-10	1.776
29246303	chr12:29246303:A:G	1.97784e-27	-5.49089e-10	-1.51465
29246432	chr12:29246432:T:C	1.9793e-27	-5.49089e-10	-1.51392
29246437	chr12:29246437:ATTC:A	2.34746e-26	0.95926	-4.93028e-10
29246515	chr12:29246515:A:G	4.86675e-10	33.1259	5.40379
29246592	chr12:29246592:A:G	1.34161e-19	12.9141	3.60374
29246925	chr12:29246925:T:TA	3.65597e-10	32.8397	5.40392
29247552	chr12:29247552:G:A	3.30833e-15	24.4587	2.17208
29247610	chr12:29247610:T:C	6.96948e-27	-5.49089e-10	-0.255119
29248367	chr12:29248367:A:G	3.41538e-20	12.574	2.57574
29248386	chr12:29248386:G:A	1.62747e-27	-1.70963	-4.93028e-10
29248452	chr12:29248452:G:A	1.98192e-27	-5.49089e-10	-1.51259
29248573	chr12:29248573:A:G	1.6297e-19	13.0152	3.69718
29248788	chr12:29248788:A:C	1.99946e-27	-5.49089e-10	-1.50378
29249016	chr12:29249016:G:T	5.53691e-10	33.0836	5.5751
29249189	chr12:29249189:A:G	2.23863e-27	-5.49089e-10	-1.39079
29249209	chr12:29249209:A:C	2.02262e-25	4.00225	-0.889348
29249267	chr12:29249267:G:A	1.98192e-27	-5.49089e-10	-1.51259
29249320	chr12:29249320:G:A	2.02053e-25	4.0289	-0.917023
29249380	chr12:29249380:A:G	7.4174e-10	33.3771	5.57406
29249393	chr12:29249393:G:A	1.81954e-19	13.132	3.69061
29249887	chr12:29249887:A:G	2.02589e-25	3.9723	-0.857782
29249967	chr12:29249967:A:T	2.00029e-27	-5.49089e-10	-1.50337
29250151	chr12:29250151:CA:C	5.07996e-10	33.0752	5.4974
29250203	chr12:29250203:GTC:G	5.03116e-10	33.1177	5.4452
29250341	chr12:29250341:A:G	2.01786e-27	-5.49089e-10	-1.49462
29250672	chr12:29250672:A:G	3.99825e-27	-5.49089e-10	-0.810803
29250828	chr12:29250828:C:A	1.28011e-25	-5.49089e-10	2.65546
29251303	chr12:29251303:C:T	1.0528e-27	-2.14521	-4.93028e-10
29251414	chr12:29251414:G:A	1.35035e-27	-2.00036	0.104061
29251469	chr12:29251469:T:C	7.73837e-27	-5.49089e-10	-0.150468
29251491	chr12:29251491:G:T	1.78532e-12	31.6989	1.22283
29251978	chr12:29251978:A:G	9.52572e-26	-5.49089e-10	2.35992
29252046	chr12:29252046:G:C	1.34573e-27	-1.99287	0.0931465
29252128	chr12:29252128:G:A	1.98271e-27	-5.49089e-10	-1.5122
29252215	chr12:29252215:T:C	4.02371e-09	32.6929	7.94923
29252677	chr12:29252677:G:A	1.28664e-26	-5.49089e-10	0.35796
29252691	chr12:29252691:C:T	2.38403e-19	12.3794	4.71346
29252992	chr12:29252992:C:T	2.15706e-25	4.02312	-0.845865
29253144	chr12:29253144:G:A	5.48519e-14	25.2506	4.18835
29253555	chr12:29253555:G:T	2.86034e-09	32.3876	7.91326
29253828	chr12:29253828:G:C	2.42091e-18	12.9043	6.5065
29254305	chr12:29254305:GAAAT:G	1.59541e-26	1.94998	-1.37693
29254359	chr12:29254359:T:A	3.40858e-27	-0.970362	-4.93028e-10
29254470	chr12:29254470:G:T	1.04201e-27	-2.15551	-4.93028e-10
29254657	chr12:29254657:A:G	4.61295e-27	-5.49089e-10	-0.667791
29255006	chr12:29255006:G:C	1.61033e-18	12.792	6.21102
29255074	chr12:29255074:C:G	2.37665e-20	12.2553	2.53181
29255301	chr12:29255301:C:T	2.00707e-27	-5.49089e-10	-1.49998
29255447	chr12:29255447:G:A	2.11701e-12	31.7365	1.35566
29255759	chr12:29255759:G:A	1.89293e-09	33.454	6.43404
29255839	chr12:29255839:T:G	7.02168e-27	0.728682	-0.976339
29255847	chr12:29255847:C:T	6.41996e-12	32.2138	1.98776
29255924	chr12:29255924:C:T	2.43071e-27	-5.49089e-10	-1.30848
29255925	chr12:29255925:G:A	1.82101e-16	23.4081	0.323026
29255961	chr12:29255961:C:T	2.27107e-25	4.65903	-1.43027
29256134	chr12:29256134:A:G	2.28767e-25	4.66063	-1.42458
29256425	chr12:29256425:C:T	2.01605e-27	-5.49089e-10	-1.49552
29256652	chr12:29256652:C:T	2.0959e-27	-5.49089e-10	-1.45668
29256701	chr12:29256701:C:T	6.42711e-12	32.2131	1.98957
29256734	chr12:29256734:G:A	2.11114e-09	33.5783	6.4188
29256803	chr12:29256803:G:T	5.0229e-27	-5.49089e-10	-0.582651
29256966	chr12:29256966:A:T	2.31274e-25	4.68219	-1.43524
29256968	chr12:29256968:C:T	2.08225e-27	-5.49089e-10	-1.46321
29256969	chr12:29256969:G:A	1.96137e-25	4.55776	-1.47561
29257038	chr12:29257038:C:T	8.86152e-27	-5.49089e-10	-0.0149403
29257066	chr12:29257066:A:C	9.18589e-19	12.2832	6.15844
29257368	chr12:29257368:T:C	1.98268e-27	-5.49089e-10	-1.51221
29257373	chr12:29257373:C:A	2.3447e-27	-5.49089e-10	-1.3445
29257458	chr12:29257458:T:C	1.51362e-27	-1.78215	-4.93028e-10
29257462	chr12:29257462:C:T	2.05172e-27	-5.49089e-10	-1.47798
29257466	chr12:29257466:C:T	6.81349e-25	5.29609	-0.968677
29257521	chr12:29257521:C:T	2.09838e-27	-5.49089e-10	-1.45549
29257545	chr12:29257545:C:T	1.98252e-27	-5.49089e-10	-1.51229
29257626	chr12:29257626:C:T	7.46553e-19	12.1167	6.11766
29257761	chr12:29257761:G:A	2.04548e-27	-5.49089e-10	-1.48103
29257838	chr12:29257838:G:A	1.51014e-27	-1.99113	0.206676
29257840	chr12:29257840:G:A	2.14318e-25	4.60882	-1.43802
29257901	chr12:29257901:C:T	5.43854e-26	3.18162	-1.38218
29257920	chr12:29257920:C:T	2.33115e-25	4.68185	-1.42698
29258015	chr12:29258015:A:G	1.39475e-27	-2.01364	0.149701
29258268	chr12:29258268:T:C	5.75636e-26	3.255	-1.39877
29258310	chr12:29258310:G:A	1.97933e-27	-5.49089e-10	-1.5139
29258765	chr12:29258765:C:T	2.24604e-09	33.5581	6.50096
29258881	chr12:29258881:A:G	9.34369e-19	12.2488	6.20992
29259148	chr12:29259148:A:T	7.77057e-27	-5.49089e-10	-0.146316
29259303	chr12:29259303:T:C	4.47114e-27	-5.49089e-10	-0.699014
29259367	chr12:29259367:C:G	3.53e-27	-0.935362	-4.93028e-10
29259615	chr12:29259615:C:G	2.04889e-27	-5.49089e-10	-1.47936
29259743	chr12:29259743:A:G	8.65244e-19	12.332	6.04982
29259817	chr12:29259817:A:G	1.33193e-27	-2.04743	0.137405
29259833	chr12:29259833:C:T	2.03765e-27	-5.49089e-10	-1.48486
29259843	chr12:29259843:T:A	2.40683e-25	4.71266	-1.42584
29260314	chr12:29260314:C:T	1.56055e-26	0.550965	-4.93028e-10
29260371	chr12:29260371:A:T	1.27289e-25	2.6498	-4.93028e-10
29260537	chr12:29260537:G:A	2.34897e-27	-5.49089e-10	-1.34268
29260541	chr12:29260541:T:C	6.87418e-25	5.30536	-0.969078
29260560	chr12:29260560:G:A	7.30556e-20	12.208	3.70203
29260617	chr12:29260617:A:G	2.02485e-27	-5.49089e-10	-1.49116
29260900	chr12:29260900:C:A	1.97959e-27	-5.49089e-10	-1.51377
29261084	chr12:29261084:A:G	2.43454e-27	-5.49089e-10	-1.3069
29261221	chr12:29261221:T:A	2.38002e-25	4.70072	-1.4251
29261278	chr12:29261278:G:A	2.19646e-09	33.6113	6.42541
29261299	chr12:29261299:G:A	1.04089e-11	32.6731	2.01171
29261424	chr12:29261424:C:A	5.42722e-26	3.14602	-1.34867
29261584	chr12:29261584:A:G	4.5609e-27	-5.49089e-10	-0.679139
29261954	chr12:29261954:T:C	3.07099e-27	-5.49089e-10	-1.07466
29262347	chr12:29262347:A:T	3.19482e-12	32.2288	1.27486
29262499	chr12:29262499:G:A	7.62613e-27	-5.49089e-10	-0.165078
29262561	chr12:29262561:C:T	2.04199e-27	-5.49089e-10	-1.48274
29262863	chr12:29262863:G:A	1.00291e-19	11.8547	4.37224
29262996	chr12:29262996:C:T	2.24426e-25	4.64901	-1.43212
29263133	chr12:29263133:G:GC	3.84966e-27	-5.49089e-10	-0.848674
29263297	chr12:29263297:A:G	9.4097e-19	12.2314	6.23438
29263481	chr12:29263481:G:A	3.02955e-26	-5.49089e-10	1.21434
29263708	chr12:29263708:T:C	1.35859e-27	-2.01925	0.129035
29264148	chr12:29264148:G:A	1.04749e-25	-5.49089e-10	2.45491
29264237	chr12:29264237:G:A	6.76355e-19	12.2303	5.90527
29264384	chr12:29264384:G:A	8.55762e-27	-5.49089e-10	-0.049836
29264495	chr12:29264495:C:T	2.34993e-25	4.67044	-1.40755
29264843	chr12:29264843:G:A	1.10991e-19	11.9043	4.42396
29264919	chr12:29264919:C:T	1.98305e-27	-5.49089e-10	-1.51202
29265342	chr12:29265342:G:A	3.7394e-27	-0.877733	-4.93028e-10
29265408	chr12:29265408:C:T	5.11693e-27	-5.49089e-10	-0.564105
29265457	chr12:29265457:G:A	6.20855e-26	1.93185	-4.93028e-10
29265660	chr12:29265660:C:G	6.37716e-25	-5.49089e-10	4.26123
29265969	chr12:29265969:T:C	1.19436e-20	11.6374	2.46165
29266150	chr12:29266150:C:A	2.53655e-27	-5.49089e-10	-1.26585
29266228	chr12:29266228:A:T	9.62735e-19	12.2634	6.22519
29266527	chr12:29266527:G:A	6.73304e-13	31.3157	0.630902
29267121	chr12:29267121:T:G	1.08706e-11	32.7412	1.98698
29267152	chr12:29267152:T:C	2.24734e-25	4.64646	-1.4282
29267323	chr12:29267323:G:A	7.2852e-27	-5.49089e-10	-0.210814
29267427	chr12:29267427:CTG:C	7.24875e-27	-5.49089e-10	-0.215829
29267465	chr12:29267465:C:T	1.89635e-09	33.4777	6.41211
29267675	chr12:29267675:A:T	2.44421e-09	33.7237	6.41993
29267895	chr12:29267895:A:G	4.77453e-27	-5.49089e-10	-0.633362
29268413	chr12:29268413:A:G	9.0302e-12	32.4928	2.04987
29268801	chr12:29268801:C:T	1.98777e-27	-5.49089e-10	-1.50965
29268833	chr12:29268833:A:T	2.05185e-27	-5.49089e-10	-1.47792
29269026	chr12:29269026:T:C	1.97899e-27	-5.49089e-10	-1.51407
29269262	chr12:29269262:G:A	1.98305e-27	-5.49089e-10	-1.51202
29269416	chr12:29269416:A:G	2.47783e-25	4.7326	-1.4167
29269725	chr12:29269725:G:A	2.12595e-25	4.57938	-1.41665
29269829	chr12:29269829:A:T	5.36919e-25	5.51824	-1.42905
29269831	chr12:29269831:A:G	9.23196e-12	32.4973	2.06748
29270119	chr12:29270119:C:G	2.39282e-25	4.70442	-1.42343
29270282	chr12:29270282:C:T	1.9953e-27	-5.49089e-10	-1.50586
29270650	chr12:29270650:A:G	1.21287e-11	32.8366	2.00107
29271046	chr12:29271046:G:A	1.17753e-27	-2.1011	0.0678631
29271202	chr12:29271202:A:G	8.18341e-25	5.4708	-0.960181
29271275	chr12:29271275:T:C	2.6814e-27	-5.49089e-10	-1.21032
29271722	chr12:29271722:G:A	2.04726e-27	-5.49089e-10	-1.48016
29272188	chr12:29272188:G:T	1.44578e-27	-2.08376	0.255746
29272237	chr12:29272237:T:C	2.8767e-27	-5.49089e-10	-1.14001
29272251	chr12:29272251:G:A	2.04734e-27	-5.49089e-10	-1.48012
29272278	chr12:29272278:T:C	1.14522e-11	33.009	1.77125
29272356	chr12:29272356:G:C	5.46045e-25	5.07343	-0.967386
29273072	chr12:29273072:T:C	2.93272e-15	24.5677	1.94258
29273171	chr12:29273171:A:G	1.33734e-27	-2.16534	0.259358
29273194	chr12:29273194:A:T	4.67109e-27	-5.49089e-10	-0.655266
29273454	chr12:29273454:C:T	1.43871e-13	30.0692	0.334044
29273598	chr12:29273598:A:C	1.98689e-27	-5.49089e-10	-1.51009
29273699	chr12:29273699:A:G	4.3762e-26	2.98627	-1.40417
29273760	chr12:29273760:T:C	8.04936e-15	24.9418	2.57812
29274507	chr12:29274507:T:C	3.83775e-27	-5.49089e-10	-0.851772
29274534	chr12:29274534:C:T	4.12139e-09	34.5025	6.16356
29274829	chr12:29274829:GC:G	1.56256e-27	-1.22609	-0.524242
29274850	chr12:29274850:C:T	8.69079e-19	13.5491	4.83719
29274929	chr12:29274929:G:A	1.61786e-27	-2.25943	0.543875
29275026	chr12:29275026:A:G	4.31024e-26	-5.49089e-10	1.56692
29275074	chr12:29275074:C:T	2.1827e-27	-1.11414	-0.301957
29275151	chr12:29275151:G:C	1.01833e-27	-2.31886	0.140366
29275217	chr12:29275217:G:A	2.03805e-27	-5.49089e-10	-1.48467
29275242	chr12:29275242:A:G	5.74708e-08	36.8345	6.46668
29275442	chr12:29275442:C:T	1.53066e-27	-1.33678	-0.434186
29275489	chr12:29275489:G:T	1.84887e-27	-1.25145	-0.330641
29276018	chr12:29276018:G:T	1.98455e-27	-5.49089e-10	-1.51126
29276167	chr12:29276167:C:T	1.98314e-27	-5.49089e-10	-1.51198
29276457	chr12:29276457:T:G	4.8691e-27	-5.49089e-10	-0.613749
29276797	chr12:29276797:A:C	2.18067e-27	-5.49089e-10	-1.41703
29277172	chr12:29277172:T:A	2.41345e-27	-1.3156	-4.93028e-10
29277213	chr12:29277213:T:C	2.16216e-11	33.4007	2.01511
29277291	chr12:29277291:T:C	7.25856e-27	-5.49089e-10	-0.214477
29277302	chr12:29277302:C:A	3.63952e-14	26.2498	2.77903
29277358	chr12:29277358:C:T	9.91959e-28	-2.20473	-4.93028e-10
29277746	chr12:29277746:A:T	4.7906e-27	-5.49089e-10	-0.630003
29277961	chr12:29277961:G:T	3.47867e-25	5.03092	-1.37575
29278321	chr12:29278321:C:A	4.62199e-22	10.7017	0.145358
29278432	chr12:29278432:C:T	1.23267e-18	14.1254	4.61037
29278843	chr12:29278843:A:G	5.46267e-27	-5.49089e-10	-0.498721
29278869	chr12:29278869:C:T	6.37562e-27	-0.344178	-4.93028e-10
29279548	chr12:29279548:C:T	1.63708e-27	-1.32698	-0.376771
29279619	chr12:29279619:C:G	3.58753e-27	-0.919196	-4.93028e-10
29279979	chr12:29279979:G:C	1.17077e-18	14.0668	4.61742
29280171	chr12:29280171:T:C	1.98847e-27	-5.49089e-10	-1.50929
29281214	chr12:29281214:A:G	4.21151e-08	36.7272	6.26307
29281238	chr12:29281238:TCAAA:T	1.9812e-27	-5.49089e-10	-1.51296
29281401	chr12:29281401:G:T	1.99162e-27	-5.49089e-10	-1.50771
29281717	chr12:29281717:T:C	5.99355e-08	36.9471	6.39605
29281786	chr12:29281786:T:A	1.69942e-27	-1.31968	-0.346695
29281847	chr12:29281847:G:A	1.6643e-26	0.615332	-4.93028e-10
29282065	chr12:29282065:G:C	1.4657e-27	-2.21339	0.399064
29282400	chr12:29282400:C:G	4.81331e-25	4.86698	-0.88708
29282547	chr12:29282547:G:A	0.349846	51.4378	7.48505
29282572	chr12:29282572:T:TA	0.387203	51.4244	7.59995
29282682	chr12:29282682:T:C	4.92715e-14	26.4233	2.90837
29282951	chr12:29282951:G:A	8.43831e-27	-5.49089e-10	-0.0638767
29282992	chr12:29282992:TC:T	1.97818e-27	-5.49089e-10	-1.51448
29283334	chr12:29283334:A:C	1.99337e-27	-5.49089e-10	-1.50683
29283600	chr12:29283600:TTGAC:T	4.28824e-26	1.53779	0.024011
29283651	chr12:29283651:A:T	4.20479e-13	26.8184	4.65734
29283699	chr12:29283699:A:T	1.99085e-27	-5.49089e-10	-1.5081
29283763	chr12:29283763:G:A	1.40841e-26	0.44839	-4.93028e-10
29283810	chr12:29283810:A:C	1.49697e-27	-2.23196	0.438742
29283845	chr12:29283845:A:C	5.70025e-27	-5.49089e-10	-0.456148
29283963	chr12:29283963:A:G	6.71082e-27	-0.292937	-4.93028e-10
29284120	chr12:29284120:G:C	9.68e-12	33.2317	1.38043
29284284	chr12:29284284:T:C	0.262951	51.0422	7.59511
29284295	chr12:29284295:G:C	2.08588e-27	-5.49089e-10	-1.46147
29284518	chr12:29284518:G:A	7.66262e-27	-5.49089e-10	-0.160305
29284927	chr12:29284927:C:T	1.98007e-27	-5.49089e-10	-1.51353
29284928	chr12:29284928:A:G	3.81856e-28	-2.25564	-0.903729
29284935	chr12:29284935:G:A	1.9872e-27	-5.49089e-10	-1.50993
29284939	chr12:29284939:T:G	5.70916e-27	-0.454586	-4.93028e-10
29284943	chr12:29284943:G:A	5.49982e-27	-5.49089e-10	-0.491944
29284958	chr12:29284958:T:C	2.00925e-27	-0.891937	-0.60696
29284962	chr12:29284962:C:T	6.27959e-27	0.945837	-1.30519
29285089	chr12:29285089:C:T	5.43671e-27	-5.49089e-10	-0.503484
29285747	chr12:29285747:C:T	1.97844e-27	-5.49089e-10	-1.51435
29285769	chr12:29285769:A:AT	1.99474e-27	-5.49089e-10	-1.50615
29285864	chr12:29285864:A:G	6.59748e-27	-0.309972	-4.93028e-10
29286039	chr12:29286039:G:A	2.14856e-27	-5.49089e-10	-1.43186
29286192	chr12:29286192:C:T	2.03359e-27	-5.49089e-10	-1.48686
29286286	chr12:29286286:T:C	1.99276e-27	-5.49089e-10	-1.50714
29286560	chr12:29286560:C:T	4.04232e-26	1.50275	-4.93028e-10
29286655	chr12:29286655:C:A	4.23917e-14	26.2886	2.89274
29286833	chr12:29286833:T:C	4.98889e-27	-5.49089e-10	-0.589446
29287150	chr12:29287150:G:T	2.75756e-11	33.495	2.16403
29287179	chr12:29287179:A:C	4.28627e-26	1.56134	-4.93028e-10
29287303	chr12:29287303:C:T	1.01614e-20	14.4986	-0.561174
29287563	chr12:29287563:A:G	2.17361e-27	-5.49089e-10	-1.42027
29287772	chr12:29287772:C:T	3.6657e-25	5.08116	-1.37363
29288878	chr12:29288878:C:G	1.97959e-27	-5.49089e-10	-1.51377
29289188	chr12:29289188:AC:A	1.9804e-27	-5.49089e-10	-1.51336
29289205	chr12:29289205:T:A	3.999e-14	26.1757	2.94728
29289267	chr12:29289267:G:A	5.4444e-27	-5.49089e-10	-0.502072
29289296	chr12:29289296:C:T	1.16317e-09	38.4035	0.997488
29289390	chr12:29289390:C:T	1.97878e-27	-5.49089e-10	-1.51418
29289399	chr12:29289399:A:T	4.11541e-25	5.19783	-1.37457
29289438	chr12:29289438:C:T	1.99279e-27	-5.49089e-10	-1.50712
29289477	chr12:29289477:C:T	2.10399e-27	-5.49089e-10	-1.45282
29289965	chr12:29289965:C:T	1.9935e-27	-5.49089e-10	-1.50676
29290072	chr12:29290072:C:A	5.55844e-27	-5.49089e-10	-0.481341
29290095	chr12:29290095:T:C	4.83592e-27	-5.49089e-10	-0.620587
29290263	chr12:29290263:T:C	7.44632e-21	14.2097	-0.583152
29290266	chr12:29290266:C:T	3.87616e-26	1.46077	-4.93028e-10
29290806	chr12:29290806:A:G	7.2573e-27	-0.214651	-4.93028e-10
29291070	chr12:29291070:A:T	2.024e-27	-5.49089e-10	-1.49159
29291087	chr12:29291087:A:G	2.36581e-20	14.8846	-0.102075
29291295	chr12:29291295:T:C	4.989e-27	-5.49089e-10	-0.589422
29291351	chr12:29291351:G:A	2.37153e-20	14.8956	-0.110652
29291647	chr12:29291647:T:G	6.70249e-27	-0.294179	-4.93028e-10
29291794	chr12:29291794:T:C	2.15404e-28	-2.26663	-1.46527
29292236	chr12:29292236:C:T	4.51599e-14	26.371	2.87362
29292314	chr12:29292314:A:T	2.02284e-27	-5.49089e-10	-1.49216
29292361	chr12:29292361:T:C	2.12644e-28	-2.27366	-1.47113
29292489	chr12:29292489:G:T	3.25179e-11	33.7045	2.1194
29292597	chr12:29292597:T:C	7.42824e-21	14.1619	-0.537735
29293110	chr12:29293110:C:G	2.88305e-27	-5.49089e-10	-1.13781
29293213	chr12:29293213:A:T	5.99072e-27	-0.406448	-4.93028e-10
29293741	chr12:29293741:C:A	2.1919e-28	-2.2472	-1.46727
29293762	chr12:29293762:T:C	2.16427e-28	-2.26251	-1.46465
29293911	chr12:29293911:A:G	3.92304e-26	1.22343	0.249364
29294264	chr12:29294264:G:A	2.61712e-27	-5.49089e-10	-1.23458
29294364	chr12:29294364:G:T	1.99689e-27	-5.49089e-10	-1.50507
29294570	chr12:29294570:A:T	5.35625e-25	4.88428	-0.797506
29295043	chr12:29295043:C:T	2.82376e-26	-5.49089e-10	1.144
29295157	chr12:29295157:C:T	7.48558e-27	-5.49089e-10	-0.18368
29295278	chr12:29295278:T:C	6.73284e-27	-5.49089e-10	-0.289662
29295528	chr12:29295528:C:G	2.35784e-27	-5.49089e-10	-1.33891
29295671	chr12:29295671:A:G	1.9934e-27	-5.49089e-10	-1.50682
29295703	chr12:29295703:C:T	7.52417e-27	-5.49089e-10	-0.178538
29295748	chr12:29295748:T:C	1.97713e-27	-5.49089e-10	-1.51501
29295928	chr12:29295928:C:T	5.71421e-27	-5.49089e-10	-0.453702
29296072	chr12:29296072:A:T	3.36967e-21	14.1646	-1.33097
29296112	chr12:29296112:A:G	2.14924e-27	-5.49089e-10	-1.43155
29296147	chr12:29296147:C:T	5.31226e-27	-5.49089e-10	-0.52664
29297620	chr12:29297620:C:A	4.96477e-11	33.9696	2.27747
29298318	chr12:29298318:T:C	1.97805e-27	-5.49089e-10	-1.51455
29298446	chr12:29298446:T:G	2.33054e-21	13.7872	-1.32223
29298600	chr12:29298600:G:C	2.11109e-27	-5.49089e-10	-1.44946
29298788	chr12:29298788:G:A	2.63647e-11	33.4557	2.15846
29299247	chr12:29299247:A:G	1.43234e-26	-5.49089e-10	0.465239
29299292	chr12:29299292:G:A	7.69122e-27	-0.156579	-4.93028e-10
29299480	chr12:29299480:T:C	2.57181e-21	13.8689	-1.30545
29299606	chr12:29299606:G:C	7.45956e-27	-0.187163	-4.93028e-10
29299800	chr12:29299800:ACT:A	2.56928e-21	13.8657	-1.30323
29299841	chr12:29299841:C:T	2.73365e-21	13.9277	-1.30321
29300407	chr12:29300407:A:C	8.06922e-27	-5.49089e-10	-0.108602
29300704	chr12:29300704:A:G	6.88928e-27	-5.49089e-10	-0.266691
29300845	chr12:29300845:G:A	4.23122e-11	33.7865	2.30072
29301080	chr12:29301080:C:G	2.53805e-27	-5.49089e-10	-1.26526
29301176	chr12:29301176:G:T	8.55391e-14	26.8619	3.02144
29301667	chr12:29301667:T:A	2.06005e-27	-5.49089e-10	-1.47393
29301823	chr12:29301823:A:G	8.30924e-26	-5.49089e-10	2.22329
29301871	chr12:29301871:A:G	6.41048e-27	-0.338725	-4.93028e-10
29302397	chr12:29302397:G:A	7.54799e-27	-5.49089e-10	-0.175377
29302458	chr12:29302458:C:T	5.13487e-11	33.9395	2.34123
29302563	chr12:29302563:G:A	1.12505e-27	-1.56986	-0.508968
29303542	chr12:29303542:G:A	4.91666e-27	-5.49089e-10	-0.604029
29303562	chr12:29303562:T:C	6.35792e-12	33.4663	0.725496
29303923	chr12:29303923:A:G	9.78228e-28	-0.755023	-1.46365
29304582	chr12:29304582:T:C	6.99486e-27	-5.49089e-10	-0.251483
29304617	chr12:29304617:A:T	6.61286e-12	33.4741	0.757048
29304743	chr12:29304743:A:T	1.97909e-27	-5.49089e-10	-1.51402
29305623	chr12:29305623:A:G	5.95911e-25	4.9776	-0.784165
29305848	chr12:29305848:A:C	6.04652e-26	3.26563	-1.36022
29306212	chr12:29306212:A:G	2.16691e-27	-5.49089e-10	-1.42336
29306357	chr12:29306357:G:A	2.16624e-12	32.8328	0.282322
29306799	chr12:29306799:G:A	7.61852e-12	33.6441	0.7286
29307345	chr12:29307345:G:A	6.03673e-25	4.97134	-0.764968
29307475	chr12:29307475:TG:T	5.94089e-26	3.25915	-1.37136
29307642	chr12:29307642:TTACTC:T	2.58683e-27	-5.49089e-10	-1.24623
29307970	chr12:29307970:A:G	3.75559e-27	-0.873413	-4.93028e-10
29308148	chr12:29308148:T:C	6.40661e-27	-0.339328	-4.93028e-10
29308639	chr12:29308639:T:C	1.31639e-16	20.6881	2.7186
29308959	chr12:29308959:A:G	6.18234e-27	-5.49089e-10	-0.374962
29308982	chr12:29308982:A:T	6.08356e-27	-0.391069	-4.93028e-10
29309389	chr12:29309389:C:A	7.13655e-27	-5.49089e-10	-0.23143
29309433	chr12:29309433:G:A	3.02036e-27	-5.49089e-10	-1.09128
29309492	chr12:29309492:G:C	2.00058e-27	-5.49089e-10	-1.50322
29309647	chr12:29309647:T:C	6.20546e-27	-0.371229	-4.93028e-10
29309664	chr12:29309664:C:T	1.98946e-27	-5.49089e-10	-1.5088
29309811	chr12:29309811:C:T	4.38392e-11	33.8296	2.29302
29310069	chr12:29310069:G:A	2.01206e-27	-5.49089e-10	-1.4975
29310146	chr12:29310146:T:TG	6.68011e-27	-5.49089e-10	-0.297524
29311422	chr12:29311422:A:G	7.59496e-27	-5.49089e-10	-0.169174
29311526	chr12:29311526:C:T	1.20923e-26	-5.49089e-10	0.295911
29311769	chr12:29311769:GC:G	2.63366e-27	-5.49089e-10	-1.22828
29312265	chr12:29312265:T:A	6.55264e-27	-5.49089e-10	-0.316791
29312656	chr12:29312656:C:A	6.44681e-27	-5.49089e-10	-0.333073
29313987	chr12:29313987:T:G	5.70804e-27	-5.49089e-10	-0.454783
29314536	chr12:29314536:G:A	3.73376e-27	-0.879243	-4.93028e-10
29314736	chr12:29314736:C:T	6.75822e-12	33.5328	0.7201
29314992	chr12:29314992:A:G	2.21268e-27	-5.49089e-10	-1.40246
29315142	chr12:29315142:T:C	5.09128e-27	-5.49089e-10	-0.56913
29315680	chr12:29315680:G:A	2.68567e-27	-5.49089e-10	-1.20873
29315751	chr12:29315751:A:G	1.45815e-16	20.5846	2.9244
29315957	chr12:29315957:AACC:A	3.0586e-27	-5.49089e-10	-1.0787
29315962	chr12:29315962:A:AGT	3.03085e-27	-5.49089e-10	-1.08781
29316054	chr12:29316054:C:T	3.68705e-14	26.2775	2.76427
29316058	chr12:29316058:T:A	2.53655e-27	-5.49089e-10	-1.26585
29316310	chr12:29316310:G:T	2.46409e-27	-5.49089e-10	-1.29484
29316600	chr12:29316600:G:A	2.28784e-27	-5.49089e-10	-1.36905
29317004	chr12:29317004:G:A	2.78636e-27	-1.17192	-4.93028e-10
29317333	chr12:29317333:T:G	9.05199e-17	20.1784	2.85374
29318199	chr12:29318199:A:C	1.22535e-16	20.4283	2.90675
29318288	chr12:29318288:T:C	6.33058e-26	3.38167	-1.43035
29318543	chr12:29318543:T:C	2.13912e-26	0.866321	-4.93028e-10
29318564	chr12:29318564:A:G	5.0901e-27	-5.49089e-10	-0.569362
29318806	chr12:29318806:A:C	1.97767e-27	-5.49089e-10	-1.51474
29319065	chr12:29319065:A:C	1.01448e-14	25.576	2.1753
29319096	chr12:29319096:T:C	6.26724e-26	3.31981	-1.37855
29319135	chr12:29319135:C:T	2.437e-11	34.146	1.3895
29319140	chr12:29319140:G:A	1.16584e-27	-1.58738	-0.455843
29319522	chr12:29319522:T:C	2.64432e-27	-5.49089e-10	-1.22425
29319705	chr12:29319705:T:C	6.80192e-27	-5.49089e-10	-0.279453
29319943	chr12:29319943:T:C	3.06497e-11	33.7192	2.04557
29320175	chr12:29320175:A:C	6.7427e-12	33.6032	0.64733
29320683	chr12:29320683:T:G	2.32813e-27	-1.35159	-4.93028e-10
29320728	chr12:29320728:G:A	9.26051e-28	-0.813559	-1.45993
29321177	chr12:29321177:C:T	6.64909e-12	33.5316	0.704997
29321188	chr12:29321188:C:T	1.40441e-27	-2.00555	0.148516
29321200	chr12:29321200:C:T	1.23856e-27	-2.03395	0.0512451
29321323	chr12:29321323:C:G	9.36738e-12	33.8955	0.6839
29321363	chr12:29321363:A:T	3.41809e-27	-5.49089e-10	-0.967575
29321375	chr12:29321375:A:G	1.99461e-27	-5.49089e-10	-1.50621
29321429	chr12:29321429:A:T	7.60319e-27	-5.49089e-10	-0.168091
29321658	chr12:29321658:AAAG:A	1.98499e-27	-5.49089e-10	-1.51105
29321686	chr12:29321686:T:C	2.05541e-27	-5.49089e-10	-1.47618
29321760	chr12:29321760:C:T	2.70627e-27	-5.49089e-10	-1.20109
29322099	chr12:29322099:G:A	2.00408e-27	-5.49089e-10	-1.50147
29322331	chr12:29322331:T:C	2.52223e-27	-5.49089e-10	-1.27152
29322413	chr12:29322413:C:G	6.55264e-27	-5.49089e-10	-0.316791
29322473	chr12:29322473:G:A	7.56425e-27	-5.49089e-10	-0.173225
29322918	chr12:29322918:G:A	5.81179e-27	-0.43677	-4.93028e-10
29323066	chr12:29323066:C:T	2.44267e-27	-5.49089e-10	-1.30357
29323167	chr12:29323167:G:A	5.53128e-26	3.20572	-1.38938
29323455	chr12:29323455:T:C	6.51877e-27	-5.49089e-10	-0.321972
29323568	chr12:29323568:G:A	1.35767e-16	20.5005	2.93702
29323753	chr12:29323753:C:A	8.79065e-28	-2.32555	-4.93028e-10
29323872	chr12:29323872:C:T	5.18742e-11	34.006	2.28499
29323873	chr12:29323873:G:A	7.31237e-27	-5.49089e-10	-0.207091
29324092	chr12:29324092:G:A	9.0019e-28	-2.30181	-4.93028e-10
29324292	chr12:29324292:G:A	8.97541e-27	-0.00216998	-4.93028e-10
29324572	chr12:29324572:A:G	5.44609e-26	3.23879	-1.43797
29324809	chr12:29324809:G:A	4.0344e-12	33.1745	0.562453
29324998	chr12:29324998:GA:G	3.15457e-12	32.9063	0.584691
29325081	chr12:29325081:A:G	1.22048e-27	-1.59519	-0.402223
29325096	chr12:29325096:A:G	3.57369e-12	33.0201	0.595575
29325135	chr12:29325135:G:T	4.88158e-27	-5.49089e-10	-0.61119
29325136	chr12:29325136:A:C	6.12399e-27	-0.384445	-4.93028e-10
29325167	chr12:29325167:T:C	7.46086e-27	-5.49089e-10	-0.186988
29325862	chr12:29325862:C:T	8.51079e-12	33.7571	0.726328
29325967	chr12:29325967:G:A	1.53641e-27	-2.2014	0.434196
29326288	chr12:29326288:A:G	1.38506e-16	20.5113	2.94623
29326449	chr12:29326449:A:C	2.08658e-27	-5.49089e-10	-1.46113
29326523	chr12:29326523:A:T	7.12775e-27	-5.49089e-10	-0.232663
29326578	chr12:29326578:G:A	2.78447e-25	4.9103	-1.47773
29326616	chr12:29326616:G:A	6.34029e-27	-0.349735	-4.93028e-10
29326777	chr12:29326777:A:C	4.96415e-12	33.4413	0.503015
29327241	chr12:29327241:A:G	5.10418e-27	-5.49089e-10	-0.566598
29327293	chr12:29327293:A:T	6.71946e-27	-0.291651	-4.93028e-10
29327486	chr12:29327486:C:T	1.68187e-11	33.5614	1.60323
29327835	chr12:29327835:C:T	1.05176e-25	-5.49089e-10	2.45897
29327983	chr12:29327983:G:A	1.60148e-27	-2.1865	0.460769
29328035	chr12:29328035:A:G	2.33292e-27	-5.49089e-10	-1.34954
29328156	chr12:29328156:G:A	6.46128e-12	33.6489	0.559087
29328161	chr12:29328161:T:C	7.32969e-27	-5.49089e-10	-0.204725
29329073	chr12:29329073:C:A	1.00748e-14	25.7318	2.01262
29329388	chr12:29329388:A:C	1.98085e-27	-5.49089e-10	-1.51313
29330149	chr12:29330149:C:T	7.30076e-25	5.18372	-0.787232
29330256	chr12:29330256:G:A	6.36121e-27	-0.34644	-4.93028e-10
29331030	chr12:29331030:T:G	4.24131e-11	33.6545	2.43504
29331146	chr12:29331146:A:C	1.23536e-16	20.5956	2.74752
29331551	chr12:29331551:C:T	6.37977e-26	3.33256	-1.37351
29331656	chr12:29331656:A:C	8.64811e-28	-2.3419	-4.93028e-10
29331911	chr12:29331911:C:T	5.17066e-27	-5.49089e-10	-0.553659
29332092	chr12:29332092:A:G	7.74411e-27	-5.49089e-10	-0.149726
29332191	chr12:29332191:G:A	8.60976e-27	1.11614	-1.1599
29332509	chr12:29332509:G:GTCACTCA	1.99204e-27	-5.49089e-10	-1.5075
29332516	chr12:29332516:G:A	8.45589e-17	20.1226	2.84146
29332553	chr12:29332553:G:A	2.22323e-27	-5.49089e-10	-1.3977
29332791	chr12:29332791:A:G	3.18027e-27	-5.49089e-10	-1.03969
29332904	chr12:29332904:A:G	2.47463e-27	-5.49089e-10	-1.29057
29333296	chr12:29333296:T:C	2.98786e-27	-5.49089e-10	-1.1021
29333482	chr12:29333482:C:T	1.27828e-25	-5.49089e-10	2.65403
29333812	chr12:29333812:T:C	2.76531e-22	10.8221	-0.488649
29334045	chr12:29334045:C:T	1.17499e-27	-2.0354	-4.93028e-10
29334174	chr12:29334174:A:G	3.9991e-27	-0.810589	-4.93028e-10
29334481	chr12:29334481:T:C	2.22799e-27	-5.49089e-10	-1.39556
29334753	chr12:29334753:T:G	5.33816e-26	3.19608	-1.41527
29336071	chr12:29336071:A:G	1.08948e-27	-2.11096	-4.93028e-10
29336225	chr12:29336225:C:CAACT	2.1317e-28	-2.23903	-1.50329
29336297	chr12:29336297:T:C	2.89007e-27	-5.49089e-10	-1.13538
29336304	chr12:29336304:CAA:C	2.73896e-27	-5.49089e-10	-1.18908
29336631	chr12:29336631:C:T	4.20235e-28	-1.58138	-1.48222
29337150	chr12:29337150:T:C	5.12218e-27	-5.49089e-10	-0.563079
29337274	chr12:29337274:A:C	2.18621e-27	-5.49089e-10	-1.41449
29337992	chr12:29337992:T:C	1.83629e-27	-1.99585	0.406941
29338045	chr12:29338045:G:A	1.97814e-27	-5.49089e-10	-1.5145
29338321	chr12:29338321:G:T	1.0781e-26	-5.49089e-10	0.18113
29338435	chr12:29338435:G:A	4.36466e-28	-1.52394	-1.50177
29339008	chr12:29339008:C:G	7.04707e-26	3.41677	-1.35823
29339066	chr12:29339066:G:A	2.73403e-27	-5.49089e-10	-1.19088
29339119	chr12:29339119:A:G	1.98577e-27	-5.49089e-10	-1.51065
29339144	chr12:29339144:G:T	1.06997e-25	1.87972	0.596428
29339296	chr12:29339296:C:T	2.04388e-27	-5.49089e-10	-1.48181
29339830	chr12:29339830:T:C	1.99012e-27	-5.49089e-10	-1.50847
29340041	chr12:29340041:A:G	7.50407e-27	-5.49089e-10	-0.181213
29340420	chr12:29340420:G:A	2.04978e-27	-5.49089e-10	-1.47893
29340517	chr12:29340517:T:C	2.86303e-27	-5.49089e-10	-1.14478
29340939	chr12:29340939:C:T	2.00778e-27	-5.49089e-10	-1.49963
29341496	chr12:29341496:A:C	5.98497e-27	-0.407407	-4.93028e-10
29342173	chr12:29342173:G:A	6.11413e-27	-0.386056	-4.93028e-10
29342543	chr12:29342543:T:C	3.39974e-27	-5.49089e-10	-0.972961
29342655	chr12:29342655:T:C	3.12708e-27	-5.49089e-10	-1.05656
29342915	chr12:29342915:T:C	2.19633e-27	-5.49089e-10	-1.40987
29342925	chr12:29342925:C:T	2.03439e-27	-5.49089e-10	-1.48646
29343291	chr12:29343291:G:A	5.09323e-12	32.2112	1.7588
29343628	chr12:29343628:T:C	2.16535e-27	-5.49089e-10	-1.42408
29344058	chr12:29344058:C:T	2.09992e-28	-2.24509	-1.51225
29344573	chr12:29344573:G:A	1.66866e-11	33.5156	1.64117
29344757	chr12:29344757:T:A	8.61039e-28	-2.34627	-4.93028e-10
29344768	chr12:29344768:C:G	1.2913e-27	-2.23207	0.291058
29345108	chr12:29345108:C:G	5.09014e-27	-5.49089e-10	-0.569353
29345270	chr12:29345270:T:C	5.83454e-27	-5.49089e-10	-0.432863
29345556	chr12:29345556:A:C	2.23743e-27	-5.49089e-10	-1.39133
29345746	chr12:29345746:G:A	2.27334e-27	-5.49089e-10	-1.37541
29346080	chr12:29346080:A:G	1.9908e-27	-5.49089e-10	-1.50812
29346212	chr12:29346212:AG:A	1.06999e-27	-2.23	0.100989
29346277	chr12:29346277:T:C	1.69618e-27	-2.21136	0.543081
29346303	chr12:29346303:C:T	4.37129e-26	1.58098	-4.93028e-10
29346309	chr12:29346309:C:T	5.46244e-27	-5.49089e-10	-0.498763
29346395	chr12:29346395:G:A	2.06041e-27	-5.49089e-10	-1.47375
29346645	chr12:29346645:A:G	5.28239e-25	4.91021	-0.837319
29347380	chr12:29347380:G:A	2.0291e-27	-5.49089e-10	-1.48907
29347583	chr12:29347583:G:A	6.04923e-27	-0.396727	-4.93028e-10
29348096	chr12:29348096:T:C	2.12283e-27	-5.49089e-10	-1.44391
29348251	chr12:29348251:AAAAGT:A	5.7951e-27	-5.49089e-10	-0.439646
29348719	chr12:29348719:C:A	2.01892e-27	-5.49089e-10	-1.4941
29348972	chr12:29348972:G:T	2.03208e-27	-5.49089e-10	-1.4876
29348973	chr12:29348973:A:G	5.8603e-28	-1.27804	-1.453
29349008	chr12:29349008:A:G	2.41706e-25	4.71684	-1.42578
29349303	chr12:29349303:T:C	2.97573e-11	34.0934	1.64181
29349341	chr12:29349341:T:C	6.58299e-27	-5.49089e-10	-0.31217
29350459	chr12:29350459:T:G	2.91069e-27	-5.49089e-10	-1.12827
29350699	chr12:29350699:T:C	2.8042e-25	4.48606	-1.04643
29350743	chr12:29350743:C:T	2.71428e-25	4.47677	-1.06973
29350754	chr12:29350754:G:A	4.95021e-27	-5.49089e-10	-0.597229
29350843	chr12:29350843:C:T	3.56134e-27	-5.49089e-10	-0.926523
29351228	chr12:29351228:C:T	4.94983e-27	-5.49089e-10	-0.597306
29351420	chr12:29351420:C:A	5.51051e-27	-0.490001	-4.93028e-10
29351449	chr12:29351449:G:A	3.45241e-27	0.212893	-1.17048
29351544	chr12:29351544:G:A	4.59135e-25	4.76458	-0.831894
29351621	chr12:29351621:C:T	3.40403e-26	0.664727	0.66616
29351623	chr12:29351623:A:G	2.2823e-28	-2.16275	-1.51131
29352248	chr12:29352248:A:G	5.67681e-27	-0.460269	-4.93028e-10
29352358	chr12:29352358:A:G	1.61817e-14	25.7404	2.47781
29352757	chr12:29352757:A:G	2.04266e-27	-5.49089e-10	-1.4824
29352784	chr12:29352784:G:A	5.22188e-26	1.75878	-4.93028e-10
29352837	chr12:29352837:T:TA	1.54231e-14	25.7344	2.43584
29353039	chr12:29353039:T:C	2.16771e-27	-5.49089e-10	-1.42299
29353321	chr12:29353321:A:C	5.02037e-28	-1.39022	-1.49552
29353687	chr12:29353687:ACT:A	6.53573e-27	-5.49089e-10	-0.319375
29354352	chr12:29354352:C:T	7.51421e-27	-5.49089e-10	-0.179863
29354485	chr12:29354485:T:C	2.07333e-27	-5.49089e-10	-1.4675
29354701	chr12:29354701:T:C	1.28147e-26	-5.49089e-10	0.353935
29356580	chr12:29356580:A:C	1.21222e-27	-0.550331	-1.45388
29356758	chr12:29356758:CAAAAT:C	3.55138e-27	-0.929323	-4.93028e-10
29356774	chr12:29356774:A:G	1.01675e-26	-5.49089e-10	0.122542
29357213	chr12:29357213:G:A	2.60216e-27	-5.49089e-10	-1.24032
29357232	chr12:29357232:A:C	1.9821e-27	-5.49089e-10	-1.5125
29357297	chr12:29357297:G:A	2.00512e-27	-5.49089e-10	-1.50095
29357388	chr12:29357388:T:C	2.6277e-27	-5.49089e-10	-1.23055
29357436	chr12:29357436:T:G	1.48925e-12	31.5062	1.23421
29357616	chr12:29357616:A:C	1.58214e-26	-5.49089e-10	0.564705
29357756	chr12:29357756:A:G	6.59866e-27	-5.49089e-10	-0.309792
29357928	chr12:29357928:G:A	2.92624e-27	-5.49089e-10	-1.12294
29358153	chr12:29358153:T:G	2.19449e-27	-5.49089e-10	-1.41071
29358465	chr12:29358465:C:A	2.29059e-25	4.44732	-1.21
29358497	chr12:29358497:G:A	2.13507e-27	-5.49089e-10	-1.43816
29358608	chr12:29358608:G:A	4.66723e-14	26.5456	2.73188
29358665	chr12:29358665:G:A	4.22334e-26	1.11786	0.428689
29359432	chr12:29359432:G:A	5.22839e-27	-5.49089e-10	-0.542555
29360156	chr12:29360156:T:C	5.14542e-27	-5.49089e-10	-0.558551
29360768	chr12:29360768:T:C	3.0743e-27	-5.49089e-10	-1.07358
29360922	chr12:29360922:A:T	6.69887e-27	-5.49089e-10	-0.294721
29361016	chr12:29361016:A:G	5.63817e-28	-1.29642	-1.47326
29361178	chr12:29361178:T:G	3.21764e-27	0.132617	-1.16063
29361768	chr12:29361768:A:T	4.37381e-26	1.58156	-4.93028e-10
29361900	chr12:29361900:C:T	2.4465e-25	4.50475	-1.20158
29362031	chr12:29362031:C:G	5.14211e-28	-1.39062	-1.47116
29362037	chr12:29362037:T:C	6.59971e-27	-5.49089e-10	-0.309633
29362504	chr12:29362504:C:T	5.91443e-27	-5.49089e-10	-0.419263
29362681	chr12:29362681:G:T	2.30212e-27	-5.49089e-10	-1.36283
29362995	chr12:29362995:T:A	9.13458e-28	-2.29906	0.0118877
29363159	chr12:29363159:G:A	4.56732e-25	4.91797	-0.990532
29363679	chr12:29363679:C:T	9.19507e-28	-2.24528	-0.0352985
29364493	chr12:29364493:A:T	3.09411e-27	-5.49089e-10	-1.06716
29364926	chr12:29364926:G:A	2.59489e-27	-5.49089e-10	-1.24311
29365080	chr12:29365080:T:C	3.2189e-27	-5.49089e-10	-1.02762
29365086	chr12:29365086:C:A	2.30313e-27	-5.49089e-10	-1.36239
29365219	chr12:29365219:T:A	1.41219e-26	1.77066	-1.31959
29365497	chr12:29365497:A:G	5.45769e-28	-1.33951	-1.4627
29365895	chr12:29365895:T:C	6.04483e-27	-5.49089e-10	-0.397455
29365938	chr12:29365938:A:G	3.21421e-27	-5.49089e-10	-1.02908
29365979	chr12:29365979:A:C	1.34734e-26	0.404058	-4.93028e-10
29366044	chr12:29366044:C:T	6.08215e-27	-0.3913	-4.93028e-10
29366231	chr12:29366231:A:C	8.99609e-28	-2.26626	-0.03619
29366274	chr12:29366274:C:T	6.60923e-27	-5.49089e-10	-0.308192
29366826	chr12:29366826:G:A	9.09014e-28	-2.29205	-4.93028e-10
29367084	chr12:29367084:A:C	2.29531e-28	-2.17861	-1.48977
29367174	chr12:29367174:C:T	2.09807e-27	-5.49089e-10	-1.45564
29367533	chr12:29367533:T:C	1.28911e-27	-1.94271	-4.93028e-10
29367773	chr12:29367773:T:C	2.34494e-28	-2.16869	-1.4783
29367968	chr12:29367968:T:C	2.27912e-27	-1.37287	-4.93028e-10
29368457	chr12:29368457:T:G	9.20348e-28	-2.27966	-4.93028e-10
29368518	chr12:29368518:T:A	1.33419e-26	1.75398	-1.35973
29369214	chr12:29369214:T:C	2.17668e-27	-5.49089e-10	-1.41886
29369274	chr12:29369274:A:G	3.37379e-27	-5.49089e-10	-0.980622
29371024	chr12:29371024:T:C	2.31422e-28	-2.1775	-1.48267
29371226	chr12:29371226:T:C	4.38293e-25	4.87393	-0.987701
29371499	chr12:29371499:C:T	9.04258e-28	-2.2973	-4.93028e-10
29372156	chr12:29372156:A:G	2.79603e-27	-5.49089e-10	-1.16846
29372198	chr12:29372198:C:T	1.18464e-27	-2.02722	-4.93028e-10
29372457	chr12:29372457:C:A	2.21637e-25	4.41591	-1.21152
29372597	chr12:29372597:T:C	2.43032e-25	4.49772	-1.20118
29372680	chr12:29372680:G:T	5.26e-27	0.597334	-1.13386
29372683	chr12:29372683:C:A	6.45004e-27	-5.49089e-10	-0.332573
29373262	chr12:29373262:CCAAT:C	4.5874e-27	-0.673346	-4.93028e-10
29373698	chr12:29373698:T:C	4.08426e-27	-5.49089e-10	-0.789518
29373828	chr12:29373828:T:G	5.34419e-28	-1.36808	-1.45515
29374219	chr12:29374219:G:A	2.00596e-27	-5.49089e-10	-1.50054
29374300	chr12:29374300:C:T	2.40731e-27	-5.49089e-10	-1.31815
29374862	chr12:29374862:G:A	2.17754e-27	-5.49089e-10	-1.41846
29375525	chr12:29375525:C:A	1.28706e-26	1.71977	-1.36148
29375662	chr12:29375662:C:T	1.30147e-25	3.95743	-1.28542
29375786	chr12:29375786:G:A	5.83733e-26	-5.49089e-10	1.8702
29375788	chr12:29375788:T:C	3.22213e-27	-5.49089e-10	-1.02662
29376590	chr12:29376590:C:T	5.03455e-28	-1.41643	-1.46649
29376759	chr12:29376759:T:C	1.99747e-27	-1.50478	-4.93028e-10
29376927	chr12:29376927:T:TTG	5.25524e-28	-1.37425	-1.46577
29377531	chr12:29377531:A:G	3.57244e-26	0.799865	0.579309
29377818	chr12:29377818:C:A	8.61556e-28	-2.34567	-4.93028e-10
29377824	chr12:29377824:T:C	3.59246e-26	1.38476	-4.93028e-10
29378894	chr12:29378894:T:C	2.84342e-27	-5.49089e-10	-1.15165
29379033	chr12:29379033:A:G	8.70713e-28	-2.3351	-4.93028e-10
29379212	chr12:29379212:G:A	2.42109e-27	-5.49089e-10	-1.31244
29380137	chr12:29380137:TTCC:T	2.1027e-27	-5.49089e-10	-1.45343
29380354	chr12:29380354:T:C	1.97902e-27	-5.49089e-10	-1.51405
29381087	chr12:29381087:A:G	3.2189e-27	-5.49089e-10	-1.02762
29381091	chr12:29381091:C:T	2.6893e-27	-5.49089e-10	-1.20738
29381559	chr12:29381559:G:A	4.22273e-13	32.6477	-1.16765
29381634	chr12:29381634:T:G	2.97287e-27	-5.49089e-10	-1.10713
29382465	chr12:29382465:G:T	2.0878e-27	-5.49089e-10	-1.46055
29382715	chr12:29382715:T:G	5.81298e-27	-0.436565	-4.93028e-10
29382782	chr12:29382782:A:G	1.9047e-25	4.25138	-1.19855
29383039	chr12:29383039:A:G	3.109e-27	-5.49089e-10	-1.06236
29383127	chr12:29383127:T:C	3.10277e-14	26.7965	2.07271
29383303	chr12:29383303:C:T	3.01842e-27	-5.49089e-10	-1.09192
29383304	chr12:29383304:G:A	4.11947e-14	27.1463	2.00632
29383392	chr12:29383392:G:A	5.85392e-27	-5.49089e-10	-0.429548
29383451	chr12:29383451:A:T	5.94868e-13	33.08	-1.2573
29383533	chr12:29383533:G:A	1.98254e-27	-5.49089e-10	-1.51228
29383581	chr12:29383581:T:G	2.63839e-27	-5.49089e-10	-1.22649
29383708	chr12:29383708:G:A	3.21999e-27	-5.49089e-10	-1.02728
29384194	chr12:29384194:A:G	7.72244e-27	-5.49089e-10	-0.152528
29384265	chr12:29384265:A:T	2.1533e-27	-5.49089e-10	-1.42966
29384361	chr12:29384361:G:A	7.31885e-13	33.2877	-1.25774
29384476	chr12:29384476:T:C	3.29328e-27	-5.49089e-10	-1.00477
29384504	chr12:29384504:C:T	3.83417e-25	4.7475	-0.995036
29384803	chr12:29384803:C:T	6.07694e-27	-5.49089e-10	-0.392157
29384854	chr12:29384854:A:G	6.0519e-13	33.1085	-1.26859
29385255	chr12:29385255:T:G	1.97732e-27	-2.26183	0.746908
29385336	chr12:29385336:C:T	4.5236e-26	1.25871	0.356521
29385571	chr12:29385571:C:T	3.17713e-27	-5.49089e-10	-1.04068
29385628	chr12:29385628:C:T	6.3877e-15	26.9663	0.322451
29385913	chr12:29385913:C:T	6.37701e-13	33.1572	-1.26492
29386136	chr12:29386136:G:A	5.26085e-14	27.0656	2.33161
29386364	chr12:29386364:CTGCTGGTCCCGAGCCCTG:C	6.52311e-27	-5.49089e-10	-0.321307
29386395	chr12:29386395:G:A	5.91148e-15	26.9142	0.297033
29386468	chr12:29386468:G:A	1.56617e-26	1.82618	-1.27162
29386524	chr12:29386524:G:A	4.12342e-26	1.14077	0.381837
29386546	chr12:29386546:G:A	1.97886e-27	-2.26123	0.747087
29386580	chr12:29386580:C:T	6.2835e-13	33.1341	-1.25668
29386948	chr12:29386948:TAATA:T	5.5488e-13	33.0345	-1.28139
29386999	chr12:29386999:G:A	2.16593e-21	13.8981	-1.50643
29387375	chr12:29387375:C:T	6.13497e-27	-5.49089e-10	-0.382653
29387376	chr12:29387376:T:C	5.34625e-15	28.3473	-1.23653
29387450	chr12:29387450:ATT:A	6.12288e-15	27.0125	0.233872
29387884	chr12:29387884:A:G	7.20469e-13	33.2907	-1.27643
29387906	chr12:29387906:G:T	5.9795e-15	26.9368	0.285889
29388051	chr12:29388051:C:T	9.15512e-13	33.5257	-1.27184
29388132	chr12:29388132:TTTAATAGGA:T	2.19847e-27	-5.49089e-10	-1.4089
29388290	chr12:29388290:C:G	3.47021e-27	-5.49089e-10	-0.952444
29388368	chr12:29388368:G:A	3.66613e-25	4.7281	-1.02045
29388608	chr12:29388608:A:C	2.9049e-27	-5.49089e-10	-1.13026
29388993	chr12:29388993:G:A	2.27663e-27	-5.49089e-10	-1.37396
29389293	chr12:29389293:G:A	5.699e-27	-0.456368	-4.93028e-10
29389562	chr12:29389562:C:T	1.99291e-27	-5.49089e-10	-1.50706
29389757	chr12:29389757:C:T	3.49119e-27	-0.946416	-4.93028e-10
29389806	chr12:29389806:C:T	9.08138e-28	-2.2693	-0.0237225
29390850	chr12:29390850:A:T	5.68378e-27	-0.459041	-4.93028e-10
29391214	chr12:29391214:T:C	1.99269e-27	-5.49089e-10	-1.50717
29391433	chr12:29391433:G:A	1.56344e-24	5.6804	-0.522409
29391909	chr12:29391909:T:C	1.62941e-25	4.12999	-1.23326
29392044	chr12:29392044:G:C	2.71932e-18	20.8827	-1.35569
29392581	chr12:29392581:G:A	4.11155e-27	-0.782859	-4.93028e-10
29392662	chr12:29392662:A:G	3.6552e-16	25.8463	-1.4184
29393941	chr12:29393941:G:A	1.60914e-21	12.2842	-0.189632
29394268	chr12:29394268:C:T	1.15349e-26	1.4925	-1.24378
29394874	chr12:29394874:T:C	4.99346e-28	-1.77565	-1.11547
29395277	chr12:29395277:G:A	2.60736e-21	13.6261	-1.04891
29395439	chr12:29395439:G:A	2.52225e-27	-5.49089e-10	-1.27151
29395904	chr12:29395904:T:C	1.97917e-27	-5.49089e-10	-1.51398
29396065	chr12:29396065:C:T	5.41978e-19	16.9409	0.973224
29396285	chr12:29396285:A:G	3.32564e-24	7.10884	-1.19608
29396286	chr12:29396286:C:T	2.03149e-27	-5.49089e-10	-1.48789
29396342	chr12:29396342:A:T	2.06465e-27	-5.49089e-10	-1.4717
29396425	chr12:29396425:G:T	1.25109e-23	8.27414	-1.03644
29396895	chr12:29396895:A:AC	2.07515e-27	-5.49089e-10	-1.46663
29397311	chr12:29397311:A:G	4.68836e-21	14.0791	-0.915121
29397450	chr12:29397450:T:C	4.76448e-21	14.1072	-0.927147
29397553	chr12:29397553:T:C	5.05234e-24	7.58546	-1.25451
29397814	chr12:29397814:A:G	4.76826e-27	-5.49089e-10	-0.634676
29397823	chr12:29397823:G:A	8.68168e-28	-2.33803	-4.93028e-10
29398094	chr12:29398094:C:T	3.55834e-27	-5.49089e-10	-0.927364
29398117	chr12:29398117:G:A	1.20904e-26	-5.49089e-10	0.295755
29398176	chr12:29398176:C:T	2.18878e-27	-5.49089e-10	-1.41332
29398464	chr12:29398464:T:C	8.05275e-26	2.19194	-4.93028e-10
29398481	chr12:29398481:C:T	2.27156e-27	-5.49089e-10	-1.37619
29398575	chr12:29398575:A:C	2.02345e-27	-5.49089e-10	-1.49186
29398627	chr12:29398627:A:C	4.83174e-21	14.1087	-0.914681
29398643	chr12:29398643:A:G	4.22149e-28	-1.99737	-1.06169
29398813	chr12:29398813:C:T	7.28238e-26	2.09138	-4.93028e-10
29399633	chr12:29399633:C:T	2.76619e-28	-2.25417	-1.2276
29399961	chr12:29399961:G:A	4.03021e-21	13.9329	-0.920206
29400244	chr12:29400244:A:G	2.08446e-27	-5.49089e-10	-1.46215
29400286	chr12:29400286:T:C	1.97863e-27	-5.49089e-10	-1.51425
29400467	chr12:29400467:G:A	9.34277e-28	-2.26464	-4.93028e-10
29400822	chr12:29400822:A:G	8.90377e-28	-2.31277	-4.93028e-10
29401233	chr12:29401233:C:T	1.97765e-27	-5.49089e-10	-1.51475
29401356	chr12:29401356:A:G	2.05142e-27	-5.49089e-10	-1.47813
29401361	chr12:29401361:A:G	1.17053e-26	-5.49089e-10	0.263385
29401570	chr12:29401570:T:C	4.41682e-26	1.59135	-4.93028e-10
29401624	chr12:29401624:C:T	3.00293e-27	-5.49089e-10	-1.09707
29401910	chr12:29401910:C:G	1.98147e-27	-5.49089e-10	-1.51282
29402242	chr12:29402242:G:GT	2.11671e-27	-5.49089e-10	-1.44679
29402411	chr12:29402411:A:G	2.48275e-27	-5.49089e-10	-1.28729
29402970	chr12:29402970:C:A	2.21028e-26	1.92248	-1.02343
29402986	chr12:29402986:G:A	2.17997e-26	1.88634	-1.00111
29403406	chr12:29403406:C:T	5.58103e-27	0.298914	-0.7762
29403728	chr12:29403728:T:A	2.03862e-27	-5.49089e-10	-1.48439
29403840	chr12:29403840:C:T	2.83957e-26	1.94154	-0.791959
29404090	chr12:29404090:A:C	2.44039e-26	1.97635	-0.978264
29404235	chr12:29404235:G:A	2.1483e-26	1.84903	-0.978429
29404276	chr12:29404276:A:G	2.02533e-27	-5.49089e-10	-1.49093
29404501	chr12:29404501:A:G	2.83842e-25	4.35459	-0.902832
29404620	chr12:29404620:T:C	2.38086e-27	-5.49089e-10	-1.3292
29404646	chr12:29404646:G:A	2.43013e-26	1.96755	-0.973678
29404654	chr12:29404654:A:G	2.5692e-26	2.01226	-0.96274
29404744	chr12:29404744:C:T	1.49421e-19	16.9131	-0.287497
29404805	chr12:29404805:G:A	2.46814e-27	-5.49089e-10	-1.29319
29404919	chr12:29404919:C:T	1.75695e-27	-0.519316	-1.11376
29405223	chr12:29405223:C:A	2.30311e-26	1.94827	-1.00808
29405318	chr12:29405318:G:GACTC	1.94825e-26	1.76489	-0.992035
29405558	chr12:29405558:T:A	2.28606e-26	1.8911	-0.958342
29405682	chr12:29405682:C:T	5.29627e-22	11.0659	-0.0826435
29405763	chr12:29405763:A:G	8.47248e-27	-5.49089e-10	-0.0598352
29405856	chr12:29405856:A:C	2.22121e-26	1.86032	-0.956343
29405905	chr12:29405905:A:G	2.01232e-26	1.78171	-0.976493
29406063	chr12:29406063:A:G	2.1233e-26	1.84773	-0.988831
29406199	chr12:29406199:TAATAA:T	2.09623e-26	1.83706	-0.990996
29406416	chr12:29406416:T:C	1.26739e-26	1.83295	-1.49006
29406755	chr12:29406755:G:A	1.98094e-27	-5.49089e-10	-1.51309
29407348	chr12:29407348:T:G	2.18979e-27	-5.49089e-10	-1.41285
29407548	chr12:29407548:A:G	2.56165e-27	-5.49089e-10	-1.25601
29408960	chr12:29408960:C:T	1.06075e-19	16.9294	-0.646361
29409057	chr12:29409057:A:G	2.38506e-27	-5.49089e-10	-1.32743
29409146	chr12:29409146:G:A	2.23337e-26	1.85594	-0.946498
29409371	chr12:29409371:A:G	2.30304e-26	1.94558	-1.00542
29409384	chr12:29409384:T:C	2.44246e-27	-5.49089e-10	-1.30365
29409454	chr12:29409454:A:C	1.51527e-26	1.62599	-1.10447
29409506	chr12:29409506:T:C	1.96292e-26	1.71647	-0.936112
29409531	chr12:29409531:G:A	2.08734e-27	-5.49089e-10	-1.46077
29409601	chr12:29409601:T:C	2.52041e-26	1.99176	-0.96141
29409813	chr12:29409813:G:A	2.10779e-27	-5.49089e-10	-1.45102
29409825	chr12:29409825:T:C	2.47848e-25	4.20334	-0.887186
29409872	chr12:29409872:T:C	2.01718e-27	-5.49089e-10	-1.49496
29409914	chr12:29409914:A:C	2.39544e-26	1.95318	-0.973691
29410160	chr12:29410160:G:A	2.00494e-27	-5.49089e-10	-1.50105
29410183	chr12:29410183:AT:A	2.09149e-27	-5.49089e-10	-1.45878
29410228	chr12:29410228:A:T	4.9531e-27	-5.49089e-10	-0.596644
29410258	chr12:29410258:T:C	1.98128e-27	-5.49089e-10	-1.51292
29410496	chr12:29410496:T:G	1.57551e-26	1.57619	-1.01568
29410520	chr12:29410520:G:C	2.43835e-27	-5.49089e-10	-1.30534
29410823	chr12:29410823:T:C	1.68366e-26	1.94498	-1.31809
29410852	chr12:29410852:T:G	2.62289e-27	-5.49089e-10	-1.23238
29410931	chr12:29410931:G:A	2.37753e-27	-5.49089e-10	-1.3306
29411001	chr12:29411001:A:T	1.49461e-26	1.82737	-1.31958
29411070	chr12:29411070:T:C	6.60152e-27	0.562521	-0.87188
29411361	chr12:29411361:TGGA:T	2.44183e-27	-5.49089e-10	-1.30391
29411368	chr12:29411368:G:A	8.322e-27	-5.49089e-10	-0.0777562
29411631	chr12:29411631:C:T	2.65869e-28	-2.02595	-1.49547
29411651	chr12:29411651:C:T	1.42228e-26	1.79978	-1.34159
29411785	chr12:29411785:T:C	1.35426e-26	1.76466	-1.35549
29411948	chr12:29411948:T:G	1.39438e-26	1.79265	-1.35427
29411980	chr12:29411980:CTTTA:C	1.47563e-26	1.84583	-1.35081
29412079	chr12:29412079:C:T	3.31899e-26	2.69983	-1.39424
29412164	chr12:29412164:G:A	1.46949e-26	1.83521	-1.34437
29412172	chr12:29412172:T:C	1.44423e-26	1.82609	-1.35259
29412177	chr12:29412177:A:G	3.8531e-28	-2.01126	-1.1391
29412222	chr12:29412222:G:T	1.98136e-27	-5.49089e-10	-1.51288
29412246	chr12:29412246:T:C	1.41845e-26	1.81463	-1.35914
29412252	chr12:29412252:C:T	2.00649e-27	-5.49089e-10	-1.50027
29412270	chr12:29412270:A:G	8.4144e-27	-5.49089e-10	-0.0667145
29412293	chr12:29412293:C:T	2.15993e-27	-5.49089e-10	-1.42658
29412445	chr12:29412445:T:C	1.42865e-26	1.82601	-1.36336
29412452	chr12:29412452:C:T	2.70313e-27	-5.49089e-10	-1.20225
29412458	chr12:29412458:T:C	1.41664e-26	1.81275	-1.35853
29412559	chr12:29412559:A:G	1.28525e-25	2.65946	-4.93028e-10
29412647	chr12:29412647:C:T	5.03798e-27	-0.579653	-4.93028e-10
29412657	chr12:29412657:C:T	2.09787e-27	-5.49089e-10	-1.45574
29412836	chr12:29412836:T:G	2.49921e-27	-5.49089e-10	-1.28068
29412996	chr12:29412996:T:A	2.0054e-27	-5.49089e-10	-1.50082
29412999	chr12:29412999:C:T	8.16656e-27	1.39456	-1.49117
29413346	chr12:29413346:T:A	1.5498e-26	1.9052	-1.36115
29413383	chr12:29413383:A:G	2.00158e-27	-5.49089e-10	-1.50272
29413405	chr12:29413405:A:G	1.42195e-26	1.83352	-1.37556
29413604	chr12:29413604:T:A	3.08187e-28	-1.87016	-1.50355
29413693	chr12:29413693:G:T	4.88922e-27	0.862197	-1.47182
29413704	chr12:29413704:G:A	3.2876e-28	-1.82529	-1.48379
29413889	chr12:29413889:G:A	2.44804e-27	-5.49089e-10	-1.30137
29414084	chr12:29414084:A:G	2.51427e-27	-5.49089e-10	-1.27468
29414089	chr12:29414089:G:A	3.68369e-20	15.7415	-0.516121
29414215	chr12:29414215:G:C	1.92759e-19	17.2933	-0.413
29414354	chr12:29414354:A:G	1.03792e-27	-2.15944	-4.93028e-10
29414360	chr12:29414360:C:T	1.44752e-26	1.8497	-1.37392
29414412	chr12:29414412:T:G	1.50938e-26	1.88875	-1.37113
29414698	chr12:29414698:A:G	1.30581e-26	-5.49089e-10	0.372747
29415048	chr12:29415048:G:A	6.58122e-28	-1.56559	-1.04944
29415096	chr12:29415096:G:A	4.66477e-25	4.21622	-0.267666
29415203	chr12:29415203:C:T	1.98171e-27	-5.49089e-10	-1.5127
29415241	chr12:29415241:A:G	9.58296e-28	-2.23926	-4.93028e-10
29415248	chr12:29415248:AAAG:A	1.98943e-27	-5.49089e-10	-1.50881
29415286	chr12:29415286:C:T	2.01167e-26	1.70665	-0.90176
29415345	chr12:29415345:T:C	1.80822e-26	1.78229	-1.08402
29415468	chr12:29415468:C:A	2.43763e-28	-2.09685	-1.51136
29415546	chr12:29415546:T:TA	4.89604e-26	2.35558	-0.661228
29416054	chr12:29416054:C:A	1.81979e-25	4.51783	-1.5106
29416102	chr12:29416102:G:C	6.54093e-27	-5.49089e-10	-0.31858
29416383	chr12:29416383:T:TG	8.48211e-27	-5.49089e-10	-0.0586997
29416405	chr12:29416405:T:C	3.45614e-27	0.446329	-1.40283
29417356	chr12:29417356:G:A	2.51514e-27	-5.49089e-10	-1.27433
29417620	chr12:29417620:A:G	2.01162e-27	-5.49089e-10	-1.49772
29417841	chr12:29417841:C:A	6.28818e-28	-1.29225	-1.36832
29418857	chr12:29418857:C:T	1.11709e-26	-5.49089e-10	0.21665
29419291	chr12:29419291:T:TG	2.5888e-26	2.28079	-1.22367
29419329	chr12:29419329:C:G	2.50838e-27	-5.49089e-10	-1.27702
29419373	chr12:29419373:C:T	8.43995e-27	1.05106	-1.11474
29419597	chr12:29419597:G:A	2.54639e-27	-5.49089e-10	-1.26198
29420021	chr12:29420021:C:T	2.73493e-28	-2.0219	-1.47124
29420900	chr12:29420900:G:C	5.95755e-28	-1.5711	-1.14348
29421170	chr12:29421170:C:T	6.21617e-28	-1.30183	-1.37026
29421188	chr12:29421188:G:A	1.1162e-26	-5.49089e-10	0.215859
29421823	chr12:29421823:G:A	6.13353e-28	-1.26928	-1.4162
29422048	chr12:29422048:A:G	2.29655e-27	-5.49089e-10	-1.36525
29422090	chr12:29422090:T:G	8.52214e-27	-5.49089e-10	-0.0539909
29422520	chr12:29422520:G:C	5.03746e-28	-1.90397	-0.978372
29422754	chr12:29422754:T:C	1.89311e-26	1.77792	-1.03378
29422892	chr12:29422892:G:A	2.1889e-27	-5.49089e-10	-1.41326
29422960	chr12:29422960:A:C	8.27669e-27	-5.49089e-10	-0.0832156
29423258	chr12:29423258:G:A	6.00151e-27	-5.49089e-10	-0.404647
29423583	chr12:29423583:G:A	6.24225e-27	-5.49089e-10	-0.365318
29423584	chr12:29423584:C:T	5.85673e-28	-1.32225	-1.4094
29424266	chr12:29424266:G:A	1.17502e-26	-5.49089e-10	0.267216
29424305	chr12:29424305:A:G	5.75826e-28	-1.58687	-1.16174
29424435	chr12:29424435:A:G	1.13577e-26	-5.49089e-10	0.233234
29424537	chr12:29424537:A:G	8.28051e-27	-5.49089e-10	-0.0827536
29424774	chr12:29424774:G:A	6.19703e-28	-1.30392	-1.37126
29424834	chr12:29424834:G:A	6.24436e-28	-1.52344	-1.14412
29425115	chr12:29425115:C:T	6.17186e-28	-1.30026	-1.37899
29425214	chr12:29425214:T:G	9.1041e-27	1.28673	-1.27466
29425392	chr12:29425392:C:G	1.08856e-26	-5.49089e-10	0.19078
29425751	chr12:29425751:T:A	2.00515e-27	-5.49089e-10	-1.50094
29426713	chr12:29426713:A:G	1.97903e-25	4.60614	-1.51502
29427194	chr12:29427194:A:G	4.16461e-20	16.1903	-0.842251
29427436	chr12:29427436:C:CTATT	2.73362e-27	-5.49089e-10	-1.19103
29427813	chr12:29427813:A:C	2.30833e-27	-5.49089e-10	-1.36013
29427818	chr12:29427818:A:G	6.66578e-28	-1.36155	-1.24071
29428843	chr12:29428843:A:G	6.16016e-28	-1.31112	-1.37002
29428848	chr12:29428848:C:G	2.30382e-27	-5.49089e-10	-1.36209
29429211	chr12:29429211:A:C	2.54604e-26	1.99634	-0.955873
29429732	chr12:29429732:A:G	1.9033e-24	5.43343	-0.0787428
29429911	chr12:29429911:C:CCTTA	2.22752e-27	-5.49089e-10	-1.39577
29431368	chr12:29431368:G:T	2.48662e-27	-5.49089e-10	-1.28574
29431373	chr12:29431373:A:G	3.33857e-27	0.447694	-1.43881
29431676	chr12:29431676:G:A	6.60971e-28	-1.53669	-1.07401
29431913	chr12:29431913:G:A	2.89953e-28	-1.97234	-1.46235
29431993	chr12:29431993:T:C	9.05392e-28	-2.29605	-4.93028e-10
29432109	chr12:29432109:G:A	2.56598e-27	-5.49089e-10	-1.25432
29432248	chr12:29432248:A:G	6.26491e-28	-1.28954	-1.37474
29432552	chr12:29432552:T:C	5.79573e-28	-1.33272	-1.4094
29432729	chr12:29432729:A:G	1.1592e-26	-5.49089e-10	0.253656
29432810	chr12:29432810:G:T	1.97947e-27	-5.49089e-10	-1.51383
29432999	chr12:29432999:C:T	2.4348e-27	-5.49089e-10	-1.30679
29433004	chr12:29433004:G:A	3.05745e-27	-1.07908	-4.93028e-10
29433031	chr12:29433031:A:G	1.15339e-26	-5.49089e-10	0.248636
29433183	chr12:29433183:G:T	6.3856e-28	-1.30257	-1.34263
29433780	chr12:29433780:GTTTTC:G	2.12498e-27	-5.49089e-10	-1.4429
29434051	chr12:29434051:A:G	9.20498e-28	-2.2795	-4.93028e-10
29434157	chr12:29434157:A:G	1.08518e-26	-5.49089e-10	0.187673
29434282	chr12:29434282:C:T	1.99838e-27	-5.49089e-10	-1.50432
29434751	chr12:29434751:T:C	2.00255e-27	-5.49089e-10	-1.50224
29434871	chr12:29434871:C:T	3.22177e-26	2.7604	-1.48455
29434972	chr12:29434972:A:G	2.66333e-24	6.44377	-0.753093
29435248	chr12:29435248:G:A	6.94243e-27	-5.49089e-10	-0.259008
29435515	chr12:29435515:C:T	1.0693e-25	2.47552	-4.93028e-10
29435735	chr12:29435735:G:A	2.59381e-27	-5.49089e-10	-1.24353
29435997	chr12:29435997:T:C	2.00144e-19	17.0744	-0.156551
29436414	chr12:29436414:TGTC:T	5.29343e-26	2.70185	-0.929461
29436842	chr12:29436842:G:A	3.71021e-27	-5.49089e-10	-0.88557
29437415	chr12:29437415:G:A	9.48578e-28	-2.24945	-4.93028e-10
29437642	chr12:29437642:ACT:A	1.23867e-24	5.01669	-0.0915497
29437721	chr12:29437721:G:A	8.70773e-20	16.7795	-0.693833
29437912	chr12:29437912:T:G	1.20237e-23	8.70216	-1.50419
29437916	chr12:29437916:ATAAATT:A	7.29726e-27	-5.49089e-10	-0.209159
29438070	chr12:29438070:G:T	5.30035e-26	1.7737	-4.93028e-10
29438251	chr12:29438251:A:C	5.75795e-28	-1.4456	-1.30306
29438849	chr12:29438849:T:A	1.31205e-26	-5.49089e-10	0.377517
29439171	chr12:29439171:C:CA	6.56667e-27	1.15537	-1.47002
29439319	chr12:29439319:G:A	2.13196e-27	-5.49089e-10	-1.43962
29439370	chr12:29439370:A:C	8.27574e-27	-5.49089e-10	-0.0833308
29439540	chr12:29439540:A:G	2.01478e-27	-5.49089e-10	-1.49615
29440250	chr12:29440250:C:T	2.244e-27	-5.49089e-10	-1.3884
29440287	chr12:29440287:G:T	8.64987e-28	-1.67408	-0.667615
29440643	chr12:29440643:A:G	2.49687e-27	-5.49089e-10	-1.28162
29440835	chr12:29440835:GA:G	1.9098e-26	1.78759	-1.03467
29440836	chr12:29440836:A:C	1.99453e-27	-5.49089e-10	-1.50625
29440999	chr12:29440999:T:C	1.21812e-26	-5.49089e-10	0.303233
29441108	chr12:29441108:G:A	2.12502e-27	-5.49089e-10	-1.44288
29441138	chr12:29441138:T:C	8.78448e-24	8.3987	-1.51462
29441311	chr12:29441311:C:T	1.53292e-26	-5.49089e-10	0.533101
29441554	chr12:29441554:G:C	1.34046e-26	-5.49089e-10	0.398941
29441555	chr12:29441555:A:G	1.09577e-19	16.8973	-0.581823
29442348	chr12:29442348:C:A	2.12504e-27	-5.49089e-10	-1.44287
29443100	chr12:29443100:A:G	1.16018e-26	-5.49089e-10	0.254504
29443432	chr12:29443432:T:C	9.28286e-28	-1.99504	-0.276037
29443556	chr12:29443556:G:C	1.59203e-27	-1.73165	-4.93028e-10
29443787	chr12:29443787:C:T	5.02921e-27	-5.49089e-10	-0.581396
29443791	chr12:29443791:T:C	1.14206e-26	-5.49089e-10	0.238757
29444673	chr12:29444673:T:A	2.09207e-23	9.15248	-1.40065
29444880	chr12:29444880:TAAAAG:T	9.14196e-27	-5.49089e-10	0.0162156
29445223	chr12:29445223:T:A	6.66239e-27	-5.49089e-10	-0.300181
29445359	chr12:29445359:G:A	4.92534e-26	1.70032	-4.93028e-10
29445408	chr12:29445408:G:T	3.99054e-27	-5.49089e-10	-0.812733
29445440	chr12:29445440:T:C	3.2909e-20	15.939	-0.826383
29445576	chr12:29445576:C:T	7.56044e-27	-5.49089e-10	-0.173729
29445683	chr12:29445683:G:C	4.36352e-28	-1.60612	-1.41985
29446282	chr12:29446282:G:C	2.27088e-27	-1.37649	-4.93028e-10
29446700	chr12:29446700:A:G	7.18797e-27	-5.49089e-10	-0.22425
29447098	chr12:29447098:T:C	1.82037e-25	3.00755	-4.93028e-10
29447486	chr12:29447486:A:T	1.97732e-27	-5.49089e-10	-1.51492
29447694	chr12:29447694:A:C	3.53827e-26	2.12305	-0.753485
29447753	chr12:29447753:TAATGA:T	8.365e-27	1.11117	-1.18377
29448399	chr12:29448399:G:A	1.97187e-27	-1.51768	-4.93028e-10
29448575	chr12:29448575:C:A	9.32191e-27	-5.49089e-10	0.0357092
29448639	chr12:29448639:A:G	1.58782e-26	0.568286	-4.93028e-10
29448698	chr12:29448698:G:A	4.69219e-27	-5.49089e-10	-0.650758
29448803	chr12:29448803:A:G	4.34184e-26	2.25031	-0.676082
29448996	chr12:29448996:G:T	6.79019e-27	-5.49089e-10	-0.28118
29449419	chr12:29449419:G:T	4.89391e-27	0.123927	-0.732595
29449451	chr12:29449451:G:T	6.65175e-27	-5.49089e-10	-0.301779
29449779	chr12:29449779:G:C	2.01926e-27	-1.49393	-4.93028e-10
29449803	chr12:29449803:T:C	7.74975e-28	-1.97047	-0.481116
29450094	chr12:29450094:A:T	6.64401e-28	-2.01864	-0.586889
29450829	chr12:29450829:T:C	2.06907e-27	-5.49089e-10	-1.46956
29450837	chr12:29450837:T:TA	2.30014e-27	-5.49089e-10	-1.36369
29451058	chr12:29451058:C:T	2.07706e-27	-5.49089e-10	-1.46571
29451099	chr12:29451099:G:A	5.82285e-27	-5.49089e-10	-0.434869
29451177	chr12:29451177:T:C	2.39661e-27	-5.49089e-10	-1.3226
29452196	chr12:29452196:A:G	4.32403e-28	-1.62049	-1.41457
29452455	chr12:29452455:C:CT	4.10001e-25	4.44553	-0.626027
29452573	chr12:29452573:T:C	1.11631e-27	-1.23909	-0.847539
29453055	chr12:29453055:T:C	2.64106e-27	-5.49089e-10	-1.22548
29453262	chr12:29453262:CTT:C	2.43256e-27	-5.49089e-10	-1.30771
29453616	chr12:29453616:C:G	4.68114e-27	-5.49089e-10	-0.653116
29454037	chr12:29454037:G:A	2.27991e-27	-5.49089e-10	-1.37252
29454055	chr12:29454055:C:T	8.90854e-26	2.29294	-4.93028e-10
29454076	chr12:29454076:C:T	2.25088e-27	-5.49089e-10	-1.38534
29454508	chr12:29454508:C:T	7.27407e-27	-5.49089e-10	-0.212343
29454632	chr12:29454632:T:A	4.13346e-27	-5.49089e-10	-0.777544
29454998	chr12:29454998:T:C	3.55454e-25	4.45234	-0.775605
29455022	chr12:29455022:CA:C	7.75408e-27	-5.49089e-10	-0.148439
29455113	chr12:29455113:T:C	7.28048e-27	-5.49089e-10	-0.211461
29455428	chr12:29455428:T:A	9.05354e-28	-1.33804	-0.958053
29455516	chr12:29455516:T:C	2.59925e-26	1.63077	-0.569624
29455520	chr12:29455520:G:A	2.1514e-27	-5.49089e-10	-1.43054
29455937	chr12:29455937:C:G	2.13616e-27	-5.49089e-10	-1.43765
29455981	chr12:29455981:T:A	2.86641e-27	-5.49089e-10	-1.1436
29456009	chr12:29456009:A:T	2.02912e-27	-5.49089e-10	-1.48906
29456109	chr12:29456109:G:A	7.30249e-27	-5.49089e-10	-0.208443
29456381	chr12:29456381:T:C	2.13852e-25	3.16863	-4.93028e-10
29456434	chr12:29456434:A:G	7.26823e-27	-5.49089e-10	-0.213145
29456436	chr12:29456436:T:C	1.97907e-27	-5.49089e-10	-1.51403
29457047	chr12:29457047:A:T	1.65235e-25	2.91071	-4.93028e-10
29457486	chr12:29457486:C:T	2.1619e-27	-5.49089e-10	-1.42567
29457851	chr12:29457851:G:A	7.00924e-27	-5.49089e-10	-0.249429
29457930	chr12:29457930:T:C	6.65791e-27	-5.49089e-10	-0.300853
29457998	chr12:29457998:T:C	2.14797e-27	-5.49089e-10	-1.43214
29458016	chr12:29458016:T:C	2.1737e-27	-1.42023	-4.93028e-10
29458144	chr12:29458144:A:G	2.25088e-27	-5.49089e-10	-1.38534
29458274	chr12:29458274:A:G	2.13368e-27	-5.49089e-10	-1.43881
29458616	chr12:29458616:T:A	9.59643e-28	-1.36297	-0.874879
29458791	chr12:29458791:AAAAAATCT:A	2.09421e-27	-5.49089e-10	-1.45748
29459137	chr12:29459137:C:T	9.90445e-28	-1.34681	-0.85945
29459208	chr12:29459208:A:G	1.9049e-25	3.05294	-4.93028e-10
29459492	chr12:29459492:G:A	9.21779e-28	-1.39887	-0.87924
29459627	chr12:29459627:C:T	7.27266e-28	-1.95782	-0.557302
29459678	chr12:29459678:GT:G	9.5284e-28	-1.41389	-0.831082
29459725	chr12:29459725:A:G	1.03956e-27	-1.45506	-0.702808
29459804	chr12:29459804:A:G	1.742e-25	2.96355	-4.93028e-10
29459916	chr12:29459916:A:G	4.83552e-27	0.0465122	-0.667183
29460534	chr12:29460534:A:G	1.27122e-27	-1.22448	-0.732208
29460777	chr12:29460777:C:T	2.00163e-27	-5.49089e-10	-1.5027
29460831	chr12:29460831:C:G	2.18369e-25	3.18953	-4.93028e-10
29460980	chr12:29460980:A:G	3.35836e-26	1.87409	-0.556711
29461374	chr12:29461374:T:C	5.68008e-26	1.84289	-4.93028e-10
29461776	chr12:29461776:A:G	7.69536e-28	-1.30099	-1.15763
29461874	chr12:29461874:C:T	1.01845e-26	-5.49089e-10	0.124204
29462190	chr12:29462190:C:T	2.10642e-27	-5.49089e-10	-1.45167
29462218	chr12:29462218:C:A	4.4848e-28	-1.56194	-1.43661
29462289	chr12:29462289:A:T	4.50598e-28	-1.55591	-1.43793
29462640	chr12:29462640:A:G	4.7539e-28	-1.50325	-1.43703
29462872	chr12:29462872:T:C	1.99313e-26	1.73512	-0.939491
29463205	chr12:29463205:A:G	2.08136e-27	-5.49089e-10	-1.46364
29463537	chr12:29463537:G:A	4.67733e-27	-5.49089e-10	-0.653931
29463643	chr12:29463643:T:C	6.65175e-27	-5.49089e-10	-0.301779
29464035	chr12:29464035:G:T	4.24667e-28	-1.61017	-1.44294
29464193	chr12:29464193:A:G	1.97839e-27	-5.49089e-10	-1.51438
29464617	chr12:29464617:G:A	4.33987e-28	-1.58599	-1.44541
29464725	chr12:29464725:A:T	2.28623e-27	-5.49089e-10	-1.36975
29464803	chr12:29464803:C:T	4.31788e-28	-1.58382	-1.45266
29465094	chr12:29465094:A:C	9.01082e-28	-1.96563	-0.335183
29465405	chr12:29465405:A:G	3.81993e-27	-2.08132	1.22489
29465482	chr12:29465482:A:G	9.96578e-28	-2.20009	-4.93028e-10
29465700	chr12:29465700:C:T	1.97895e-27	-5.49089e-10	-1.51409
29465953	chr12:29465953:C:T	2.71031e-27	-5.49089e-10	-1.1996
29465972	chr12:29465972:A:T	4.36468e-28	-1.56134	-1.46436
29465998	chr12:29465998:C:A	4.70289e-26	3.16476	-1.51065
29466131	chr12:29466131:A:T	4.47516e-27	0.60831	-1.30643
29466153	chr12:29466153:A:G	5.06467e-28	-1.40754	-1.46941
29466215	chr12:29466215:G:T	1.68352e-25	2.9294	-4.93028e-10
29466273	chr12:29466273:G:A	6.45121e-27	-5.49089e-10	-0.332391
29466333	chr12:29466333:C:T	5.32658e-26	1.77864	-4.93028e-10
29466644	chr12:29466644:C:T	4.89105e-25	5.00074	-1.00482
29466929	chr12:29466929:A:G	4.91584e-28	-1.44857	-1.45821
29467441	chr12:29467441:C:T	6.86788e-27	-5.49089e-10	-0.269803
29467497	chr12:29467497:A:G	2.20899e-27	-5.49089e-10	-1.40413
29467754	chr12:29467754:G:T	2.16112e-27	-5.49089e-10	-1.42603
29468121	chr12:29468121:G:A	5.18598e-28	-1.38426	-1.46902
29468443	chr12:29468443:A:G	1.27075e-25	2.64812	-4.93028e-10
29468730	chr12:29468730:T:C	2.87983e-27	-5.49089e-10	-1.13893
29468740	chr12:29468740:T:C	1.67386e-25	4.43852	-1.51488
29468776	chr12:29468776:T:C	7.55187e-28	-2.17043	-0.307019
29468884	chr12:29468884:A:G	6.58456e-27	-5.49089e-10	-0.311931
29468901	chr12:29468901:C:T	3.92319e-28	-2.13728	-0.995061
29469269	chr12:29469269:A:G	3.82264e-28	-2.1401	-1.0182
29470145	chr12:29470145:T:C	4.12597e-27	-5.49089e-10	-0.779357
29470171	chr12:29470171:T:A	8.90961e-28	-1.20309	-1.10902
29470326	chr12:29470326:G:A	8.34849e-28	-1.24381	-1.13336
29470392	chr12:29470392:A:C	8.69748e-28	-1.23942	-1.09679
29470627	chr12:29470627:G:A	1.04538e-27	-1.15387	-0.9984
29470908	chr12:29470908:A:G	4.03914e-27	-5.49089e-10	-0.800627
29470991	chr12:29470991:A:T	8.4044e-28	-1.29334	-1.07714
29471045	chr12:29471045:G:C	2.0758e-27	-5.49089e-10	-1.46631
29471095	chr12:29471095:G:T	6.65175e-27	-5.49089e-10	-0.301779
29471697	chr12:29471697:T:C	1.10796e-27	-1.09847	-0.995665
29472688	chr12:29472688:T:C	1.48919e-27	-2.08817	0.289743
29472942	chr12:29472942:C:A	2.01504e-27	-5.49089e-10	-1.49602
29472996	chr12:29472996:T:C	4.69652e-28	-1.43749	-1.51493
29473035	chr12:29473035:G:C	2.1303e-27	-5.49089e-10	-1.4404
29473268	chr12:29473268:C:T	1.09785e-27	-1.27786	-0.825442
29473441	chr12:29473441:T:C	1.20364e-27	-1.22834	-0.782972
29473566	chr12:29473566:A:G	1.10048e-27	-1.08188	-1.01904
29473838	chr12:29473838:A:G	3.75885e-26	2.92138	-1.49134
29473886	chr12:29473886:C:G	1.12425e-27	-1.20047	-0.879067
29473946	chr12:29473946:A:G	1.68999e-25	2.93324	-4.93028e-10
29474255	chr12:29474255:T:C	2.08604e-27	-5.49089e-10	-1.46139
29474545	chr12:29474545:A:G	4.045e-27	-5.49089e-10	-0.799178
29474594	chr12:29474594:G:A	2.23059e-26	1.37562	-0.467427
29474600	chr12:29474600:T:C	1.25618e-27	-2.03725	0.0686691
29474809	chr12:29474809:G:A	4.54962e-28	-2.285	-0.699204
29475083	chr12:29475083:G:A	3.86852e-25	4.85009	-1.08871
29475778	chr12:29475778:A:G	7.37666e-27	-5.49089e-10	-0.198338
29476779	chr12:29476779:A:G	3.37917e-27	-5.49089e-10	-0.979028
29476781	chr12:29476781:A:G	5.66874e-28	-2.21125	-0.553029
29476877	chr12:29476877:A:G	2.39397e-27	-5.49089e-10	-1.32371
29477039	chr12:29477039:A:G	1.98859e-27	-5.49089e-10	-1.50923
29477453	chr12:29477453:A:G	6.014e-28	-1.85685	-0.848299
29477851	chr12:29477851:T:G	2.37693e-27	0.184151	-1.515
29477891	chr12:29477891:A:T	2.02077e-28	-2.28371	-1.51205
29478228	chr12:29478228:A:G	5.61575e-28	-2.34498	-0.428687
29478794	chr12:29478794:T:A	2.17546e-27	-5.49089e-10	-1.41942
29478888	chr12:29478888:A:G	3.88031e-27	-5.49089e-10	-0.840743
29479123	chr12:29479123:C:T	2.04236e-27	-5.49089e-10	-1.48255
29479124	chr12:29479124:G:A	1.51013e-27	-0.584115	-1.20035
29479232	chr12:29479232:G:T	3.90746e-28	-1.9468	-1.18955
29479345	chr12:29479345:G:A	2.6265e-28	-2.03449	-1.49911
29479819	chr12:29479819:T:C	2.1895e-27	-5.49089e-10	-1.41298
29480085	chr12:29480085:G:C	2.07586e-27	-5.49089e-10	-1.46628
29480102	chr12:29480102:G:A	1.97865e-27	-5.49089e-10	-1.51424
29480468	chr12:29480468:T:G	2.39644e-28	-2.25272	-1.37253
29480486	chr12:29480486:C:A	1.98681e-27	-5.49089e-10	-1.51013
29480683	chr12:29480683:C:A	3.90846e-28	-1.95347	-1.18263
29480716	chr12:29480716:C:T	2.3769e-28	-2.28468	-1.34877
29480735	chr12:29480735:A:AG	2.27695e-28	-2.26024	-1.41617
29480799	chr12:29480799:G:A	2.70125e-28	-2.10235	-1.40318
29480877	chr12:29480877:T:C	2.34492e-27	-5.49089e-10	-1.34441
29480884	chr12:29480884:G:A	1.90158e-28	-2.34335	-1.51321
29480912	chr12:29480912:G:A	1.98923e-28	-2.31977	-1.49172
29481090	chr12:29481090:G:A	1.96808e-28	-2.30768	-1.51451
29481377	chr12:29481377:T:C	2.11867e-28	-2.33087	-1.41758
29481434	chr12:29481434:T:C	2.30633e-27	-5.49089e-10	-1.361
29481864	chr12:29481864:T:A	9.72956e-28	-2.22407	-4.93028e-10
29481986	chr12:29481986:T:C	2.51979e-27	0.200328	-1.47281
29482009	chr12:29482009:C:T	2.29065e-28	-2.17812	-1.49229
29482199	chr12:29482199:C:T	2.20702e-28	-2.34695	-1.36065
29482759	chr12:29482759:T:C	9.91481e-28	-2.20521	-4.93028e-10
29482844	chr12:29482844:G:A	2.06922e-28	-2.34241	-1.42966
29483090	chr12:29483090:CCCT:C	3.44937e-28	-2.02953	-1.23153
29483712	chr12:29483712:T:C	2.51161e-27	-5.49089e-10	-1.27574
29483857	chr12:29483857:AT:A	2.48174e-27	-5.49089e-10	-1.2877
29483961	chr12:29483961:A:G	5.96306e-28	-1.78529	-0.928371
29484058	chr12:29484058:A:T	2.18992e-27	-5.49089e-10	-1.41279
29484214	chr12:29484214:G:A	2.46975e-28	-2.34248	-1.25265
29484247	chr12:29484247:G:C	2.01238e-28	-2.31533	-1.48459
29484361	chr12:29484361:C:T	2.48333e-27	-5.49089e-10	-1.28706
29484453	chr12:29484453:A:G	2.01895e-28	-2.31519	-1.48148
29484514	chr12:29484514:T:C	3.75323e-27	0.377769	-1.25181
29484606	chr12:29484606:G:A	2.43494e-28	-2.31766	-1.29166
29485844	chr12:29485844:A:G	2.62198e-27	-5.49089e-10	-1.23273
29485906	chr12:29485906:C:A	3.23957e-28	-2.10618	-1.21762
29486109	chr12:29486109:G:GA	1.04289e-27	-2.15467	-4.93028e-10
29486944	chr12:29486944:G:C	8.62669e-28	-2.34438	-4.93028e-10
29487254	chr12:29487254:A:G	1.77829e-27	-1.62101	-4.93028e-10
29487377	chr12:29487377:G:A	1.10705e-27	-2.09496	-4.93028e-10
29488133	chr12:29488133:C:A	8.85232e-28	-2.31856	-4.93028e-10
29488244	chr12:29488244:A:C	2.00924e-28	-2.34529	-1.4562
29488332	chr12:29488332:G:T	1.91615e-28	-2.33643	-1.51249
29488881	chr12:29488881:C:T	2.01514e-28	-2.34556	-1.45299
29488884	chr12:29488884:C:G	1.90313e-28	-2.34139	-1.51435
29488971	chr12:29488971:A:G	1.89543e-28	-2.34481	-1.51499
29489046	chr12:29489046:A:G	1.89953e-28	-2.34281	-1.51482
29489061	chr12:29489061:G:A	1.9038e-28	-2.34157	-1.51382
29489106	chr12:29489106:C:T	1.90668e-28	-2.33904	-1.51484
29489178	chr12:29489178:A:G	1.91813e-28	-2.33452	-1.51337
29489181	chr12:29489181:T:C	1.8989e-28	-2.3435	-1.51447
29489246	chr12:29489246:T:C	1.90046e-28	-2.34233	-1.51482
29489316	chr12:29489316:G:A	1.90061e-28	-2.34221	-1.51486
29489432	chr12:29489432:G:A	6.86501e-27	-5.49089e-10	-0.270222
29489609	chr12:29489609:C:T	1.89875e-28	-2.34476	-1.51329
29489640	chr12:29489640:A:C	1.90088e-28	-2.3446	-1.51232
29489975	chr12:29489975:C:T	2.00337e-27	-5.49089e-10	-1.50183
29489994	chr12:29489994:G:A	1.90933e-28	-2.34379	-1.5087
29490489	chr12:29490489:T:C	2.25069e-28	-2.34357	-1.34444
29490812	chr12:29490812:T:C	1.54614e-27	-2.31354	0.552638
29492155	chr12:29492155:G:C	5.5099e-27	-5.49089e-10	-0.490112
29492320	chr12:29492320:T:A	2.16017e-28	-2.34089	-1.38817
29492518	chr12:29492518:A:G	3.29981e-28	-2.17301	-1.13236
29493137	chr12:29493137:T:C	2.09791e-28	-2.3468	-1.4115
29493189	chr12:29493189:A:G	2.55783e-27	-5.49089e-10	-1.2575
29493236	chr12:29493236:G:A	8.67547e-28	-2.33874	-4.93028e-10
29493362	chr12:29493362:CAT:C	2.0109e-27	-5.49089e-10	-1.49808
29493557	chr12:29493557:G:A	9.02719e-28	-2.299	-4.93028e-10
29494097	chr12:29494097:C:T	2.20058e-28	-2.33746	-1.37307
29494398	chr12:29494398:T:C	2.69745e-28	-2.31269	-1.19425
29494747	chr12:29494747:G:A	2.97879e-27	-5.49089e-10	-1.10514
29494845	chr12:29494845:G:C	3.08491e-27	-5.49089e-10	-1.07014
29495061	chr12:29495061:GA:G	8.91794e-28	-2.31118	-4.93028e-10
29495143	chr12:29495143:T:C	2.17227e-28	-2.34661	-1.37686
29495213	chr12:29495213:T:C	2.49818e-27	-5.49089e-10	-1.2811
29495258	chr12:29495258:T:G	2.03874e-28	-2.32612	-1.46079
29495342	chr12:29495342:G:A	2.0336e-28	-2.32275	-1.46669
29495434	chr12:29495434:A:G	5.4857e-27	-5.49089e-10	-0.494513
29495451	chr12:29495451:C:T	4.11952e-27	-5.49089e-10	-0.780921
29495637	chr12:29495637:G:A	8.83939e-28	-2.32003	-4.93028e-10
29495699	chr12:29495699:CTTT:C	2.04553e-27	-5.49089e-10	-1.481
29495805	chr12:29495805:A:C	8.61885e-28	-2.34529	-4.93028e-10
29495831	chr12:29495831:G:A	1.97637e-27	-1.17982	-0.335574
29496027	chr12:29496027:A:G	3.91015e-27	-5.49089e-10	-0.833083
29496100	chr12:29496100:AC:A	1.98624e-27	-5.49089e-10	-1.51041
29496867	chr12:29496867:C:T	1.74278e-27	-1.64118	-4.93028e-10
29497004	chr12:29497004:T:C	1.85052e-26	-5.49089e-10	0.721391
29497130	chr12:29497130:G:A	2.94329e-27	-5.49089e-10	-1.11713
29497159	chr12:29497159:CTCAGGAGGCAGAG:C	2.50784e-28	-2.32054	-1.25928
29497220	chr12:29497220:T:C	3.77489e-28	-2.33316	-0.837714
29497454	chr12:29497454:C:T	2.77172e-27	-5.49089e-10	-1.17719
29497769	chr12:29497769:C:T	2.579e-27	-5.49089e-10	-1.24926
29497809	chr12:29497809:C:T	3.53463e-27	-0.592452	-0.341598
29497869	chr12:29497869:T:G	4.74312e-28	-1.43616	-1.50639
29497937	chr12:29497937:T:C	3.25563e-28	-2.05753	-1.26133
29497966	chr12:29497966:T:C	1.25562e-26	-1.85468	2.18824
29498075	chr12:29498075:C:T	9.21311e-27	-5.49089e-10	0.0239693
29498393	chr12:29498393:G:T	2.42624e-25	-5.49089e-10	3.29485
29498524	chr12:29498524:A:G	9.87231e-28	-2.20951	-4.93028e-10
29498633	chr12:29498633:G:T	3.60313e-28	-1.83535	-1.3821
29498657	chr12:29498657:C:T	2.22371e-27	-5.49089e-10	-1.39748
29499232	chr12:29499232:C:A	3.48884e-28	-1.75494	-1.49473
29499621	chr12:29499621:A:G	8.65686e-28	-2.34089	-4.93028e-10
29499685	chr12:29499685:C:T	2.77076e-28	-2.18535	-1.29478
29500145	chr12:29500145:C:A	2.12165e-27	-1.44447	-4.93028e-10
29500148	chr12:29500148:C:T	3.24892e-28	-1.9276	-1.39333
29500785	chr12:29500785:T:C	2.48437e-28	-2.25522	-1.334
29500880	chr12:29500880:A:C	1.98522e-27	-5.49089e-10	-1.51093
29500949	chr12:29500949:G:C	5.26093e-28	-1.34415	-1.49479
29500952	chr12:29500952:A:AG	1.15799e-27	-2.04997	-4.93028e-10
29500954	chr12:29500954:A:AT	1.15979e-27	-2.04842	-4.93028e-10
29500962	chr12:29500962:G:A	2.22298e-27	-5.49089e-10	-1.39781
29501239	chr12:29501239:G:A	3.44974e-28	-1.85551	-1.40544
29501567	chr12:29501567:GATAA:G	4.81239e-28	-1.43034	-1.49771
29501573	chr12:29501573:T:C	3.82449e-28	-1.71051	-1.4473
29501607	chr12:29501607:A:G	1.97754e-27	-5.49089e-10	-1.51481
29501692	chr12:29501692:C:T	2.88281e-27	-5.49089e-10	-1.13789
29501874	chr12:29501874:T:C	3.54424e-28	-1.72242	-1.5115
29501882	chr12:29501882:T:C	1.21505e-27	-2.00187	-4.93028e-10
29502013	chr12:29502013:CAAG:C	1.18908e-27	-2.02348	-4.93028e-10
29502560	chr12:29502560:T:C	3.94856e-27	-0.823308	-4.93028e-10
29502704	chr12:29502704:C:T	3.08651e-28	-2.07475	-1.29745
29503376	chr12:29503376:T:C	1.28516e-27	-0.437855	-1.50792
29503671	chr12:29503671:A:C	2.70399e-27	-1.20193	-4.93028e-10
29503954	chr12:29503954:T:C	3.74221e-28	-1.74196	-1.43761
29503983	chr12:29503983:C:T	5.25738e-28	-1.32742	-1.51219
29504200	chr12:29504200:A:T	2.41934e-28	-2.10772	-1.50803
29504383	chr12:29504383:T:G	3.78982e-28	-2.11236	-1.05457
29504401	chr12:29504401:C:T	3.30974e-27	-5.49089e-10	-0.999789
29504767	chr12:29504767:G:A	3.90958e-28	-2.34071	-0.795101
29505035	chr12:29505035:A:G	3.19626e-27	-5.49089e-10	-1.03468
29505269	chr12:29505269:G:A	4.17781e-27	-5.49089e-10	-0.766871
29505358	chr12:29505358:C:T	2.45125e-28	-2.32423	-1.27841
29505413	chr12:29505413:A:C	3.12276e-27	-5.49089e-10	-1.05794
29505578	chr12:29505578:GA:G	5.00856e-27	-5.49089e-10	-0.58551
29505592	chr12:29505592:G:A	7.76118e-27	-0.147525	-4.93028e-10
29505598	chr12:29505598:G:A	3.12073e-27	-5.49089e-10	-1.05859
29505842	chr12:29505842:A:T	2.66129e-28	-2.25505	-1.26539
29506150	chr12:29506150:C:CT	8.63971e-28	-2.34287	-4.93028e-10
29506335	chr12:29506335:C:T	2.92239e-28	-1.91183	-1.51502
29506448	chr12:29506448:C:T	1.68306e-27	-1.67604	-4.93028e-10
29506610	chr12:29506610:G:A	2.4712e-28	-2.27474	-1.3198
29506865	chr12:29506865:C:T	1.33202e-27	-1.90997	-4.93028e-10
29507107	chr12:29507107:T:C	1.93921e-27	-1.53438	-4.93028e-10
29507271	chr12:29507271:C:T	2.37303e-28	-2.30297	-1.3321
29507683	chr12:29507683:C:G	2.03492e-27	-5.49089e-10	-1.4862
29507844	chr12:29507844:T:C	6.66868e-28	-1.97799	-0.623831
29507948	chr12:29507948:A:C	2.07224e-27	-5.49089e-10	-1.46803
29508222	chr12:29508222:A:G	1.24164e-27	-1.98023	-4.93028e-10
29508430	chr12:29508430:A:G	4.4004e-28	-1.50703	-1.51052
29508443	chr12:29508443:T:C	1.92865e-28	-2.34464	-1.49778
29508540	chr12:29508540:G:A	5.38399e-28	-1.35321	-1.4626
29508678	chr12:29508678:G:A	1.92856e-28	-2.3281	-1.51437
29508802	chr12:29508802:C:T	1.16584e-27	-1.02608	-1.01714
29509014	chr12:29509014:T:C	5.98103e-28	-1.19787	-1.51278
29509403	chr12:29509403:C:A	2.20752e-28	-2.23242	-1.47496
29509514	chr12:29509514:C:T	1.98772e-27	-5.49089e-10	-1.50967
29509583	chr12:29509583:A:G	1.29065e-27	-1.94151	-4.93028e-10
29509635	chr12:29509635:C:T	5.27594e-28	-1.32184	-1.51425
29509819	chr12:29509819:C:T	1.00635e-27	-2.19032	-4.93028e-10
29510188	chr12:29510188:G:C	3.28275e-27	-5.49089e-10	-1.00798
29510273	chr12:29510273:G:C	3.2956e-28	-1.79372	-1.51294
29510301	chr12:29510301:C:T	2.68802e-27	-5.49089e-10	-1.20785
29510554	chr12:29510554:G:C	4.75873e-27	-5.49089e-10	-0.636677
29510573	chr12:29510573:T:C	3.59989e-27	-5.49089e-10	-0.915755
29510659	chr12:29510659:G:C	3.36318e-27	-5.49089e-10	-0.983773
29510765	chr12:29510765:G:A	2.24638e-27	-5.49089e-10	-1.38734
29510980	chr12:29510980:G:A	2.41647e-27	-5.49089e-10	-1.31435
29511238	chr12:29511238:TTTGTATTAATATATCAACTCCTCCTCCTCC:T	2.01136e-27	-5.49089e-10	-1.49785
29511486	chr12:29511486:T:C	2.66648e-27	-5.49089e-10	-1.2159
29511495	chr12:29511495:C:G	1.12698e-27	-2.07711	-4.93028e-10
29511550	chr12:29511550:T:C	2.34348e-28	-2.1347	-1.5129
29511620	chr12:29511620:T:C	2.5441e-27	-5.49089e-10	-1.26288
29511624	chr12:29511624:C:T	2.12909e-28	-2.29951	-1.44404
29511944	chr12:29511944:G:A	2.15174e-27	-5.49089e-10	-1.43038
29512391	chr12:29512391:A:G	1.9807e-27	-5.49089e-10	-1.51321
29513030	chr12:29513030:C:T	1.98229e-27	-5.49089e-10	-1.5124
29513095	chr12:29513095:T:C	2.94944e-28	-2.02745	-1.39018
29513390	chr12:29513390:G:A	2.16207e-28	-2.34309	-1.38509
29513412	chr12:29513412:C:T	6.4471e-27	-5.49089e-10	-0.333029
29513415	chr12:29513415:T:C	2.32839e-27	-5.49089e-10	-1.35148
29513539	chr12:29513539:CAAT:C	4.2629e-28	-2.34667	-0.702625
29513919	chr12:29513919:G:A	2.15401e-27	-5.49089e-10	-1.42933
29513952	chr12:29513952:T:C	2.06043e-27	-5.49089e-10	-1.47375
29513957	chr12:29513957:C:T	2.16715e-27	-1.27114	-0.152103
29514092	chr12:29514092:C:G	2.63299e-27	-1.22854	-4.93028e-10
29514098	chr12:29514098:C:T	3.41544e-27	-5.49089e-10	-0.968351
29514726	chr12:29514726:G:A	4.47782e-28	-1.51668	-1.48342
29514747	chr12:29514747:A:G	4.19162e-28	-1.56038	-1.50578
29514783	chr12:29514783:T:C	1.42083e-27	-0.349528	-1.49589
29514857	chr12:29514857:T:C	3.41481e-27	-5.49089e-10	-0.968538
29514871	chr12:29514871:AGGT:A	2.19994e-27	-5.49089e-10	-1.40823
29514904	chr12:29514904:C:CT	1.97811e-27	-5.49089e-10	-1.51451
29515024	chr12:29515024:T:C	3.07537e-28	-1.88321	-1.49261
29515173	chr12:29515173:A:G	1.97935e-27	-5.49089e-10	-1.51389
29516006	chr12:29516006:A:G	4.70388e-27	-5.49089e-10	-0.648271
29516039	chr12:29516039:T:C	2.8191e-28	-2.2758	-1.18703
29516169	chr12:29516169:A:T	2.41857e-27	-5.49089e-10	-1.31348
29516529	chr12:29516529:C:T	8.60624e-28	-2.34676	-4.93028e-10
29516835	chr12:29516835:T:C	2.37179e-27	-5.49089e-10	-1.33302
29517037	chr12:29517037:T:A	1.98229e-27	-5.49089e-10	-1.51241
29517284	chr12:29517284:G:A	2.38607e-27	-5.49089e-10	-1.32701
29517329	chr12:29517329:C:T	3.78829e-27	-5.49089e-10	-0.864744
29517505	chr12:29517505:G:A	1.98894e-27	-5.49089e-10	-1.50906
29517571	chr12:29517571:G:A	2.87047e-28	-2.32866	-1.1161
29517697	chr12:29517697:T:C	2.06655e-27	-5.49089e-10	-1.47078
29517829	chr12:29517829:C:T	2.35955e-27	-5.49089e-10	-1.33819
29517876	chr12:29517876:G:A	3.73948e-27	-5.49089e-10	-0.877712
29517912	chr12:29517912:A:C	2.14704e-27	-5.49089e-10	-1.43257
29518133	chr12:29518133:T:A	3.44433e-27	-5.49089e-10	-0.95993
29518877	chr12:29518877:G:A	6.76886e-27	-5.49089e-10	-0.284326
29518911	chr12:29518911:G:C	2.17599e-28	-2.33403	-1.38773
29519260	chr12:29519260:G:T	2.0255e-27	-5.49089e-10	-1.49084
29519451	chr12:29519451:A:G	2.53396e-27	-5.49089e-10	-1.26687
29519636	chr12:29519636:G:T	2.00821e-27	-5.49089e-10	-1.49942
29519945	chr12:29519945:G:A	2.09385e-28	-2.3345	-1.42574
29520079	chr12:29520079:C:T	2.06128e-27	-5.49089e-10	-1.47333
29520535	chr12:29520535:C:G	3.7197e-27	-5.49089e-10	-0.883016
29520769	chr12:29520769:C:T	1.48586e-27	-1.80067	-4.93028e-10
29520907	chr12:29520907:T:C	2.13708e-27	-5.49089e-10	-1.43722
29521724	chr12:29521724:T:C	8.6625e-28	-2.34024	-4.93028e-10
29521954	chr12:29521954:G:C	3.48753e-28	-2.19022	-1.05983
29521959	chr12:29521959:C:T	3.69025e-27	-5.49089e-10	-0.890965
29521991	chr12:29521991:CAA:C	3.45043e-28	-2.19988	-1.06087
29522136	chr12:29522136:G:A	4.26764e-27	-5.49089e-10	-0.745599
29522353	chr12:29522353:G:C	2.21464e-27	-5.49089e-10	-1.40157
29522755	chr12:29522755:G:A	2.44422e-28	-2.10036	-1.50516
29523030	chr12:29523030:T:C	7.65951e-27	-5.49089e-10	-0.16071
29523044	chr12:29523044:A:T	2.32965e-27	-5.49089e-10	-1.35094
29523650	chr12:29523650:T:A	2.54935e-27	-5.49089e-10	-1.26082
29523911	chr12:29523911:C:T	4.08324e-27	-5.49089e-10	-0.789768
29524213	chr12:29524213:A:G	4.01471e-28	-1.6132	-1.49608
29524244	chr12:29524244:T:TA	1.0176e-27	-2.17921	-4.93028e-10
29524269	chr12:29524269:C:G	2.042e-27	-5.49089e-10	-1.48273
29524867	chr12:29524867:A:G	1.54175e-27	-2.01201	0.248267
29524917	chr12:29524917:A:C	2.16154e-27	-5.49089e-10	-1.42584
29525061	chr12:29525061:AG:A	2.68022e-28	-2.0218	-1.49155
29525305	chr12:29525305:C:T	1.45017e-26	-5.49089e-10	0.477605
29525624	chr12:29525624:T:C	2.82509e-27	-5.49089e-10	-1.15812
29526126	chr12:29526126:C:T	1.56916e-27	-1.9758	0.229678
29526265	chr12:29526265:A:G	2.18233e-27	-5.49089e-10	-1.41627
29526507	chr12:29526507:A:G	2.6343e-28	-2.01758	-1.51305
29526804	chr12:29526804:T:C	2.79004e-28	-1.96173	-1.51146
29527130	chr12:29527130:T:C	8.97199e-28	-2.30514	-4.93028e-10
29527159	chr12:29527159:T:C	1.06898e-27	-2.12996	-4.93028e-10
29527611	chr12:29527611:A:G	5.87011e-27	-5.49089e-10	-0.426786
29527941	chr12:29527941:G:A	2.44819e-28	-2.09672	-1.50717
29529367	chr12:29529367:A:G	5.45698e-28	-2.01907	-0.783277
29529381	chr12:29529381:G:A	2.03082e-27	-5.49089e-10	-1.48822
29529424	chr12:29529424:C:T	1.9775e-27	-5.49089e-10	-1.51483
29529467	chr12:29529467:C:T	2.43792e-27	-5.49089e-10	-1.30551
29529542	chr12:29529542:T:A	7.93981e-28	-0.953973	-1.47338
29529954	chr12:29529954:C:T	2.04685e-27	-5.49089e-10	-1.48036
29530177	chr12:29530177:C:T	7.87074e-28	-0.969778	-1.46631
29530781	chr12:29530781:T:A	1.73648e-27	-1.95323	0.308429
29530984	chr12:29530984:C:T	5.50341e-28	-1.28128	-1.5126
29531051	chr12:29531051:G:C	3.18785e-27	-5.49089e-10	-1.03731
29531178	chr12:29531178:A:G	2.12065e-27	-5.49089e-10	-1.44494
29531292	chr12:29531292:T:A	9.70228e-28	-2.22688	-4.93028e-10
29531407	chr12:29531407:C:T	4.84889e-27	-5.49089e-10	-0.617908
29531551	chr12:29531551:T:C	1.84341e-27	-1.97802	0.392984
29531891	chr12:29531891:C:T	2.51005e-28	-2.07114	-1.5078
29531975	chr12:29531975:A:G	1.01759e-27	-2.17922	-4.93028e-10
29532741	chr12:29532741:TCA:T	2.02542e-27	-5.49089e-10	-1.49088
29532957	chr12:29532957:A:G	3.69112e-27	-5.49089e-10	-0.890729
29532958	chr12:29532958:T:C	2.64222e-27	-5.49089e-10	-1.22504
29533156	chr12:29533156:G:A	2.14887e-27	-5.49089e-10	-1.43172
29533278	chr12:29533278:C:T	1.03781e-27	-2.15955	-4.93028e-10
29533403	chr12:29533403:G:T	1.76731e-27	-1.90649	0.279293
29533475	chr12:29533475:G:C	1.9781e-27	-5.49089e-10	-1.51452
29533498	chr12:29533498:G:A	3.70661e-28	-2.01697	-1.17216
29533547	chr12:29533547:A:T	2.49174e-28	-2.10133	-1.48493
29533562	chr12:29533562:C:T	2.44905e-28	-2.09037	-1.51317
29533836	chr12:29533836:T:C	2.09396e-26	0.844983	-4.93028e-10
29533966	chr12:29533966:C:T	1.62215e-27	-2.0284	0.315489
29533986	chr12:29533986:G:A	3.4281e-27	-5.49089e-10	-0.964652
29534038	chr12:29534038:G:A	2.49175e-28	-2.07591	-1.51035
29534553	chr12:29534553:A:C	1.03467e-27	-2.16258	-4.93028e-10
29534570	chr12:29534570:AT:A	1.03527e-27	-2.162	-4.93028e-10
29534606	chr12:29534606:G:C	1.03428e-27	-2.16295	-4.93028e-10
29534855	chr12:29534855:A:G	1.65064e-27	-2.0184	0.322904
29535156	chr12:29535156:T:C	1.0556e-27	-2.14255	-4.93028e-10
29535239	chr12:29535239:A:G	1.05797e-27	-2.14031	-4.93028e-10
29535267	chr12:29535267:T:A	1.04172e-27	-2.15579	-4.93028e-10
29535269	chr12:29535269:T:C	6.14887e-28	-1.17825	-1.50473
29535447	chr12:29535447:C:T	1.05645e-27	-2.14175	-4.93028e-10
29535564	chr12:29535564:T:C	6.02322e-28	-1.19832	-1.50531
29535773	chr12:29535773:T:C	2.99415e-27	-5.49089e-10	-1.1
29535788	chr12:29535788:C:G	1.03544e-27	-2.16183	-4.93028e-10
29535903	chr12:29535903:A:G	2.98718e-27	-1.10233	-4.93028e-10
29535939	chr12:29535939:T:C	2.57541e-27	-5.49089e-10	-1.25065
29535957	chr12:29535957:T:C	4.32726e-27	-5.49089e-10	-0.731724
29536097	chr12:29536097:T:C	2.01249e-27	-5.49089e-10	-1.49729
29536133	chr12:29536133:A:G	1.03438e-27	-2.16285	-4.93028e-10
29536135	chr12:29536135:T:C	1.03896e-27	-2.15844	-4.93028e-10
29536224	chr12:29536224:C:T	1.05108e-27	-2.14684	-4.93028e-10
29536331	chr12:29536331:T:C	1.06646e-27	-2.13231	-4.93028e-10
29536434	chr12:29536434:G:C	2.49665e-27	-5.49089e-10	-1.28171
29536683	chr12:29536683:A:G	1.02159e-27	-2.1753	-4.93028e-10
29536716	chr12:29536716:A:T	2.88071e-27	-5.49089e-10	-1.13862
29536803	chr12:29536803:T:C	2.013e-27	-5.49089e-10	-1.49703
29537136	chr12:29537136:C:T	1.04099e-27	-2.15649	-4.93028e-10
29537190	chr12:29537190:G:A	2.0013e-27	-5.49089e-10	-1.50286
29537323	chr12:29537323:C:CT	1.03757e-27	-2.15978	-4.93028e-10
29537382	chr12:29537382:T:G	2.4691e-27	-5.49089e-10	-1.29281
29537565	chr12:29537565:T:G	2.48852e-28	-2.24689	-1.34066
29537734	chr12:29537734:T:C	8.61298e-28	-2.34597	-4.93028e-10
29538013	chr12:29538013:T:C	1.03409e-27	-2.16314	-4.93028e-10
29538018	chr12:29538018:T:G	1.98217e-27	-5.49089e-10	-1.51247
29538078	chr12:29538078:A:G	3.30477e-28	-1.78886	-1.51502
29538205	chr12:29538205:C:T	2.20189e-27	-5.49089e-10	-1.40734
29538227	chr12:29538227:A:G	1.02186e-27	-2.17503	-4.93028e-10
29538308	chr12:29538308:T:C	5.32615e-27	-5.49089e-10	-0.524029
29538583	chr12:29538583:T:C	1.03284e-27	-2.16435	-4.93028e-10
29538588	chr12:29538588:G:A	1.02886e-27	-2.16821	-4.93028e-10
29538766	chr12:29538766:A:T	1.97739e-27	-5.49089e-10	-1.51488
29539370	chr12:29539370:C:T	2.15382e-27	-5.49089e-10	-1.42942
29539433	chr12:29539433:G:A	5.48779e-28	-2.15659	-0.640125
29539475	chr12:29539475:T:C	6.14364e-27	-5.49089e-10	-0.381242
29539579	chr12:29539579:C:T	5.33617e-28	-2.16248	-0.662259
29539725	chr12:29539725:G:A	5.2078e-28	-2.0642	-0.784886
29539739	chr12:29539739:G:A	7.85859e-28	-1.745	-0.692634
29539883	chr12:29539883:C:T	2.19237e-27	-5.49089e-10	-1.41167
29539924	chr12:29539924:T:C	5.85106e-28	-1.22978	-1.50285
29539930	chr12:29539930:C:T	2.01307e-27	-5.49089e-10	-1.497
29539954	chr12:29539954:C:A	2.51634e-27	-5.49089e-10	-1.27385
29539998	chr12:29539998:A:C	5.56674e-28	-2.02151	-0.760928
29540513	chr12:29540513:A:G	1.0345e-27	-2.16274	-4.93028e-10
29540676	chr12:29540676:A:G	3.19294e-27	-5.49089e-10	-1.03572
29541209	chr12:29541209:G:A	2.23661e-27	-5.49089e-10	-1.3917
29541283	chr12:29541283:C:T	1.65073e-27	-1.69544	-4.93028e-10
29541899	chr12:29541899:C:T	1.23711e-27	-1.90481	-0.0790749
29542184	chr12:29542184:T:G	3.88535e-27	-5.49089e-10	-0.839446
29542321	chr12:29542321:C:T	3.83206e-27	-5.49089e-10	-0.853257
29542477	chr12:29542477:G:A	3.36129e-28	-1.91369	-1.37323
29542928	chr12:29542928:A:G	2.98329e-27	-0.290708	-0.812923
29543043	chr12:29543043:C:T	4.53173e-28	-1.4974	-1.49074
29543088	chr12:29543088:A:T	2.5194e-27	-5.49089e-10	-1.27264
29543323	chr12:29543323:G:C	2.60002e-28	-2.03047	-1.51325
29543396	chr12:29543396:T:C	2.92469e-27	-0.298849	-0.824622
29543473	chr12:29543473:C:T	4.07844e-27	-5.49089e-10	-0.790944
29543574	chr12:29543574:T:C	2.40228e-27	-5.49089e-10	-1.32024
29543580	chr12:29543580:G:T	2.56883e-28	-2.06189	-1.4939
29543719	chr12:29543719:A:G	2.28468e-27	-5.49089e-10	-1.37043
29543856	chr12:29543856:G:A	4.4126e-27	-5.49089e-10	-0.712194
29544145	chr12:29544145:A:G	3.33199e-28	-1.78951	-1.50617
29544159	chr12:29544159:C:T	7.44202e-28	-1.31113	-1.18097
29544307	chr12:29544307:T:C	3.88648e-27	-5.49089e-10	-0.839155
29544471	chr12:29544471:T:A	2.226e-27	-5.49089e-10	-1.39645
29544668	chr12:29544668:T:C	2.24295e-27	-5.49089e-10	-1.38887
29545376	chr12:29545376:A:T	4.7062e-28	-1.99339	-0.956978
29545423	chr12:29545423:T:A	1.98264e-27	-5.49089e-10	-1.51223
29545848	chr12:29545848:A:T	2.48641e-27	-5.49089e-10	-1.28582
29545884	chr12:29545884:G:A	4.60576e-28	-2.00639	-0.965547
29546072	chr12:29546072:G:A	2.6995e-27	-5.49089e-10	-1.20359
29546292	chr12:29546292:G:A	1.98612e-27	-5.49089e-10	-1.51048
29546358	chr12:29546358:T:A	4.27412e-27	-5.49089e-10	-0.74408
29546407	chr12:29546407:T:C	3.15922e-28	-1.9988	-1.35012
29546426	chr12:29546426:A:G	2.87509e-28	-2.00353	-1.43962
29546699	chr12:29546699:A:G	5.04755e-27	-5.49089e-10	-0.577756
29546865	chr12:29546865:A:C	3.31518e-28	-2.15916	-1.14157
29547111	chr12:29547111:G:T	2.60625e-28	-2.03385	-1.50748
29547157	chr12:29547157:T:G	2.90113e-28	-2.13896	-1.29518
29547255	chr12:29547255:T:C	2.15892e-27	-5.49089e-10	-1.42705
29548039	chr12:29548039:C:T	2.27388e-27	-5.49089e-10	-1.37517
29548040	chr12:29548040:A:T	3.74383e-28	-2.00283	-1.1763
29548234	chr12:29548234:A:G	1.98254e-27	-5.49089e-10	-1.51228
29548265	chr12:29548265:C:T	2.52524e-27	-5.49089e-10	-1.27032
29548899	chr12:29548899:T:A	3.6409e-28	-2.12655	-1.08047
29548955	chr12:29548955:G:A	3.78605e-28	-1.66937	-1.49855
29548990	chr12:29548990:T:A	3.52252e-28	-2.09754	-1.14253
29549068	chr12:29549068:A:C	3.97009e-27	-5.49089e-10	-0.817871
29549121	chr12:29549121:C:T	5.31573e-28	-1.32144	-1.50713
29549252	chr12:29549252:A:G	7.83115e-28	-0.950266	-1.49087
29550279	chr12:29550279:C:T	4.11926e-28	-1.57797	-1.5056
29550558	chr12:29550558:G:C	1.08052e-27	-2.11922	-4.93028e-10
29550589	chr12:29550589:C:T	8.64904e-28	-2.3418	-4.93028e-10
29550713	chr12:29550713:T:G	3.64361e-28	-1.97762	-1.22865
29551392	chr12:29551392:A:G	5.36562e-28	-2.34362	-0.475617
29551511	chr12:29551511:T:G	2.1695e-27	-5.49089e-10	-1.42216
29551715	chr12:29551715:G:A	2.13131e-28	-2.33703	-1.40547
29552181	chr12:29552181:C:G	2.95013e-27	-5.49089e-10	-1.11481
29552302	chr12:29552302:T:C	2.0135e-27	-5.49089e-10	-1.49678
29552319	chr12:29552319:C:T	5.71613e-28	-1.44496	-1.311
29552436	chr12:29552436:C:A	2.10965e-28	-2.26504	-1.48768
29553091	chr12:29553091:C:T	5.19466e-27	-5.49089e-10	-0.549027
29553837	chr12:29553837:T:C	1.98211e-27	-5.49089e-10	-1.5125
29553842	chr12:29553842:C:T	1.98108e-27	-5.49089e-10	-1.51302
29553934	chr12:29553934:T:C	1.978e-27	-5.49089e-10	-1.51457
29553993	chr12:29553993:G:A	4.50778e-28	-1.48837	-1.50506
29554058	chr12:29554058:T:A	2.09504e-27	-5.49089e-10	-1.45709
29554068	chr12:29554068:T:C	1.98109e-27	-5.49089e-10	-1.51301
29554089	chr12:29554089:T:G	4.63477e-28	-1.45391	-1.51175
29554170	chr12:29554170:G:A	1.98254e-27	-5.49089e-10	-1.51228
29554437	chr12:29554437:C:G	2.15301e-27	-5.49089e-10	-1.42979
29554759	chr12:29554759:T:C	3.51332e-27	-0.940097	-4.93028e-10
29554838	chr12:29554838:C:G	1.12742e-27	-2.07673	-4.93028e-10
29554860	chr12:29554860:A:G	8.68646e-28	-1.68191	-0.655572
29554931	chr12:29554931:G:A	1.0389e-27	-2.15849	-4.93028e-10
29555015	chr12:29555015:G:A	3.17934e-27	-1.03998	-4.93028e-10
29555312	chr12:29555312:T:A	2.14445e-27	-5.49089e-10	-1.43378
29555314	chr12:29555314:T:C	2.27888e-27	-5.49089e-10	-1.37297
29555937	chr12:29555937:AC:A	8.85626e-28	-0.865649	-1.45247
29555994	chr12:29555994:T:G	9.08117e-28	-1.64345	-0.649592
29556221	chr12:29556221:A:AG	2.02695e-27	-5.49089e-10	-1.49012
29556627	chr12:29556627:C:G	2.03714e-27	-5.49089e-10	-1.48511
29557211	chr12:29557211:T:C	4.64362e-28	-1.71879	-1.24496
29557237	chr12:29557237:T:C	1.66681e-26	-5.49089e-10	0.616841
29557599	chr12:29557599:G:A	4.53217e-28	-1.47531	-1.51273
29557723	chr12:29557723:T:TC	4.57375e-28	-1.4646	-1.51431
29557900	chr12:29557900:G:A	4.5695e-28	-1.46504	-1.5148
29558044	chr12:29558044:G:A	8.89443e-28	-2.31382	-4.93028e-10
29558122	chr12:29558122:G:A	1.97839e-27	-5.49089e-10	-1.51437
29558130	chr12:29558130:T:C	2.68398e-27	-5.49089e-10	-1.20936
29558134	chr12:29558134:C:G	1.97776e-27	-5.49089e-10	-1.5147
29558273	chr12:29558273:C:T	1.05533e-27	-2.14281	-4.93028e-10
29558347	chr12:29558347:T:C	2.02617e-27	-5.49089e-10	-1.49051
29558424	chr12:29558424:T:A	1.83872e-27	-0.712139	-0.87545
29558435	chr12:29558435:C:A	2.44842e-27	-5.49089e-10	-1.30121
29558684	chr12:29558684:T:C	9.84622e-28	-2.21216	-4.93028e-10
29558698	chr12:29558698:C:T	7.96015e-28	-1.97959	-0.445207
29558780	chr12:29558780:C:A	1.86214e-27	-1.57493	-4.93028e-10
29559154	chr12:29559154:A:G	3.08948e-28	-1.87045	-1.50079
29559270	chr12:29559270:C:T	1.98507e-27	-5.49089e-10	-1.511
29559327	chr12:29559327:C:T	5.10664e-28	-1.39734	-1.47136
29559506	chr12:29559506:C:T	2.65856e-27	-5.49089e-10	-1.21887
29559773	chr12:29559773:G:A	3.28862e-28	-1.98893	-1.31984
29560029	chr12:29560029:C:T	3.2242e-27	-5.49089e-10	-1.02597
29560075	chr12:29560075:G:A	5.65145e-28	-1.63839	-1.12894
29560136	chr12:29560136:C:T	5.59572e-27	-5.49089e-10	-0.474657
29560228	chr12:29560228:C:A	2.78434e-28	-1.96263	-1.5126
29560695	chr12:29560695:T:G	4.21906e-28	-1.61452	-1.44511
29560851	chr12:29560851:A:G	1.94895e-27	-0.131115	-1.39825
29561060	chr12:29561060:T:A	1.11938e-27	-2.08388	-4.93028e-10
29561541	chr12:29561541:A:G	3.00243e-28	-1.88798	-1.51184
29561657	chr12:29561657:CAGTT:C	2.67898e-27	-5.49089e-10	-1.21122
29561686	chr12:29561686:T:A	6.19118e-27	-5.49089e-10	-0.373532
29561732	chr12:29561732:G:A	3.19947e-27	-5.49089e-10	-1.03367
29562101	chr12:29562101:C:A	6.20088e-28	-1.16064	-1.51391
29562248	chr12:29562248:C:T	2.28035e-28	-2.19425	-1.48067
29562450	chr12:29562450:T:C	2.60083e-27	-5.49089e-10	-1.24083
29562493	chr12:29562493:A:G	6.20978e-28	-1.75924	-0.913882
29562993	chr12:29562993:C:T	1.17898e-27	-2.03201	-4.93028e-10
29563340	chr12:29563340:C:T	3.08992e-27	-5.49089e-10	-1.06851
29563387	chr12:29563387:G:C	2.24866e-27	-5.49089e-10	-1.38632
29563564	chr12:29563564:G:T	7.97795e-28	-1.74313	-0.679434
29564001	chr12:29564001:G:A	2.34932e-27	-5.49089e-10	-1.34253
29564565	chr12:29564565:A:G	1.21927e-27	-1.9984	-4.93028e-10
29564787	chr12:29564787:G:A	2.91375e-28	-1.95587	-1.47393
29564905	chr12:29564905:C:G	2.27506e-28	-2.2482	-1.42904
29565023	chr12:29565023:C:T	1.26457e-27	-0.4557	-1.50623
29565556	chr12:29565556:A:G	5.16917e-27	-5.49089e-10	-0.553946
29565730	chr12:29565730:C:T	1.24057e-27	-0.474648	-1.50644
29565866	chr12:29565866:A:G	4.47811e-27	-5.49089e-10	-0.697458
29566341	chr12:29566341:G:A	8.97706e-28	-0.916126	-1.38845
29566509	chr12:29566509:C:T	8.94688e-28	-0.960579	-1.34736
29567020	chr12:29567020:G:A	2.16852e-27	-0.749369	-0.673246
29567081	chr12:29567081:T:C	3.79807e-28	-1.80938	-1.35536
29567262	chr12:29567262:T:C	1.97711e-27	-5.49089e-10	-1.51502
29567309	chr12:29567309:A:G	1.41958e-27	-0.490058	-1.35624
29567359	chr12:29567359:C:T	2.28538e-27	-5.49089e-10	-1.37013
29567362	chr12:29567362:C:T	4.92929e-27	-0.19162	-0.409844
29567392	chr12:29567392:T:G	8.97225e-28	-0.955268	-1.34984
29567396	chr12:29567396:T:G	1.32183e-27	-0.503827	-1.41382
29567473	chr12:29567473:A:G	8.55219e-28	-1.01548	-1.33757
29567709	chr12:29567709:T:C	1.21719e-27	-1.02311	-0.977005
29567793	chr12:29567793:A:G	2.15113e-27	-5.49089e-10	-1.43066
29567806	chr12:29567806:G:A	1.15578e-27	-2.05189	-4.93028e-10
29567810	chr12:29567810:C:T	1.17688e-27	-1.0211	-1.01269
29567890	chr12:29567890:C:T	2.43223e-27	-5.49089e-10	-1.30785
29567965	chr12:29567965:T:C	8.89601e-28	-0.930994	-1.38265
29567992	chr12:29567992:A:G	4.03393e-28	-1.8534	-1.2511
29568278	chr12:29568278:C:T	4.237e-28	-1.89925	-1.15614
29568512	chr12:29568512:T:C	1.28232e-27	-0.927681	-1.02031
29568603	chr12:29568603:T:C	2.01142e-27	-5.49089e-10	-1.49782
29569012	chr12:29569012:C:T	7.95626e-28	-1.01437	-1.41091
29569987	chr12:29569987:T:C	2.22498e-27	-5.49089e-10	-1.39691
29570183	chr12:29570183:T:C	2.4054e-27	-5.49089e-10	-1.31894
29570311	chr12:29570311:T:C	1.66304e-27	-0.847164	-0.84085
29570395	chr12:29570395:G:C	4.83262e-28	-1.80522	-1.11864
29570491	chr12:29570491:A:T	1.52352e-27	-0.89976	-0.875877
29570625	chr12:29570625:C:T	4.76627e-27	-5.49089e-10	-0.635094
29571015	chr12:29571015:A:G	4.89778e-28	-1.54832	-1.36214
29571128	chr12:29571128:G:A	1.1955e-27	-0.924453	-1.09364
29571180	chr12:29571180:A:G	1.9886e-27	-5.49089e-10	-1.50923
29571314	chr12:29571314:T:C	3.28441e-27	-5.49089e-10	-1.00747
29571427	chr12:29571427:T:C	1.46807e-27	-0.730095	-1.08261
29571859	chr12:29571859:G:A	2.89076e-27	-5.49089e-10	-1.13514
29571880	chr12:29571880:C:A	1.14521e-27	-0.961767	-1.0993
29571974	chr12:29571974:C:G	1.98794e-27	-5.49089e-10	-1.50956
29572561	chr12:29572561:T:C	3.83689e-28	-1.97942	-1.17516
29572584	chr12:29572584:A:G	3.81543e-28	-1.97529	-1.1849
29572719	chr12:29572719:C:T	1.18357e-27	-2.02813	-4.93028e-10
29572775	chr12:29572775:C:T	5.52277e-27	-5.49089e-10	-0.487779
29572956	chr12:29572956:T:C	8.74935e-28	-2.33026	-4.93028e-10
29573073	chr12:29573073:G:C	1.68138e-27	-0.272588	-1.40446
29573351	chr12:29573351:G:A	1.06133e-27	-0.640153	-1.49698
29574048	chr12:29574048:T:G	6.5493e-28	-1.52835	-1.09154
29574285	chr12:29574285:G:T	1.17836e-27	-0.768528	-1.26401
29574369	chr12:29574369:T:C	1.98108e-27	-5.49089e-10	-1.51302
29574589	chr12:29574589:C:T	2.6984e-27	-5.49089e-10	-1.204
29574763	chr12:29574763:C:A	1.01677e-27	-2.18003	-4.93028e-10
29574906	chr12:29574906:C:T	4.8116e-28	-1.82163	-1.10659
29574968	chr12:29574968:C:T	4.83347e-28	-1.79975	-1.12393
29575012	chr12:29575012:A:T	1.37393e-26	-5.49089e-10	0.423599
29575014	chr12:29575014:C:T	5.06646e-28	-1.76223	-1.11437
29575184	chr12:29575184:T:A	4.7312e-28	-1.83657	-1.1085
29575236	chr12:29575236:G:A	4.68954e-28	-1.83684	-1.11707
29575432	chr12:29575432:G:A	5.11401e-28	-1.85098	-1.01628
29575558	chr12:29575558:CT:C	2.3751e-27	-5.49089e-10	-1.33162
29575673	chr12:29575673:G:A	1.97873e-27	-5.49089e-10	-1.5142
29575762	chr12:29575762:G:A	3.68769e-28	-1.9549	-1.23934
29575848	chr12:29575848:A:G	1.3313e-27	-0.55415	-1.35635
29576057	chr12:29576057:T:C	3.84411e-28	-1.91354	-1.23916
29576223	chr12:29576223:T:C	2.90215e-28	-1.9695	-1.46429
29576349	chr12:29576349:C:T	4.98742e-28	-1.78748	-1.10485
29576447	chr12:29576447:T:G	3.06769e-27	-5.49089e-10	-1.07573
29576837	chr12:29576837:T:A	4.94406e-28	-1.80408	-1.09698
29576878	chr12:29576878:C:G	8.7913e-28	-0.976147	-1.34933
29576890	chr12:29576890:C:T	4.04868e-28	-1.58604	-1.51481
29576958	chr12:29576958:T:C	1.97851e-27	-5.49089e-10	-1.51432
29577294	chr12:29577294:C:T	8.75273e-28	-0.962765	-1.36711
29577336	chr12:29577336:T:A	1.98652e-27	-5.49089e-10	-1.51027
29577648	chr12:29577648:A:G	5.01581e-28	-1.77857	-1.10808
29577895	chr12:29577895:G:T	4.31075e-27	-5.49089e-10	-0.735548
29578159	chr12:29578159:C:A	4.867e-28	-1.78062	-1.13615
29578257	chr12:29578257:T:G	1.97728e-27	-5.49089e-10	-1.51494
29578536	chr12:29578536:C:T	3.24946e-27	-5.49089e-10	-1.01817
29578538	chr12:29578538:C:T	4.87953e-27	-5.49089e-10	-0.611611
29578794	chr12:29578794:C:T	3.79193e-28	-1.65389	-1.51248
29579140	chr12:29579140:A:G	2.32731e-27	-5.49089e-10	-1.35194
29579352	chr12:29579352:G:A	2.25484e-27	-5.49089e-10	-1.38358
29579430	chr12:29579430:G:T	3.27876e-28	-1.79693	-1.51485
29579857	chr12:29579857:T:C	7.43697e-28	-1.15588	-1.3369
29580145	chr12:29580145:G:A	2.67702e-27	-5.49089e-10	-1.21196
29580222	chr12:29580222:G:A	4.22514e-28	-1.88924	-1.16895
29580236	chr12:29580236:T:C	2.92291e-27	-5.49089e-10	-1.12408
29580566	chr12:29580566:A:C	8.74549e-28	-1.01258	-1.31812
29580730	chr12:29580730:T:C	2.23979e-27	-5.49089e-10	-1.39028
29580758	chr12:29580758:T:C	1.99159e-27	-5.49089e-10	-1.50772
29581219	chr12:29581219:A:G	1.26653e-27	-1.96038	-4.93028e-10
29581730	chr12:29581730:C:T	7.35053e-28	-1.13914	-1.36534
29581962	chr12:29581962:A:G	1.97867e-27	-5.49089e-10	-1.51423
29582015	chr12:29582015:C:T	3.12391e-28	-1.92533	-1.43483
29582100	chr12:29582100:G:A	3.91688e-28	-1.66892	-1.46503
29582143	chr12:29582143:T:A	2.4269e-27	-5.49089e-10	-1.31004
29582656	chr12:29582656:C:T	3.15466e-28	-1.86886	-1.4815
29582703	chr12:29582703:A:T	3.10927e-28	-1.89185	-1.47301
29582837	chr12:29582837:T:C	5.21636e-28	-1.40102	-1.44642
29582957	chr12:29582957:T:C	1.17071e-27	-0.732876	-1.30617
29583226	chr12:29583226:T:C	1.37411e-27	-1.87885	-4.93028e-10
29583398	chr12:29583398:T:C	2.05576e-27	-5.49089e-10	-1.47601
29583547	chr12:29583547:A:G	4.90916e-28	-1.56293	-1.34521
29583590	chr12:29583590:G:T	4.38424e-28	-1.53467	-1.48656
29583620	chr12:29583620:A:G	5.31602e-28	-1.49911	-1.32941
29583715	chr12:29583715:T:C	8.43898e-27	-5.49089e-10	-0.0637968
29583889	chr12:29583889:C:T	5.18138e-27	-0.551586	-4.93028e-10
29584046	chr12:29584046:G:A	1.30875e-27	-0.608604	-1.31898
29584263	chr12:29584263:T:C	5.55931e-27	-5.49089e-10	-0.481185
29584472	chr12:29584472:A:G	1.42508e-26	-5.49089e-10	0.460155
29584516	chr12:29584516:T:C	1.36947e-27	-1.88224	-4.93028e-10
29584734	chr12:29584734:C:A	1.05099e-27	-2.14692	-4.93028e-10
29584985	chr12:29584985:T:C	8.34121e-28	-1.87566	-0.50237
29585482	chr12:29585482:G:T	2.11406e-27	-5.49089e-10	-1.44805
29585516	chr12:29585516:G:A	4.58895e-27	-5.49089e-10	-0.673007
29585618	chr12:29585618:A:G	1.37007e-27	-0.56358	-1.31822
29585663	chr12:29585663:T:TA	4.49021e-27	-5.49089e-10	-0.69476
29585678	chr12:29585678:G:C	2.12958e-27	-5.49089e-10	-1.44073
29585752	chr12:29585752:T:C	1.00692e-27	-2.18976	-4.93028e-10
29585762	chr12:29585762:T:C	1.39996e-27	-1.86022	-4.93028e-10
29585870	chr12:29585870:C:T	2.98701e-27	-5.49089e-10	-1.10239
29585998	chr12:29585998:G:C	4.53996e-27	-5.49089e-10	-0.683742
29586174	chr12:29586174:C:T	6.04118e-28	-1.80677	-0.893876
29586373	chr12:29586373:A:G	1.05422e-27	-0.841863	-1.302
29586978	chr12:29586978:T:C	4.18343e-27	-5.49089e-10	-0.765528
29587874	chr12:29587874:G:A	5.05866e-28	-1.89024	-0.987902
29588207	chr12:29588207:G:A	8.6781e-28	-0.906547	-1.43189
29588793	chr12:29588793:G:A	2.04179e-27	-5.49089e-10	-1.48283
29589031	chr12:29589031:A:G	5.62759e-28	-1.49945	-1.27212
29589108	chr12:29589108:C:T	2.91904e-27	-5.49089e-10	-1.12541
29589153	chr12:29589153:T:C	2.33754e-27	-5.49089e-10	-1.34756
29589283	chr12:29589283:C:T	2.06584e-27	-5.49089e-10	-1.47112
29589486	chr12:29589486:T:C	1.33635e-27	-0.607558	-1.29916
29589517	chr12:29589517:A:C	2.55035e-27	-5.49089e-10	-1.26043
29589773	chr12:29589773:A:T	1.33181e-27	-0.608696	-1.30142
29589820	chr12:29589820:T:C	3.71036e-27	-5.49089e-10	-0.885531
29589962	chr12:29589962:T:C	6.57746e-28	-1.14979	-1.4658
29591275	chr12:29591275:C:T	3.43599e-28	-1.96088	-1.30406
29591347	chr12:29591347:T:A	1.28393e-27	-1.94673	-4.93028e-10
29591509	chr12:29591509:C:T	2.10308e-27	-5.49089e-10	-1.45326
29591688	chr12:29591688:C:A	5.33177e-28	-1.62449	-1.20107
29591735	chr12:29591735:T:C	1.97805e-27	-5.49089e-10	-1.51454
29591792	chr12:29591792:T:C	3.22134e-27	-5.49089e-10	-1.02686
29591861	chr12:29591861:G:A	2.08044e-27	-5.49089e-10	-1.46408
29592311	chr12:29592311:A:T	3.35532e-27	-5.49089e-10	-0.986112
29592506	chr12:29592506:G:A	2.72055e-27	-5.49089e-10	-1.19582
29592583	chr12:29592583:A:T	2.97393e-27	-5.49089e-10	-1.10677
29592660	chr12:29592660:C:T	2.2066e-27	-1.40521	-4.93028e-10
29592716	chr12:29592716:C:A	3.46996e-27	-5.49089e-10	-0.952516
29592953	chr12:29592953:C:T	7.98767e-28	-2.15885	-0.26249
29593096	chr12:29593096:C:T	7.47352e-28	-1.70195	-0.785926
29593156	chr12:29593156:G:A	1.98467e-27	-5.49089e-10	-1.51121
29593413	chr12:29593413:C:T	1.98547e-27	-5.49089e-10	-1.5108
29593420	chr12:29593420:A:T	1.98363e-27	-5.49089e-10	-1.51173
29593460	chr12:29593460:T:C	2.09218e-27	-5.49089e-10	-1.45845
29593561	chr12:29593561:G:A	3.61602e-27	-5.49089e-10	-0.911286
29593771	chr12:29593771:T:C	1.98379e-27	-5.49089e-10	-1.51165
29593813	chr12:29593813:G:A	9.67824e-28	-2.22936	-4.93028e-10
29593942	chr12:29593942:G:A	3.48975e-27	-5.49089e-10	-0.946828
29594023	chr12:29594023:C:T	2.90217e-28	-1.95059	-1.48319
29594024	chr12:29594024:G:A	1.98039e-27	-5.49089e-10	-1.51336
29594169	chr12:29594169:G:A	3.49635e-27	-5.49089e-10	-0.94494
29594232	chr12:29594232:A:G	1.98148e-27	-5.49089e-10	-1.51281
29594272	chr12:29594272:C:T	1.99918e-27	-1.50392	-4.93028e-10
29594299	chr12:29594299:A:G	3.56561e-27	-5.49089e-10	-0.925324
29594698	chr12:29594698:C:T	8.88859e-28	-2.31448	-4.93028e-10
29594705	chr12:29594705:C:T	2.92829e-28	-1.91905	-1.50577
29594729	chr12:29594729:T:C	1.99368e-27	-5.49089e-10	-1.50667
29594926	chr12:29594926:A:G	2.39616e-28	-2.11905	-1.50632
29595035	chr12:29595035:C:G	3.4939e-27	-5.49089e-10	-0.94564
29595101	chr12:29595101:C:T	3.52544e-27	-5.49089e-10	-0.936653
29595115	chr12:29595115:T:C	1.98122e-27	-5.49089e-10	-1.51294
29595156	chr12:29595156:C:G	1.97727e-27	-5.49089e-10	-1.51494
29595300	chr12:29595300:C:T	5.73522e-28	-1.92218	-0.830439
29595426	chr12:29595426:C:T	3.55538e-27	-5.49089e-10	-0.928196
29595666	chr12:29595666:G:A	2.14047e-27	-1.43564	-4.93028e-10
29595846	chr12:29595846:A:G	3.62361e-27	-5.49089e-10	-0.909187
29596370	chr12:29596370:A:G	1.99332e-27	-5.49089e-10	-1.50685
29596452	chr12:29596452:T:C	3.50996e-27	-5.49089e-10	-0.941053
29596465	chr12:29596465:T:C	1.97843e-27	-5.49089e-10	-1.51435
29596523	chr12:29596523:A:G	3.53869e-27	-5.49089e-10	-0.932903
29596634	chr12:29596634:G:A	1.38388e-27	-2.1535	0.281734
29596693	chr12:29596693:G:C	7.78207e-28	-2.1013	-0.346117
29597091	chr12:29597091:T:C	2.40998e-28	-2.11425	-1.50538
29597393	chr12:29597393:C:T	1.97768e-27	-5.49089e-10	-1.51473
29597460	chr12:29597460:C:T	1.97784e-27	-5.49089e-10	-1.51466
29598016	chr12:29598016:C:G	3.51351e-27	-5.49089e-10	-0.940044
29598415	chr12:29598415:T:A	4.60768e-28	-1.53952	-1.432
29598571	chr12:29598571:C:T	1.97783e-27	-5.49089e-10	-1.51466
29598855	chr12:29598855:A:G	3.53788e-27	-5.49089e-10	-0.933131
29599639	chr12:29599639:C:T	3.02485e-28	-1.89335	-1.49903
29599690	chr12:29599690:A:T	3.55374e-27	-5.49089e-10	-0.928657
29599837	chr12:29599837:C:T	8.80745e-28	-2.32365	-4.93028e-10
29599862	chr12:29599862:A:G	1.97736e-27	-5.49089e-10	-1.5149
29599871	chr12:29599871:T:C	2.33352e-28	-2.17724	-1.47463
29599972	chr12:29599972:G:A	1.43535e-27	-1.83525	-4.93028e-10
29600315	chr12:29600315:A:G	3.49929e-27	-5.49089e-10	-0.9441
29600493	chr12:29600493:C:T	3.8496e-27	-5.49089e-10	-0.848689
29600626	chr12:29600626:G:A	2.52117e-27	-1.27193	-4.93028e-10
29600791	chr12:29600791:C:T	2.6194e-28	-2.02156	-1.51474
29600898	chr12:29600898:G:A	1.23369e-27	-2.31224	0.325598
29600899	chr12:29600899:C:G	3.36294e-27	-5.49089e-10	-0.983844
29601019	chr12:29601019:G:A	3.81946e-27	-5.49089e-10	-0.856549
29601029	chr12:29601029:G:T	2.84695e-28	-2.28629	-1.16671
29601178	chr12:29601178:C:A	4.01369e-27	-5.49089e-10	-0.806948
29601182	chr12:29601182:A:C	1.12241e-27	-1.09421	-0.986965
29601235	chr12:29601235:G:A	2.21454e-27	-5.49089e-10	-1.40161
29601243	chr12:29601243:T:G	1.04448e-27	-1.14523	-1.00791
29601249	chr12:29601249:T:C	3.16103e-28	-2.07597	-1.27237
29601529	chr12:29601529:A:G	3.98487e-27	-5.49089e-10	-0.814154
29601624	chr12:29601624:TGTA:T	3.19643e-28	-1.87037	-1.46684
29601703	chr12:29601703:G:A	3.89335e-27	-5.49089e-10	-0.83739
29601709	chr12:29601709:G:T	3.89151e-27	-5.49089e-10	-0.837861
29601727	chr12:29601727:A:G	3.8688e-27	-5.49089e-10	-0.843713
29601988	chr12:29601988:A:T	2.00386e-27	-1.50159	-4.93028e-10
29601991	chr12:29601991:G:A	3.63891e-27	-5.49089e-10	-0.904975
29602028	chr12:29602028:G:T	4.04891e-27	-5.49089e-10	-0.79821
29602206	chr12:29602206:G:A	4.69795e-27	-5.49089e-10	-0.649533
29602309	chr12:29602309:G:T	4.42017e-27	-5.49089e-10	-0.71048
29602413	chr12:29602413:G:A	4.11429e-27	-5.49089e-10	-0.782193
29602752	chr12:29602752:G:A	3.29899e-27	-5.49089e-10	-1.00304
29603120	chr12:29603120:T:C	2.04175e-27	-5.49089e-10	-1.48285
29603344	chr12:29603344:T:C	3.46165e-27	-5.49089e-10	-0.954912
29603668	chr12:29603668:T:C	3.88291e-28	-1.84241	-1.30025
29603877	chr12:29603877:C:A	2.84183e-28	-2.02484	-1.42996
29604055	chr12:29604055:A:G	4.14669e-27	-5.49089e-10	-0.774348
29604062	chr12:29604062:T:C	4.03855e-27	-5.49089e-10	-0.800774
29604328	chr12:29604328:T:G	3.29617e-27	-5.49089e-10	-1.0039
29604490	chr12:29604490:T:C	4.23818e-27	-5.49089e-10	-0.752524
29604596	chr12:29604596:C:T	4.33206e-28	-1.74392	-1.28928
29604911	chr12:29604911:T:C	9.05052e-28	-2.29642	-4.93028e-10
29604913	chr12:29604913:T:C	1.9962e-27	-5.49089e-10	-1.50541
29605308	chr12:29605308:T:C	3.25269e-27	-5.49089e-10	-1.01718
29605355	chr12:29605355:T:C	2.2299e-27	-5.49089e-10	-1.3947
29605401	chr12:29605401:C:T	2.9098e-28	-2.12246	-1.3087
29605454	chr12:29605454:T:C	2.96743e-28	-2.12122	-1.29033
29605780	chr12:29605780:G:A	1.9968e-27	-5.49089e-10	-1.50511
29605836	chr12:29605836:C:G	7.00723e-27	-5.49089e-10	-0.249716
29605848	chr12:29605848:C:T	8.65428e-28	-2.34119	-4.93028e-10
29605900	chr12:29605900:C:T	3.99663e-27	-5.49089e-10	-0.811207
29606272	chr12:29606272:G:A	7.20202e-27	-5.49089e-10	-0.222297
29606423	chr12:29606423:AG:A	4.78174e-28	-2.26292	-0.67152
29606496	chr12:29606496:A:G	2.02554e-27	-5.49089e-10	-1.49082
29606755	chr12:29606755:T:C	1.98047e-27	-5.49089e-10	-1.51332
29606817	chr12:29606817:G:A	1.97711e-27	-5.49089e-10	-1.51502
29606931	chr12:29606931:T:C	1.98115e-27	-5.49089e-10	-1.51298
29607367	chr12:29607367:T:C	1.98999e-27	-5.49089e-10	-1.50853
29607630	chr12:29607630:T:C	2.44401e-28	-2.09604	-1.50956
29607685	chr12:29607685:G:A	2.90558e-28	-2.23914	-1.19347
29607897	chr12:29607897:G:A	1.98112e-27	-5.49089e-10	-1.513
29608067	chr12:29608067:C:T	1.99593e-27	-5.49089e-10	-1.50555
29608322	chr12:29608322:T:C	2.97357e-27	-1.10689	-4.93028e-10
29608374	chr12:29608374:A:G	1.09513e-27	-0.592355	-1.51343
29608478	chr12:29608478:C:T	2.32863e-28	-2.14484	-1.50913
29608751	chr12:29608751:G:A	2.01885e-27	-5.49089e-10	-1.49413
29608756	chr12:29608756:G:A	8.70901e-28	-2.25978	-0.0751066
29608985	chr12:29608985:C:T	2.11628e-28	-2.24682	-1.50277
29609057	chr12:29609057:G:A	8.06242e-27	-5.49089e-10	-0.109445
29609338	chr12:29609338:A:G	2.02451e-27	-5.49089e-10	-1.49133
29609709	chr12:29609709:C:G	2.9568e-28	-2.20398	-1.21116
29609942	chr12:29609942:C:G	4.92223e-27	-5.49089e-10	-0.602896
29609998	chr12:29609998:C:T	1.9975e-27	-5.49089e-10	-1.50476
29610018	chr12:29610018:G:A	2.29119e-28	-2.16561	-1.50456
29610043	chr12:29610043:C:A	2.60719e-28	-2.0557	-1.48528
29610084	chr12:29610084:C:G	4.80437e-27	-5.49089e-10	-0.627133
29610116	chr12:29610116:T:C	2.5774e-28	-2.0448	-1.50766
29610199	chr12:29610199:A:G	1.97906e-27	-5.49089e-10	-1.51403
29610333	chr12:29610333:G:A	4.29094e-28	-2.27938	-0.763362
29610434	chr12:29610434:T:C	4.38659e-27	-5.49089e-10	-0.718107
29610614	chr12:29610614:C:T	4.20754e-27	-5.49089e-10	-0.759779
29610827	chr12:29610827:C:G	1.98446e-27	-5.49089e-10	-1.51131
29611203	chr12:29611203:C:G	2.70643e-28	-2.25895	-1.24466
29611278	chr12:29611278:C:A	2.73709e-28	-1.9825	-1.50984
29611469	chr12:29611469:A:G	5.14548e-28	-2.26925	-0.591871
29612016	chr12:29612016:T:C	2.11333e-27	-5.49089e-10	-1.4484
29612479	chr12:29612479:A:G	5.29516e-28	-2.19424	-0.63821
29612645	chr12:29612645:A:C	7.257e-28	-2.13711	-0.380164
29612706	chr12:29612706:T:C	2.70687e-28	-2.1525	-1.35095
29613073	chr12:29613073:G:A	2.03347e-28	-2.28738	-1.50212
29613265	chr12:29613265:G:A	1.97726e-27	-5.49089e-10	-1.51495
29614000	chr12:29614000:C:G	1.96696e-27	-1.52017	-4.93028e-10
29614201	chr12:29614201:C:G	3.80736e-28	-2.15228	-1.01003
29614436	chr12:29614436:C:T	2.10129e-27	-5.49089e-10	-1.45411
29614476	chr12:29614476:A:C	4.65121e-28	-2.22745	-0.734668
29614902	chr12:29614902:A:G	3.00452e-28	-2.16268	-1.23645
29615859	chr12:29615859:T:C	1.98821e-27	-5.49089e-10	-1.50942
29615983	chr12:29615983:C:T	2.03361e-27	-5.49089e-10	-1.48685
29616034	chr12:29616034:G:A	1.98899e-27	-5.49089e-10	-1.50903
29616232	chr12:29616232:T:C	2.36987e-28	-2.17905	-1.45736
29616282	chr12:29616282:C:T	2.66763e-28	-2.22091	-1.29714
29616762	chr12:29616762:A:G	4.88376e-27	-5.49089e-10	-0.610744
29617170	chr12:29617170:C:T	2.28675e-27	-5.49089e-10	-1.36953
29617214	chr12:29617214:C:T	2.00265e-27	-5.49089e-10	-1.50219
29617310	chr12:29617310:A:T	2.82275e-28	-1.95712	-1.50441
29617322	chr12:29617322:C:T	2.66969e-28	-2.14494	-1.37234
29617540	chr12:29617540:G:C	2.14755e-27	-5.49089e-10	-1.43233
29617544	chr12:29617544:G:C	2.17802e-27	-5.49089e-10	-1.41824
29617567	chr12:29617567:AGAT:A	2.16376e-27	-5.49089e-10	-1.42481
29617588	chr12:29617588:A:G	2.80403e-27	-5.49089e-10	-1.1656
29618368	chr12:29618368:C:A	5.48052e-27	-5.49089e-10	-0.495459
29618416	chr12:29618416:T:G	4.19383e-27	-5.49089e-10	-0.763044
29618474	chr12:29618474:C:T	5.64775e-27	-5.49089e-10	-0.465402
29618856	chr12:29618856:C:T	2.37966e-28	-2.11734	-1.51495
29619126	chr12:29619126:C:T	2.49243e-28	-2.07346	-1.51252
29619241	chr12:29619241:T:G	2.72722e-28	-2.18835	-1.30761
29619357	chr12:29619357:C:A	3.40688e-28	-2.11498	-1.15847
29619480	chr12:29619480:CT:C	4.43657e-27	-5.49089e-10	-0.706777
29619533	chr12:29619533:T:C	2.08049e-27	-5.49089e-10	-1.46405
29619571	chr12:29619571:C:T	3.40872e-28	-2.13149	-1.14142
29619864	chr12:29619864:G:A	3.38448e-28	-2.11799	-1.16206
29620143	chr12:29620143:A:C	2.07565e-27	-5.49089e-10	-1.46639
29620391	chr12:29620391:G:GCA	2.25735e-27	-5.49089e-10	-1.38247
29620501	chr12:29620501:C:T	1.98056e-27	-5.49089e-10	-1.51328
29620540	chr12:29620540:A:G	4.62508e-28	-1.5821	-1.38565
29620855	chr12:29620855:A:G	1.97728e-28	-2.34429	-1.47323
29621106	chr12:29621106:A:G	4.35411e-28	-1.81462	-1.2135
29621158	chr12:29621158:G:A	7.43548e-27	-5.49089e-10	-0.190395
29621224	chr12:29621224:A:G	1.99189e-27	-5.49089e-10	-1.50757
29621425	chr12:29621425:G:A	9.06389e-28	-2.29495	-4.93028e-10
29622142	chr12:29622142:G:C	5.64761e-27	-0.465426	-4.93028e-10
29622507	chr12:29622507:T:C	2.97571e-27	-1.10617	-4.93028e-10
29623121	chr12:29623121:T:C	1.22778e-27	-2.06733	0.0758835
29623422	chr12:29623422:T:C	1.35642e-27	-1.67013	-0.221684
29623721	chr12:29623721:G:A	2.4434e-27	-5.49089e-10	-1.30327
29623807	chr12:29623807:C:T	2.89638e-28	-2.0383	-1.39748
29623900	chr12:29623900:A:G	2.43856e-27	-5.49089e-10	-1.30525
29623940	chr12:29623940:G:A	2.28894e-28	-2.29122	-1.37994
29624137	chr12:29624137:G:A	1.58344e-27	-0.267677	-1.46938
29624204	chr12:29624204:T:C	2.10234e-28	-2.26206	-1.49413
29624259	chr12:29624259:C:T	2.01924e-27	-5.49089e-10	-1.49394
29624573	chr12:29624573:T:C	2.30356e-28	-2.332	-1.33279
29624869	chr12:29624869:A:G	4.07453e-28	-1.8019	-1.29259
29624928	chr12:29624928:A:G	1.97014e-28	-2.3244	-1.49673
29624948	chr12:29624948:A:C	7.29293e-28	-1.23526	-1.27708
29626011	chr12:29626011:T:C	2.62031e-28	-2.21885	-1.3171
29626399	chr12:29626399:G:C	4.97797e-27	-5.49089e-10	-0.591637
29626988	chr12:29626988:G:A	3.63104e-27	-5.49089e-10	-0.907139
29627026	chr12:29627026:C:T	2.83181e-27	-5.49089e-10	-1.15574
29627057	chr12:29627057:C:T	2.37951e-28	-2.17106	-1.46129
29627261	chr12:29627261:A:G	6.44932e-27	-5.49089e-10	-0.332684
29627364	chr12:29627364:T:C	4.87479e-27	-5.49089e-10	-0.612581
29628419	chr12:29628419:C:T	3.67068e-27	-5.49089e-10	-0.896282
29628446	chr12:29628446:C:T	1.37184e-27	-1.88051	-4.93028e-10
29628520	chr12:29628520:A:G	2.53409e-28	-2.09703	-1.47238
29628807	chr12:29628807:G:A	1.97806e-27	-5.49089e-10	-1.51454
29629139	chr12:29629139:G:A	2.14603e-27	-5.49089e-10	-1.43304
29629246	chr12:29629246:G:A	3.01018e-27	-5.49089e-10	-1.09466
29629274	chr12:29629274:T:C	8.64501e-28	-2.34226	-4.93028e-10
29629308	chr12:29629308:A:G	3.72144e-28	-1.78706	-1.39807
29629315	chr12:29629315:G:A	2.08733e-27	-5.49089e-10	-1.46077
29629383	chr12:29629383:C:A	6.25209e-27	-5.49089e-10	-0.363744
29629762	chr12:29629762:C:A	3.5858e-27	-5.49089e-10	-0.919677
29630252	chr12:29630252:G:T	2.67464e-27	-5.49089e-10	-1.21284
29630646	chr12:29630646:T:C	3.57336e-27	-5.49089e-10	-0.923152
29630695	chr12:29630695:C:G	3.47303e-27	-5.49089e-10	-0.951633
29630743	chr12:29630743:C:A	2.53095e-28	-2.19671	-1.37394
29630889	chr12:29630889:A:T	8.61104e-28	-2.3462	-4.93028e-10
29631117	chr12:29631117:C:A	3.201e-27	-5.49089e-10	-1.03319
29631291	chr12:29631291:T:C	3.59325e-27	-5.49089e-10	-0.917601
29631392	chr12:29631392:C:T	2.45838e-28	-2.12527	-1.47447
29631487	chr12:29631487:GA:G	2.8921e-27	-5.49089e-10	-1.13468
29631671	chr12:29631671:T:C	3.89737e-27	-5.49089e-10	-0.836358
29631950	chr12:29631950:C:T	3.26184e-27	-5.49089e-10	-1.01437
29632165	chr12:29632165:C:T	3.34817e-27	-5.49089e-10	-0.988244
29632369	chr12:29632369:A:G	2.62963e-28	-2.34484	-1.18757
29632441	chr12:29632441:G:A	3.22834e-27	-5.49089e-10	-1.02469
29632892	chr12:29632892:A:C	2.30003e-28	-2.31545	-1.35087
29632920	chr12:29632920:A:T	4.30824e-28	-1.94188	-1.09684
29633480	chr12:29633480:T:C	4.20859e-28	-1.70943	-1.35268
29633748	chr12:29633748:T:C	1.97759e-27	-5.49089e-10	-1.51478
29633765	chr12:29633765:A:G	2.97194e-28	-2.15832	-1.25171
29633854	chr12:29633854:A:T	2.29502e-28	-2.32874	-1.33977
29633890	chr12:29633890:C:T	1.04678e-27	-0.777804	-1.37314
29633893	chr12:29633893:C:T	1.4006e-27	-0.345845	-1.51392
29634005	chr12:29634005:T:C	5.7689e-27	-5.49089e-10	-0.444178
29634405	chr12:29634405:C:A	1.43149e-27	-1.83794	-4.93028e-10
29634515	chr12:29634515:C:T	3.02419e-28	-2.23659	-1.15601
29634563	chr12:29634563:G:A	6.87889e-27	-5.49089e-10	-0.268201
29635235	chr12:29635235:G:A	3.66016e-27	-5.49089e-10	-0.899153
29635781	chr12:29635781:C:T	1.16358e-27	-1.81632	-0.228839
29635816	chr12:29635816:C:T	4.0398e-27	-5.49089e-10	-0.800463
29636397	chr12:29636397:G:A	1.21612e-27	-0.714708	-1.28629
29636646	chr12:29636646:T:C	1.97733e-27	-5.49089e-10	-1.51491
29636717	chr12:29636717:C:T	4.59954e-27	-5.49089e-10	-0.670703
29636817	chr12:29636817:A:G	3.17411e-28	-2.10339	-1.24083
29636973	chr12:29636973:T:A	3.66157e-27	-5.49089e-10	-0.898766
29637095	chr12:29637095:C:A	9.01426e-28	-0.803529	-1.49691
29637117	chr12:29637117:CACACACAA:C	2.37014e-27	-5.49089e-10	-1.33371
29637466	chr12:29637466:T:C	4.02001e-28	-1.84952	-1.25844
29637621	chr12:29637621:A:G	8.09855e-27	-5.49089e-10	-0.104974
29637648	chr12:29637648:A:G	1.12114e-27	-2.08231	-4.93028e-10
29637728	chr12:29637728:A:G	4.30855e-27	-0.208451	-0.527605
29637839	chr12:29637839:T:C	1.06601e-27	-2.13273	-4.93028e-10
29638296	chr12:29638296:G:A	3.94159e-28	-1.82183	-1.30583
29638328	chr12:29638328:T:C	3.65797e-27	-5.49089e-10	-0.899749
29638522	chr12:29638522:T:C	3.76826e-28	-1.8927	-1.27993
29638572	chr12:29638572:G:A	1.9874e-27	-5.49089e-10	-1.50983
29638700	chr12:29638700:T:A	3.74442e-28	-1.89163	-1.28734
29638712	chr12:29638712:C:T	2.83586e-28	-1.98042	-1.47648
29638739	chr12:29638739:G:C	3.82111e-28	-1.87686	-1.28185
29638764	chr12:29638764:T:G	3.90906e-28	-1.8488	-1.28715
29638940	chr12:29638940:A:T	6.55187e-27	-5.49089e-10	-0.316908
29639003	chr12:29639003:T:A	2.10143e-28	-2.30517	-1.45145
29639136	chr12:29639136:T:C	1.99332e-27	-5.49089e-10	-1.50686
29639264	chr12:29639264:T:G	3.83568e-27	-5.49089e-10	-0.852313
29639300	chr12:29639300:A:G	2.1514e-28	-2.29931	-1.43381
29639428	chr12:29639428:A:G	2.16202e-27	-5.49089e-10	-1.42562
29639564	chr12:29639564:T:C	3.65014e-28	-1.91192	-1.29256
29639743	chr12:29639743:A:G	5.85977e-27	-5.49089e-10	-0.428549
29639870	chr12:29639870:A:G	3.64865e-28	-2.31369	-0.891193
29640645	chr12:29640645:T:C	3.87448e-27	-5.49089e-10	-0.842247
29640685	chr12:29640685:G:A	3.07478e-27	-2.07643	1.003
29640738	chr12:29640738:T:C	2.17014e-27	-2.32667	0.904809
29640756	chr12:29640756:G:T	2.274e-27	-5.49089e-10	-1.37512
29640975	chr12:29640975:C:T	2.54439e-28	-2.3427	-1.22265
29641038	chr12:29641038:C:G	2.02198e-27	-5.49089e-10	-1.49258
29641059	chr12:29641059:T:C	2.9506e-28	-2.11186	-1.30538
29641442	chr12:29641442:G:A	2.57788e-28	-2.34354	-1.20874
29641529	chr12:29641529:T:C	6.23374e-27	-5.49089e-10	-0.366682
29641624	chr12:29641624:A:G	3.66628e-28	-2.09786	-1.1022
29641672	chr12:29641672:A:C	3.32953e-27	-5.49089e-10	-0.993826
29641698	chr12:29641698:A:C	2.04831e-28	-2.34487	-1.43736
29642310	chr12:29642310:G:A	2.02717e-27	-5.49089e-10	-1.49002
29642323	chr12:29642323:T:G	4.04246e-27	-5.49089e-10	-0.799805
29642937	chr12:29642937:T:C	4.08915e-28	-2.08743	-1.00348
29643018	chr12:29643018:CAAATGGCCAACA:C	2.84671e-28	-2.11347	-1.33961
29644343	chr12:29644343:A:C	3.89454e-27	-5.49089e-10	-0.837082
29644497	chr12:29644497:A:C	2.82889e-28	-2.12536	-1.334
29644498	chr12:29644498:C:T	1.97928e-27	-5.49089e-10	-1.51393
29644822	chr12:29644822:A:C	3.22845e-27	-5.49089e-10	-1.02466
29644998	chr12:29644998:T:C	2.71562e-28	-2.16434	-1.33588
29645125	chr12:29645125:A:C	1.52548e-26	-1.78229	2.31052
29645172	chr12:29645172:T:C	2.00967e-27	-5.49089e-10	-1.49869
29645223	chr12:29645223:C:T	2.46216e-28	-2.34468	-1.25353
29645359	chr12:29645359:T:A	2.78175e-28	-2.13489	-1.34128
29645371	chr12:29645371:A:G	3.96889e-28	-2.12015	-1.0006
29645470	chr12:29645470:T:C	2.74628e-28	-2.12542	-1.36358
29645513	chr12:29645513:T:C	4.86442e-27	-5.49089e-10	-0.614711
29645557	chr12:29645557:G:A	2.48216e-28	-2.34493	-1.24518
29645587	chr12:29645587:A:G	8.69775e-28	-2.33618	-4.93028e-10
29645763	chr12:29645763:G:A	6.1028e-27	-5.49089e-10	-0.387911
29645778	chr12:29645778:C:T	3.69661e-28	-2.12471	-1.06711
29645821	chr12:29645821:C:T	2.77104e-28	-2.19268	-1.28734
29645822	chr12:29645822:G:A	3.11193e-27	-5.49089e-10	-1.06141
29645823	chr12:29645823:C:T	2.65485e-26	-1.59457	2.67689
29645834	chr12:29645834:A:T	2.0034e-27	-5.49089e-10	-1.50181
29646063	chr12:29646063:TG:T	1.37816e-27	-1.87591	-4.93028e-10
29646186	chr12:29646186:C:T	2.77112e-28	-2.14322	-1.33677
29646263	chr12:29646263:G:A	6.32446e-27	-5.49089e-10	-0.352234
29646422	chr12:29646422:C:CT	6.18572e-27	-5.49089e-10	-0.374415
29646525	chr12:29646525:C:T	4.00936e-28	-2.28335	-0.82726
29646593	chr12:29646593:C:T	2.9097e-26	-1.6276	2.80157
29646595	chr12:29646595:T:C	2.78262e-28	-2.13756	-1.3383
29646669	chr12:29646669:G:A	2.70808e-28	-2.14625	-1.35675
29646677	chr12:29646677:C:T	5.78433e-27	-5.49089e-10	-0.441506
29646792	chr12:29646792:G:A	2.79452e-28	-2.14107	-1.33051
29646884	chr12:29646884:G:A	1.7881e-27	-1.61551	-4.93028e-10
29647085	chr12:29647085:C:T	2.40501e-26	-1.5709	2.55438
29647116	chr12:29647116:G:A	2.35403e-27	-5.49089e-10	-1.34053
29647143	chr12:29647143:C:A	5.17255e-27	-5.49089e-10	-0.553292
29647170	chr12:29647170:T:C	2.04949e-27	-0.0891874	-1.38988
29647304	chr12:29647304:G:A	1.98578e-27	-5.49089e-10	-1.51065
29647359	chr12:29647359:G:A	2.24049e-26	-1.69953	2.61216
29647388	chr12:29647388:C:A	2.43913e-27	-5.49089e-10	-1.30502
29647392	chr12:29647392:G:A	5.89273e-27	-5.49089e-10	-0.422939
29647513	chr12:29647513:A:AACTATGAGGAAG	6.13962e-27	-5.49089e-10	-0.381895
29647529	chr12:29647529:C:T	2.38419e-27	-5.49089e-10	-1.3278
29647739	chr12:29647739:T:G	2.36597e-26	-1.5729	2.54001
29647897	chr12:29647897:G:A	6.12479e-27	-5.49089e-10	-0.384314
29647905	chr12:29647905:A:T	1.01596e-27	-2.18083	-4.93028e-10
29647988	chr12:29647988:G:A	1.49485e-27	-1.79463	-4.93028e-10
29648041	chr12:29648041:C:A	6.49045e-27	-5.49089e-10	-0.326327
29648261	chr12:29648261:T:C	7.10977e-28	-2.0116	-0.526175
29648546	chr12:29648546:A:C	6.14688e-27	-5.49089e-10	-0.380714
29648600	chr12:29648600:T:C	6.12883e-27	-5.49089e-10	-0.383654
29648848	chr12:29648848:G:A	3.11418e-26	-1.50288	2.74477
29648853	chr12:29648853:T:A	6.12894e-27	-5.49089e-10	-0.383636
29649076	chr12:29649076:TC:T	1.97772e-27	-5.49089e-10	-1.51471
29649143	chr12:29649143:T:C	6.50147e-27	-5.49089e-10	-0.32463
29649147	chr12:29649147:C:T	2.393e-27	-5.49089e-10	-1.32411
29649243	chr12:29649243:T:C	6.15923e-27	-5.49089e-10	-0.378707
29649397	chr12:29649397:A:G	6.12479e-27	-5.49089e-10	-0.384314
29649732	chr12:29649732:G:A	6.16268e-27	-5.49089e-10	-0.378147
29649857	chr12:29649857:C:T	5.72818e-27	-5.49089e-10	-0.45126
29649880	chr12:29649880:A:C	4.46621e-27	-0.123906	-0.576212
29650002	chr12:29650002:T:C	2.25332e-27	-5.49089e-10	-1.38426
29650367	chr12:29650367:G:A	2.4061e-28	-2.33246	-1.28878
29650497	chr12:29650497:G:A	6.52201e-27	-5.49089e-10	-0.321476
29650979	chr12:29650979:T:C	6.49661e-27	-5.49089e-10	-0.325379
29651057	chr12:29651057:C:T	2.34985e-27	-5.49089e-10	-1.34231
29651142	chr12:29651142:C:T	5.22737e-27	-0.206492	-0.336258
29651351	chr12:29651351:A:G	6.52201e-27	-5.49089e-10	-0.321476
29651372	chr12:29651372:C:T	3.00348e-27	-5.49089e-10	-1.09689
29651514	chr12:29651514:CTT:C	6.76972e-27	-5.49089e-10	-0.284199
29651635	chr12:29651635:C:A	5.75514e-27	-5.49089e-10	-0.446566
29651737	chr12:29651737:G:C	7.01979e-27	-5.49089e-10	-0.247925
29651784	chr12:29651784:A:G	6.79093e-27	-5.49089e-10	-0.28107
29651905	chr12:29651905:A:ACCCC	7.95764e-27	-5.49089e-10	-0.122526
29652142	chr12:29652142:A:G	3.28508e-28	-2.11255	-1.19731
29652180	chr12:29652180:G:C	5.02514e-27	-5.49089e-10	-0.582205
29652264	chr12:29652264:G:C	6.8312e-26	-0.975414	3.00284
29652421	chr12:29652421:C:T	4.12105e-28	-2.31686	-0.766274
29652556	chr12:29652556:T:C	3.18675e-28	-2.13192	-1.20832
29652665	chr12:29652665:T:C	3.31791e-28	-2.07503	-1.22488
29652685	chr12:29652685:G:A	3.02464e-27	-5.49089e-10	-1.08987
29652729	chr12:29652729:T:C	1.98548e-27	-5.49089e-10	-1.5108
29652784	chr12:29652784:G:A	6.93779e-28	-1.95442	-0.607843
29652834	chr12:29652834:G:A	2.23255e-27	-5.49089e-10	-1.39351
29652879	chr12:29652879:T:C	3.03444e-27	-5.49089e-10	-1.08663
29652923	chr12:29652923:G:A	3.28986e-28	-2.11473	-1.19366
29653092	chr12:29653092:T:A	3.36007e-28	-2.04957	-1.23771
29653352	chr12:29653352:C:T	2.473e-27	-5.49089e-10	-1.29123
29653475	chr12:29653475:T:C	2.89877e-28	-2.15655	-1.27841
29653593	chr12:29653593:T:A	3.23412e-28	-2.12039	-1.2051
29653824	chr12:29653824:C:T	1.01861e-27	-2.17821	-4.93028e-10
29654129	chr12:29654129:ACAT:A	9.20635e-28	-2.27935	-4.93028e-10
29654230	chr12:29654230:A:C	1.03814e-27	-2.15923	-4.93028e-10
29654376	chr12:29654376:AG:A	2.0359e-27	-5.49089e-10	-1.48572
29654458	chr12:29654458:T:C	6.73449e-27	-5.49089e-10	-0.289417
29655127	chr12:29655127:T:C	4.78852e-28	-2.34089	-0.592133
29655173	chr12:29655173:A:G	3.64852e-28	-1.89484	-1.31008
29655230	chr12:29655230:A:G	7.67976e-28	-1.49728	-0.963371
29655290	chr12:29655290:C:T	4.89125e-28	-2.33828	-0.573517
29655750	chr12:29655750:T:C	6.05328e-27	-5.49089e-10	-0.396059
29655928	chr12:29655928:T:C	6.60595e-27	-5.49089e-10	-0.308687
29656232	chr12:29656232:T:C	2.33635e-27	-5.49089e-10	-1.34807
29656608	chr12:29656608:C:T	3.81313e-28	-2.31981	-0.840986
29656910	chr12:29656910:C:T	1.54853e-27	-1.93188	0.172522
29657084	chr12:29657084:G:A	4.12822e-27	-5.49089e-10	-0.778812
29657086	chr12:29657086:A:C	2.09881e-27	-5.49089e-10	-1.45529
29657137	chr12:29657137:T:C	2.53589e-27	-5.49089e-10	-1.26611
29657192	chr12:29657192:T:C	1.13745e-27	-1.61858	-0.449283
29657438	chr12:29657438:T:C	5.04642e-27	-5.49089e-10	-0.577979
29657530	chr12:29657530:C:G	5.27324e-27	-5.49089e-10	-0.534014
29657618	chr12:29657618:A:T	2.65231e-27	-5.49089e-10	-1.22123
29657822	chr12:29657822:T:G	5.0698e-27	-5.49089e-10	-0.573357
29657827	chr12:29657827:T:C	5.22963e-27	-5.49089e-10	-0.542318
29658064	chr12:29658064:C:G	5.04216e-27	-5.49089e-10	-0.578825
29658979	chr12:29658979:G:C	6.13708e-27	-5.49089e-10	-0.382309
29659380	chr12:29659380:G:C	4.96722e-27	-5.49089e-10	-0.593798
29659472	chr12:29659472:C:G	2.4326e-27	-5.49089e-10	-1.3077
29659494	chr12:29659494:A:G	4.96722e-27	-5.49089e-10	-0.593798
29660244	chr12:29660244:T:C	2.1532e-28	-2.30804	-1.42425
29660489	chr12:29660489:A:G	2.25578e-27	-5.49089e-10	-1.38316
29660883	chr12:29660883:T:C	1.37394e-27	-1.87897	-4.93028e-10
29660981	chr12:29660981:G:T	1.98735e-27	-5.49089e-10	-1.50986
29661072	chr12:29661072:C:T	2.2295e-28	-2.20208	-1.49539
29661097	chr12:29661097:A:C	2.61488e-27	-5.49089e-10	-1.23544
29661184	chr12:29661184:G:A	5.02824e-27	-5.49089e-10	-0.58159
29661477	chr12:29661477:A:G	4.65144e-27	-1.41225	0.752769
29661583	chr12:29661583:G:GCCCAGC	9.16481e-28	-1.62964	-0.654232
29661667	chr12:29661667:C:T	9.26116e-28	-2.27341	-4.93028e-10
29662258	chr12:29662258:G:T	1.97855e-27	-5.49089e-10	-1.5143
29662377	chr12:29662377:T:A	2.27097e-28	-2.19535	-1.48368
29662836	chr12:29662836:C:T	2.56976e-27	-5.49089e-10	-1.25285
29662993	chr12:29662993:A:G	5.28966e-27	-5.49089e-10	-0.530905
29663092	chr12:29663092:G:C	2.34554e-27	-5.49089e-10	-1.34414
29663316	chr12:29663316:A:C	1.98758e-27	-5.49089e-10	-1.50974
29663372	chr12:29663372:C:T	4.64567e-28	-1.46628	-1.49703
29663447	chr12:29663447:A:G	6.39137e-28	-1.56451	-1.07979
29663546	chr12:29663546:T:C	2.01898e-27	-5.49089e-10	-1.49407
29663648	chr12:29663648:C:A	2.64065e-27	-5.49089e-10	-1.22563
29663666	chr12:29663666:G:A	3.02364e-27	-5.49089e-10	-1.0902
29663807	chr12:29663807:A:G	2.55615e-28	-2.06512	-1.49562
29663888	chr12:29663888:C:T	9.66471e-28	-1.39088	-0.839887
29664098	chr12:29664098:A:C	2.24377e-28	-2.33767	-1.35342
29664281	chr12:29664281:T:C	3.56539e-28	-2.25397	-0.974006
29664367	chr12:29664367:C:G	4.20786e-27	-5.49089e-10	-0.759705
29664783	chr12:29664783:G:C	3.3642e-28	-2.33697	-0.949084
29665009	chr12:29665009:T:C	6.37121e-28	-1.13284	-1.51461
29665121	chr12:29665121:G:A	2.54223e-28	-2.32149	-1.24471
29665224	chr12:29665224:C:T	2.0607e-28	-2.32641	-1.44979
29665238	chr12:29665238:A:C	2.76746e-28	-2.22666	-1.25465
29665316	chr12:29665316:G:A	4.10682e-28	-2.32027	-0.766329
29665625	chr12:29665625:A:G	2.42297e-27	-5.49089e-10	-1.31166
29666103	chr12:29666103:A:T	1.27657e-27	-1.95248	-4.93028e-10
29666569	chr12:29666569:C:T	2.02129e-27	-5.49089e-10	-1.49292
29667138	chr12:29667138:G:A	2.72323e-27	-5.49089e-10	-1.19484
29667493	chr12:29667493:T:C	2.08138e-27	-1.78026	0.316631
29667765	chr12:29667765:T:C	2.91997e-28	-2.08675	-1.34093
29667898	chr12:29667898:C:T	1.988e-26	-0.402366	1.19542
29667901	chr12:29667901:T:C	5.31165e-27	-5.49089e-10	-0.526756
29667926	chr12:29667926:T:C	2.666e-28	-2.17058	-1.34809
29667982	chr12:29667982:A:G	2.57875e-27	-5.49089e-10	-1.24935
29668117	chr12:29668117:A:G	8.61175e-28	-2.34612	-4.93028e-10
29668203	chr12:29668203:A:G	2.79985e-28	-2.1118	-1.35788
29668227	chr12:29668227:G:A	1.10442e-27	-2.09734	-4.93028e-10
29668272	chr12:29668272:T:C	2.55128e-27	-5.49089e-10	-1.26006
29668344	chr12:29668344:G:A	3.06014e-28	-2.07623	-1.30455
29668596	chr12:29668596:G:A	2.77073e-28	-2.12911	-1.35103
29668611	chr12:29668611:C:T	4.16481e-28	-2.29117	-0.781404
29668617	chr12:29668617:T:C	2.363e-26	-0.37419	1.34005
29668626	chr12:29668626:A:C	4.3003e-28	-2.27096	-0.769596
29668657	chr12:29668657:T:C	2.85338e-28	-2.11777	-1.33297
29668711	chr12:29668711:T:C	2.28255e-27	-5.49089e-10	-1.37136
29668819	chr12:29668819:C:G	2.77145e-28	-2.1254	-1.35448
29669120	chr12:29669120:CA:C	2.58911e-28	-2.34563	-1.2023
29669268	chr12:29669268:T:C	2.86385e-28	-2.10455	-1.34253
29669447	chr12:29669447:G:A	1.90149e-28	-2.34243	-1.51417
29669534	chr12:29669534:G:A	5.09516e-27	-0.568367	-4.93028e-10
29669569	chr12:29669569:A:G	1.26731e-27	-1.95976	-4.93028e-10
29669828	chr12:29669828:C:T	4.17756e-28	-2.287	-0.782512
29669899	chr12:29669899:G:A	2.79316e-28	-2.12323	-1.34883
29669900	chr12:29669900:T:C	2.78984e-28	-2.12528	-1.34798
29669962	chr12:29669962:T:A	2.24488e-26	-0.313463	1.22804
29669997	chr12:29669997:T:C	2.79413e-28	-2.12447	-1.34725
29670022	chr12:29670022:G:A	2.90135e-28	-2.11822	-1.31585
29670356	chr12:29670356:G:A	2.87142e-28	-2.103	-1.34144
29670599	chr12:29670599:A:G	2.79887e-28	-2.12014	-1.34989
29670707	chr12:29670707:C:T	2.32433e-28	-2.30564	-1.35017
29670729	chr12:29670729:G:A	2.21166e-26	-0.298691	1.19836
29670782	chr12:29670782:T:G	2.09831e-27	-5.49089e-10	-1.45552
29671106	chr12:29671106:G:C	3.3232e-27	-5.49089e-10	-0.995732
29671188	chr12:29671188:T:C	9.97363e-28	-1.67098	-0.528316
29671213	chr12:29671213:C:T	1.73074e-27	-1.06405	-0.584057
29671279	chr12:29671279:G:A	2.313e-26	-0.375454	1.31993
29671391	chr12:29671391:G:C	5.51897e-28	-1.99296	-0.798093
29671507	chr12:29671507:T:C	2.17641e-28	-2.29822	-1.42334
29671515	chr12:29671515:A:G	6.4115e-28	-2.17914	-0.462012
29671524	chr12:29671524:G:A	3.39477e-27	-5.49089e-10	-0.974423
29671528	chr12:29671528:G:A	2.78385e-27	-5.49089e-10	-1.17282
29671531	chr12:29671531:A:C	9.21735e-28	-1.66661	-0.611544
29671561	chr12:29671561:C:T	3.61231e-26	-0.11153	1.5018
29671572	chr12:29671572:G:A	2.90079e-26	-0.322249	1.49316
29671971	chr12:29671971:T:C	3.98987e-27	-5.49089e-10	-0.812899
29671999	chr12:29671999:C:T	8.63084e-28	-2.3439	-4.93028e-10
29672004	chr12:29672004:T:G	2.27838e-27	-5.49089e-10	-1.37319
29672015	chr12:29672015:G:A	3.84214e-28	-1.74597	-1.40724
29672077	chr12:29672077:A:C	5.57789e-28	-2.00707	-0.773365
29672248	chr12:29672248:C:A	1.97915e-27	-5.49089e-10	-1.51399
29672262	chr12:29672262:C:T	2.04322e-27	-5.49089e-10	-1.48213
29672498	chr12:29672498:C:T	8.98788e-28	-2.30337	-4.93028e-10
29672569	chr12:29672569:GA:G	1.70992e-26	-5.49089e-10	0.642376
29672611	chr12:29672611:T:C	2.28096e-28	-2.30256	-1.37208
29672684	chr12:29672684:A:G	7.97187e-28	-1.93774	-0.485589
29672770	chr12:29672770:G:A	2.16377e-27	-5.49089e-10	-1.42481
29673160	chr12:29673160:C:T	1.30245e-27	-1.26661	-0.665802
29673251	chr12:29673251:A:AG	2.21628e-28	-2.32893	-1.37449
29673352	chr12:29673352:G:C	6.40057e-28	-1.85816	-0.784698
29673385	chr12:29673385:C:T	6.44663e-28	-1.85142	-0.784264
29673413	chr12:29673413:T:A	1.08685e-27	-0.769609	-1.34376
29673416	chr12:29673416:A:G	1.99984e-27	-5.49089e-10	-1.50359
29673600	chr12:29673600:T:C	8.71586e-28	-2.3341	-4.93028e-10
29673604	chr12:29673604:T:C	7.89352e-27	-5.49089e-10	-0.130616
29673853	chr12:29673853:A:G	2.11938e-28	-2.23332	-1.5148
29674100	chr12:29674100:C:T	2.02334e-28	-2.28146	-1.51304
29674160	chr12:29674160:T:C	2.20334e-28	-2.323	-1.38627
29674315	chr12:29674315:A:ATAAG	2.4498e-28	-2.31722	-1.28602
29674421	chr12:29674421:AC:A	6.1954e-26	-0.393297	2.32303
29674534	chr12:29674534:C:T	1.40118e-27	-1.28259	-0.57675
29674561	chr12:29674561:A:G	5.76941e-28	-1.88369	-0.862985
29674835	chr12:29674835:T:C	7.90151e-27	-5.49089e-10	-0.129605
29675007	chr12:29675007:T:A	2.44318e-27	-5.49089e-10	-1.30336
29675131	chr12:29675131:A:C	2.47354e-28	-2.32001	-1.27358
29675280	chr12:29675280:TAACTC:T	2.09427e-28	-2.24664	-1.5134
29675375	chr12:29675375:T:G	2.47447e-28	-2.31401	-1.27921
29675550	chr12:29675550:A:G	1.09987e-27	-1.58416	-0.517307
29675689	chr12:29675689:T:C	2.87491e-28	-2.34589	-1.09734
29675758	chr12:29675758:C:T	2.05499e-28	-2.26503	-1.51394
29675825	chr12:29675825:A:T	2.67353e-28	-2.30317	-1.21267
29675834	chr12:29675834:T:C	3.72666e-26	-0.226797	1.64824
29676234	chr12:29676234:T:C	1.20262e-27	-1.89091	-0.121251
29676260	chr12:29676260:G:C	9.18021e-28	-2.28219	-4.93028e-10
29676441	chr12:29676441:C:T	7.46081e-27	-5.49089e-10	-0.186995
29676706	chr12:29676706:C:T	2.8415e-28	-2.18877	-1.26614
29676730	chr12:29676730:A:C	2.79281e-27	-1.51117	0.341556
29676790	chr12:29676790:T:G	2.96813e-28	-2.19461	-1.2167
29676801	chr12:29676801:G:A	2.82759e-27	-5.49089e-10	-1.15724
29676802	chr12:29676802:A:T	8.605e-28	-2.3469	-4.93028e-10
29676977	chr12:29676977:G:A	1.28473e-27	-1.31748	-0.628632
29677029	chr12:29677029:T:C	3.13146e-27	-5.49089e-10	-1.05516
29677104	chr12:29677104:T:C	2.76274e-27	-1.42887	0.24843
29677239	chr12:29677239:A:G	4.04764e-27	-1.09665	0.298128
29677354	chr12:29677354:A:T	4.77528e-28	-2.0764	-0.859395
29677369	chr12:29677369:C:T	2.41701e-27	-5.49089e-10	-1.31413
29677384	chr12:29677384:G:A	3.56443e-27	-5.49089e-10	-0.925653
29677406	chr12:29677406:G:A	1.27433e-27	-1.33181	-0.622421
29677520	chr12:29677520:G:A	1.21147e-27	-1.36037	-0.644454
29677776	chr12:29677776:C:T	1.15432e-26	-5.49089e-10	0.249438
29677963	chr12:29677963:G:A	2.61844e-27	-1.54652	0.312443
29678005	chr12:29678005:C:T	4.93038e-28	-2.13905	-0.764782
29678280	chr12:29678280:T:C	3.04975e-27	-1.40669	0.325094
29678439	chr12:29678439:A:G	3.10717e-28	-2.34415	-1.02138
29678672	chr12:29678672:C:T	2.01925e-26	-5.49089e-10	0.808652
29678731	chr12:29678731:GA:G	1.19935e-27	-1.3352	-0.679678
29678860	chr12:29678860:A:G	5.08022e-27	-5.49089e-10	-0.571304
29678865	chr12:29678865:G:C	1.22542e-27	-1.33101	-0.662365
29678955	chr12:29678955:C:G	4.71197e-28	-2.11342	-0.835715
29679031	chr12:29679031:T:A	1.17692e-27	-1.34121	-0.692544
29679276	chr12:29679276:T:TTA	1.25901e-27	-1.33329	-0.633041
29679570	chr12:29679570:T:C	1.19811e-27	-1.35888	-0.657041
29679633	chr12:29679633:C:A	3.59184e-27	-5.49089e-10	-0.917995
29679752	chr12:29679752:C:T	3.70056e-28	-1.97758	-1.21318
29679758	chr12:29679758:G:T	3.78602e-28	-1.96443	-1.2035
29679950	chr12:29679950:A:G	2.01469e-28	-2.28396	-1.51482
29680074	chr12:29680074:G:A	3.89928e-26	-5.49089e-10	1.46672
29680126	chr12:29680126:G:A	1.9877e-28	-2.29828	-1.51399
29680396	chr12:29680396:G:A	3.85772e-28	-2.22587	-0.923298
29680413	chr12:29680413:A:T	2.00964e-28	-2.2875	-1.51378
29680476	chr12:29680476:T:C	1.76669e-26	-5.49089e-10	0.675033
29680570	chr12:29680570:T:C	2.00327e-28	-2.31529	-1.48918
29680587	chr12:29680587:T:A	2.38186e-27	-5.49089e-10	-1.32878
29680630	chr12:29680630:T:C	2.0102e-27	-5.49089e-10	-1.49842
29680649	chr12:29680649:G:A	2.39909e-27	-5.49089e-10	-1.32157
29680709	chr12:29680709:T:C	2.08453e-28	-2.31275	-1.45195
29680863	chr12:29680863:C:T	2.90363e-27	-5.49089e-10	-1.1307
29680876	chr12:29680876:T:C	1.29694e-27	-1.24165	-0.694998
29680968	chr12:29680968:A:G	2.1127e-28	-2.29433	-1.45695
29681061	chr12:29681061:C:T	1.02916e-27	-2.16791	-4.93028e-10
29681645	chr12:29681645:G:A	2.0872e-28	-2.2532	-1.51022
29682157	chr12:29682157:T:C	2.27727e-27	-5.49089e-10	-1.37368
29682188	chr12:29682188:A:G	8.60613e-28	-2.34677	-4.93028e-10
29682319	chr12:29682319:T:C	2.51801e-27	-5.49089e-10	-1.27319
29682334	chr12:29682334:A:G	2.30274e-27	-1.36256	-4.93028e-10
29682901	chr12:29682901:T:C	2.4695e-27	-5.49089e-10	-1.29264
29683088	chr12:29683088:T:C	3.05591e-27	-5.49089e-10	-1.07958
29683165	chr12:29683165:G:A	2.46611e-27	-5.49089e-10	-1.29402
29683190	chr12:29683190:G:A	2.35272e-27	-5.49089e-10	-1.34109
29683785	chr12:29683785:T:A	4.90684e-28	-2.18438	-0.724234
29683819	chr12:29683819:T:A	1.95957e-27	-1.92529	0.401351
29683851	chr12:29683851:T:TC	1.99922e-28	-2.29297	-1.51351
29683957	chr12:29683957:T:A	2.42238e-27	-5.49089e-10	-1.31191
29684054	chr12:29684054:G:C	2.08067e-27	-5.49089e-10	-1.46397
29684092	chr12:29684092:C:T	1.48656e-26	-5.49089e-10	0.50239
29684460	chr12:29684460:G:A	2.02275e-28	-2.28063	-1.51416
29684672	chr12:29684672:C:T	1.01648e-27	-1.34545	-0.834856
29684783	chr12:29684783:C:T	2.04556e-28	-2.26913	-1.51444
29684789	chr12:29684789:T:C	2.07673e-28	-2.25408	-1.51437
29684803	chr12:29684803:C:T	2.06162e-28	-2.26154	-1.51421
29684930	chr12:29684930:T:C	2.06963e-28	-2.25717	-1.5147
29685110	chr12:29685110:T:C	2.08919e-28	-2.24763	-1.51484
29685166	chr12:29685166:C:T	2.0621e-28	-2.26075	-1.51477
29685259	chr12:29685259:A:G	2.89929e-27	-5.49089e-10	-1.13219
29685336	chr12:29685336:C:G	2.00975e-28	-2.28633	-1.51491
29685370	chr12:29685370:A:T	5.22936e-27	-5.49089e-10	-0.54237
29685439	chr12:29685439:T:C	2.17376e-27	-5.49089e-10	-1.4202
29685593	chr12:29685593:C:T	6.63411e-27	-5.49089e-10	-0.304434
29685623	chr12:29685623:A:G	2.01091e-28	-2.28596	-1.5147
29685706	chr12:29685706:A:G	5.46801e-28	-1.29803	-1.5023
29685752	chr12:29685752:C:T	7.01015e-27	-5.49089e-10	-0.2493
29685762	chr12:29685762:C:T	1.99368e-27	-5.49089e-10	-1.50668
29685770	chr12:29685770:T:A	2.04645e-28	-2.26835	-1.51479
29686007	chr12:29686007:C:T	5.0602e-28	-2.19235	-0.685485
29686086	chr12:29686086:T:C	2.0771e-28	-2.25384	-1.51443
29686104	chr12:29686104:T:C	2.05763e-28	-2.26307	-1.51462
29686257	chr12:29686257:T:C	2.1299e-28	-2.29194	-1.45123
29686373	chr12:29686373:T:C	2.04311e-28	-2.2701	-1.51468
29686376	chr12:29686376:C:G	7.3527e-27	-5.49089e-10	-0.201592
29686428	chr12:29686428:A:G	2.05452e-28	-2.29727	-1.48194
29686459	chr12:29686459:T:C	2.03477e-28	-2.27385	-1.51502
29686594	chr12:29686594:C:A	2.00633e-28	-2.28864	-1.5143
29686678	chr12:29686678:ACCCTGG:A	1.99693e-27	-5.49089e-10	-1.50505
29686881	chr12:29686881:A:G	9.40469e-28	-2.25803	-4.93028e-10
29686930	chr12:29686930:T:C	2.04237e-28	-2.27044	-1.5147
29687175	chr12:29687175:C:T	3.21006e-27	-5.49089e-10	-1.03037
29687376	chr12:29687376:T:A	2.0309e-28	-2.27615	-1.51462
29687438	chr12:29687438:G:A	5.81171e-28	-2.17817	-0.561203
29687532	chr12:29687532:G:C	3.20095e-27	-5.49089e-10	-1.03321
29687638	chr12:29687638:T:C	2.03878e-28	-2.27201	-1.51489
29687654	chr12:29687654:A:G	2.0301e-28	-2.27625	-1.51491
29687780	chr12:29687780:T:C	2.08067e-27	-5.49089e-10	-1.46397
29688031	chr12:29688031:G:A	2.95899e-26	-0.375267	1.56604
29688032	chr12:29688032:A:G	3.175e-27	-1.04135	-4.93028e-10
29688155	chr12:29688155:G:A	2.0242e-27	-5.49089e-10	-1.49149
29688163	chr12:29688163:T:C	1.60503e-27	-0.70038	-1.02314
29688212	chr12:29688212:T:G	2.12125e-27	-5.49089e-10	-1.44466
29688464	chr12:29688464:G:A	2.06453e-28	-2.25932	-1.51502
29688465	chr12:29688465:C:A	3.30551e-28	-2.34532	-0.958334
29688733	chr12:29688733:A:G	1.39426e-27	-1.86429	-4.93028e-10
29688765	chr12:29688765:T:C	2.05668e-28	-2.29788	-1.48027
29689032	chr12:29689032:A:G	8.91937e-28	-2.31102	-4.93028e-10
29689379	chr12:29689379:A:G	6.52611e-28	-1.94538	-0.678052
29689639	chr12:29689639:A:G	2.05882e-28	-2.26287	-1.51424
29689657	chr12:29689657:C:T	2.14432e-27	-5.49089e-10	-1.43383
29689777	chr12:29689777:C:G	2.12847e-28	-2.26132	-1.48252
29689889	chr12:29689889:G:A	3.32127e-28	-2.27391	-1.02499
29689920	chr12:29689920:C:T	2.074e-28	-2.25475	-1.51501
29689983	chr12:29689983:C:T	2.16497e-27	-5.49089e-10	-1.42425
29690099	chr12:29690099:A:G	2.05628e-28	-2.26407	-1.51427
29690162	chr12:29690162:G:A	3.96114e-26	-0.831718	2.31418
29690282	chr12:29690282:C:T	2.04615e-28	-2.26903	-1.51425
29690303	chr12:29690303:G:A	2.93369e-27	-5.49089e-10	-1.1204
29690458	chr12:29690458:T:C	4.5179e-28	-2.22912	-0.762076
29690526	chr12:29690526:G:A	2.01878e-27	-5.49089e-10	-1.49416
29690674	chr12:29690674:CAG:C	2.34895e-27	-5.49089e-10	-1.34269
29690682	chr12:29690682:A:T	2.04756e-28	-2.26795	-1.51464
29691134	chr12:29691134:C:A	2.61995e-27	-1.2335	-4.93028e-10
29691183	chr12:29691183:A:G	2.33809e-27	-5.49089e-10	-1.34732
29693458	chr12:29693458:A:G	4.33057e-27	-5.49089e-10	-0.730959
29693525	chr12:29693525:T:C	4.63316e-28	-1.49371	-1.4723
29693606	chr12:29693606:ATTTAT:A	8.62562e-28	-2.34451	-4.93028e-10
29694000	chr12:29694000:T:C	3.95765e-27	-5.49089e-10	-0.821008
29694055	chr12:29694055:C:T	3.85295e-27	-5.49089e-10	-0.84782
29694134	chr12:29694134:A:C	2.47601e-27	-5.49089e-10	-1.29001
29694173	chr12:29694173:C:T	1.99706e-27	-5.49089e-10	-1.50498
29694174	chr12:29694174:G:A	8.62728e-28	-2.34431	-4.93028e-10
29694253	chr12:29694253:T:G	2.66799e-27	-5.49089e-10	-1.21533
29694368	chr12:29694368:T:C	3.06956e-28	-2.34279	-1.03491
29694482	chr12:29694482:T:C	2.01149e-28	-2.30483	-1.49554
29694501	chr12:29694501:G:A	3.72309e-28	-2.33716	-0.847532
29694560	chr12:29694560:T:G	2.24034e-28	-2.34679	-1.34582
29694572	chr12:29694572:G:A	2.08879e-28	-2.25159	-1.51107
29694573	chr12:29694573:G:GAT	1.99104e-27	-5.49089e-10	-1.508
29694769	chr12:29694769:G:A	2.97431e-28	-2.33082	-1.07842
29694780	chr12:29694780:G:A	2.93955e-28	-2.32798	-1.09301
29694832	chr12:29694832:T:C	9.17784e-28	-2.28245	-4.93028e-10
29694933	chr12:29694933:T:C	2.1097e-28	-2.24346	-1.50924
29695059	chr12:29695059:C:T	2.11683e-28	-2.24722	-1.5021
29695169	chr12:29695169:T:C	2.07153e-27	-5.49089e-10	-1.46837
29695348	chr12:29695348:A:C	2.39941e-28	-2.12711	-1.49691
29695449	chr12:29695449:G:A	7.59928e-27	-5.49089e-10	-0.168606
29695547	chr12:29695547:T:C	2.46957e-28	-2.22572	-1.36948
29695648	chr12:29695648:G:T	8.60414e-28	-2.347	-4.93028e-10
29695985	chr12:29695985:T:A	2.07832e-27	-5.49089e-10	-1.4651
29696173	chr12:29696173:A:G	3.08572e-28	-2.21597	-1.15649
29696230	chr12:29696230:C:T	3.19145e-27	-5.49089e-10	-1.03618
29696382	chr12:29696382:C:A	2.3243e-28	-2.25467	-1.40115
29696485	chr12:29696485:G:A	2.78091e-28	-2.30394	-1.17253
29696568	chr12:29696568:T:C	3.08391e-28	-2.26068	-1.11236
29696715	chr12:29696715:A:G	2.0888e-27	-5.49089e-10	-1.46007
29696725	chr12:29696725:G:A	8.80463e-28	-2.32397	-4.93028e-10
29696788	chr12:29696788:T:C	2.66707e-27	-1.21568	-4.93028e-10
29697078	chr12:29697078:T:G	1.98612e-27	-5.49089e-10	-1.51047
29697148	chr12:29697148:A:G	7.01041e-28	-1.52069	-1.03115
29697356	chr12:29697356:A:G	3.92992e-27	-5.49089e-10	-0.828041
29697400	chr12:29697400:A:G	8.60412e-28	-2.347	-4.93028e-10
29697486	chr12:29697486:A:G	2.71129e-28	-2.3469	-1.15492
29697588	chr12:29697588:AT:A	3.28637e-28	-2.3302	-0.979263
29697731	chr12:29697731:C:T	1.9892e-27	-5.49089e-10	-1.50893
29697948	chr12:29697948:C:T	2.45628e-28	-2.34577	-1.25482
29698357	chr12:29698357:C:T	2.68386e-28	-2.34534	-1.16665
29698398	chr12:29698398:C:T	3.67029e-28	-2.02794	-1.17103
29698501	chr12:29698501:G:C	2.18808e-28	-2.34695	-1.36927
29698546	chr12:29698546:C:T	2.79556e-28	-1.97798	-1.49324
29698596	chr12:29698596:A:G	3.57989e-28	-2.33482	-0.889095
29698685	chr12:29698685:G:A	2.57657e-28	-2.34697	-1.20581
29698689	chr12:29698689:G:A	2.59286e-28	-2.34622	-1.20027
29698786	chr12:29698786:T:C	6.36446e-27	-0.851051	0.505121
29698987	chr12:29698987:T:G	2.97431e-28	-2.13346	-1.27577
29699030	chr12:29699030:C:T	8.62437e-28	-2.34465	-4.93028e-10
29699219	chr12:29699219:C:G	3.44757e-27	-5.49089e-10	-0.95899
29699253	chr12:29699253:T:C	2.10392e-27	-5.49089e-10	-1.45285
29699419	chr12:29699419:TACA:T	2.62726e-27	-5.49089e-10	-1.23072
29699530	chr12:29699530:C:T	3.18403e-27	-5.49089e-10	-1.03851
29699876	chr12:29699876:A:G	2.08764e-27	-5.49089e-10	-1.46062
29699906	chr12:29699906:T:C	2.2258e-27	-5.49089e-10	-1.39654
29699912	chr12:29699912:G:C	2.25117e-28	-2.30218	-1.38561
29700028	chr12:29700028:A:T	2.04217e-27	-5.49089e-10	-1.48264
29700110	chr12:29700110:G:A	2.74884e-27	-5.49089e-10	-1.18548
29700176	chr12:29700176:A:G	2.25566e-26	-5.49089e-10	0.919369
29700261	chr12:29700261:C:G	2.3579e-27	-5.49089e-10	-1.33889
29700328	chr12:29700328:G:A	2.07513e-27	-5.49089e-10	-1.46664
29700395	chr12:29700395:G:A	2.09685e-27	-5.49089e-10	-1.45622
29700484	chr12:29700484:G:T	3.50671e-27	-5.49089e-10	-0.941982
29700554	chr12:29700554:G:C	2.11781e-27	-5.49089e-10	-1.44628
29700644	chr12:29700644:A:G	1.95781e-28	-2.34661	-1.48081
29700902	chr12:29700902:G:A	1.89571e-26	-5.49089e-10	0.74552
29701157	chr12:29701157:C:G	1.29417e-26	-5.49089e-10	0.363797
29701780	chr12:29701780:G:A	2.12695e-27	-5.49089e-10	-1.44197
29701828	chr12:29701828:A:G	2.30183e-27	-5.49089e-10	-1.36296
29702039	chr12:29702039:A:C	4.23387e-28	-1.60162	-1.45451
29702347	chr12:29702347:C:T	1.97733e-27	-5.49089e-10	-1.51491
29702458	chr12:29702458:G:A	2.62965e-28	-2.02682	-1.50558
29702652	chr12:29702652:C:G	3.22626e-27	-5.49089e-10	-1.02534
29702799	chr12:29702799:TA:T	2.01622e-28	-2.33468	-1.46333
29702911	chr12:29702911:G:A	8.67543e-28	-2.33875	-4.93028e-10
29703369	chr12:29703369:G:C	2.44008e-27	-5.49089e-10	-1.30463
29703374	chr12:29703374:A:G	3.292e-28	-1.79589	-1.51186
29703591	chr12:29703591:C:T	2.25874e-28	-2.18422	-1.50022
29703640	chr12:29703640:T:C	6.32538e-27	-5.49089e-10	-0.352089
29703809	chr12:29703809:T:C	2.22989e-28	-2.31609	-1.3812
29703974	chr12:29703974:G:C	2.11396e-28	-2.30956	-1.44112
29704015	chr12:29704015:C:G	3.5096e-28	-1.72889	-1.51486
29704189	chr12:29704189:T:C	6.32215e-27	-5.49089e-10	-0.352599
29704941	chr12:29704941:CTATT:C	8.62853e-28	-2.34417	-4.93028e-10
29704969	chr12:29704969:A:T	1.8756e-27	-0.144393	-1.42334
29706163	chr12:29706163:T:C	4.96087e-27	-5.49089e-10	-0.595077
29706206	chr12:29706206:G:C	6.34191e-27	-5.49089e-10	-0.349479
29706224	chr12:29706224:T:C	1.1284e-27	-2.07586	-4.93028e-10
29706419	chr12:29706419:A:G	3.01689e-28	-1.88078	-1.51424
29706779	chr12:29706779:T:C	1.678e-26	-5.49089e-10	0.62353
29706865	chr12:29706865:T:G	4.73975e-27	-5.49089e-10	-0.640675
29706879	chr12:29706879:T:G	2.95251e-28	-1.90854	-1.50805
29706893	chr12:29706893:A:G	2.3968e-28	-2.18034	-1.44476
29707037	chr12:29707037:G:A	2.1261e-27	-5.49089e-10	-1.44237
29707410	chr12:29707410:G:A	6.50867e-28	-2.30227	-0.323838
29707496	chr12:29707496:G:C	2.70429e-28	-2.30279	-1.20161
29707760	chr12:29707760:G:A	2.00124e-27	-1.50289	-4.93028e-10
29707825	chr12:29707825:TA:T	2.22375e-27	-5.49089e-10	-1.39746
29708195	chr12:29708195:C:G	2.89087e-28	-2.31768	-1.12
29708403	chr12:29708403:C:T	2.66475e-27	-5.49089e-10	-1.21655
29708803	chr12:29708803:C:T	2.04949e-28	-2.32226	-1.4594
29709307	chr12:29709307:C:T	8.93061e-28	-2.30976	-4.93028e-10
29709454	chr12:29709454:G:C	2.15865e-27	-5.49089e-10	-1.42717
29709848	chr12:29709848:A:G	1.02848e-27	-2.16857	-4.93028e-10
29710080	chr12:29710080:CTCTA:C	2.95768e-27	0.00225524	-1.11451
29710134	chr12:29710134:G:A	2.20501e-27	-1.40593	-4.93028e-10
29710353	chr12:29710353:C:T	2.83982e-27	-5.49089e-10	-1.15292
29710356	chr12:29710356:G:A	2.07062e-27	-5.49089e-10	-1.46881
29711100	chr12:29711100:G:A	1.89697e-27	-0.0908175	-1.46558
29711191	chr12:29711191:C:A	1.85648e-27	-0.114991	-1.46298
29711483	chr12:29711483:A:G	7.3681e-28	-1.0003	-1.50178
29711490	chr12:29711490:G:C	7.12575e-28	-1.23672	-1.29881
29711600	chr12:29711600:T:C	2.17063e-27	-5.49089e-10	-1.42164
29711710	chr12:29711710:T:C	8.38067e-28	-1.06821	-1.3051
29711720	chr12:29711720:C:A	2.51818e-27	-1.27312	-4.93028e-10
29711875	chr12:29711875:T:C	8.27279e-28	-1.11271	-1.27356
29712112	chr12:29712112:C:T	1.52838e-26	-5.49089e-10	0.530134
29712674	chr12:29712674:G:T	3.63366e-27	-5.49089e-10	-0.906418
29712891	chr12:29712891:C:T	3.4917e-27	-5.49089e-10	-0.946271
29712928	chr12:29712928:G:A	6.17047e-27	-5.49089e-10	-0.376884
29712943	chr12:29712943:G:C	2.82693e-28	-2.31783	-1.14222
29713028	chr12:29713028:T:A	8.15659e-28	-1.18622	-1.2142
29713117	chr12:29713117:C:T	1.01173e-27	-0.940914	-1.24409
29713554	chr12:29713554:C:T	2.02001e-27	-0.147876	-1.34568
29713599	chr12:29713599:C:T	5.70831e-27	-5.49089e-10	-0.454736
29713620	chr12:29713620:A:G	2.28273e-27	-1.37128	-4.93028e-10
29713947	chr12:29713947:G:C	3.97435e-27	-5.49089e-10	-0.816797
29714182	chr12:29714182:G:A	1.20749e-26	1.46215	-1.16767
29714374	chr12:29714374:A:T	1.51954e-27	-1.08157	-0.696675
29714648	chr12:29714648:T:C	8.97227e-28	-2.30511	-4.93028e-10
29714942	chr12:29714942:G:A	7.27299e-27	-5.49089e-10	-0.212491
29715177	chr12:29715177:T:C	2.63643e-28	-2.18777	-1.34205
29715274	chr12:29715274:G:C	4.17033e-28	-1.86149	-1.20976
29715380	chr12:29715380:C:T	2.0002e-27	-5.49089e-10	-1.50341
29715553	chr12:29715553:G:A	9.93427e-28	-1.83259	-0.370668
29716110	chr12:29716110:C:T	2.59981e-28	-2.08633	-1.45748
29716292	chr12:29716292:G:T	4.40681e-27	-5.49089e-10	-0.713507
29716347	chr12:29716347:T:C	3.8835e-28	-1.91727	-1.22523
29716434	chr12:29716434:T:C	2.39558e-27	-5.49089e-10	-1.32303
29716480	chr12:29716480:T:C	2.36842e-28	-2.13958	-1.49745
29716540	chr12:29716540:A:T	2.61036e-28	-2.31975	-1.22
29716713	chr12:29716713:T:G	8.62252e-28	-2.34487	-4.93028e-10
29716898	chr12:29716898:T:C	3.0271e-27	-1.91176	0.822708
29717067	chr12:29717067:C:T	8.32462e-28	-2.10229	-0.277733
29717189	chr12:29717189:C:T	8.58457e-27	-5.49089e-10	-0.0466923
29717681	chr12:29717681:T:C	2.37997e-28	-2.15513	-1.47702
29717751	chr12:29717751:T:C	2.54773e-28	-2.09984	-1.4642
29717821	chr12:29717821:C:A	6.19813e-28	-1.40629	-1.2687
29718042	chr12:29718042:A:T	2.64119e-27	-1.97762	0.752189
29718356	chr12:29718356:T:G	9.54681e-28	-2.05643	-0.186609
29718474	chr12:29718474:G:A	8.60688e-28	-2.34668	-4.93028e-10
29718498	chr12:29718498:C:T	2.14363e-27	-5.49089e-10	-1.43416
29718667	chr12:29718667:A:G	2.41286e-28	-2.10983	-1.5086
29718709	chr12:29718709:G:A	4.97871e-28	-1.63971	-1.25437
29718758	chr12:29718758:C:T	1.49202e-27	-1.40871	-0.387819
29718787	chr12:29718787:G:A	7.44577e-28	-2.17942	-0.312172
29719385	chr12:29719385:T:G	1.02132e-27	-0.681446	-1.49412
29719518	chr12:29719518:T:C	8.60492e-28	-2.34691	-4.93028e-10
29719636	chr12:29719636:C:T	2.41312e-28	-2.14424	-1.47408
29719665	chr12:29719665:C:T	3.78043e-27	-5.49089e-10	-0.86682
29719690	chr12:29719690:C:T	2.4368e-27	-1.95143	0.64546
29719691	chr12:29719691:G:C	1.11413e-26	-5.49089e-10	0.214003
29719765	chr12:29719765:G:A	4.4453e-28	-2.05066	-0.95674
29719861	chr12:29719861:C:T	1.28819e-27	-1.42618	-0.517236
29719903	chr12:29719903:A:G	3.69933e-28	-1.93575	-1.25534
29719906	chr12:29719906:T:C	3.19039e-28	-2.08369	-1.25541
29720215	chr12:29720215:A:G	2.00564e-28	-2.28826	-1.51502
29720639	chr12:29720639:GA:G	2.35608e-27	-1.98465	0.644996
29721077	chr12:29721077:A:G	1.93051e-28	-2.33486	-1.5066
29721293	chr12:29721293:T:C	2.30404e-27	-5.49089e-10	-1.362
29721336	chr12:29721336:A:AG	1.88518e-27	-1.56065	-0.00199025
29721789	chr12:29721789:T:C	9.15599e-28	-2.28484	-4.93028e-10
29721804	chr12:29721804:CTA:C	2.24934e-27	-5.49089e-10	-1.38602
29721807	chr12:29721807:CCATATAAGAAATT:C	2.24365e-27	-5.49089e-10	-1.38856
29721998	chr12:29721998:T:C	1.98679e-27	-5.49089e-10	-1.51014
29722514	chr12:29722514:T:C	4.23475e-27	-5.49089e-10	-0.753334
29722875	chr12:29722875:C:T	2.12727e-27	-5.49089e-10	-1.44182
29722948	chr12:29722948:GAAAA:G	3.21709e-28	-1.90003	-1.43074
29723552	chr12:29723552:C:T	2.06516e-27	-1.47145	-4.93028e-10
29723907	chr12:29723907:G:A	4.00339e-28	-2.04758	-1.06452
29723929	chr12:29723929:C:T	1.26989e-27	-2.11256	0.154828
29723946	chr12:29723946:A:G	2.53677e-27	-5.49089e-10	-1.26577
29724175	chr12:29724175:G:A	3.23388e-27	-5.49089e-10	-1.02297
29724245	chr12:29724245:T:C	1.94384e-28	-2.32759	-1.50699
29724255	chr12:29724255:T:C	2.01967e-27	-5.49089e-10	-1.49372
29724329	chr12:29724329:A:G	1.97587e-28	-2.31987	-1.49837
29724430	chr12:29724430:T:C	1.99259e-27	-5.49089e-10	-1.50722
29724531	chr12:29724531:C:G	1.90015e-28	-2.34494	-1.51237
29724783	chr12:29724783:TG:T	8.60468e-28	-2.34694	-4.93028e-10
29725174	chr12:29725174:T:C	4.6864e-27	-5.49089e-10	-0.651994
29725190	chr12:29725190:G:A	8.6538e-28	-2.34125	-4.93028e-10
29725308	chr12:29725308:T:C	2.37213e-28	-2.34181	-1.29365
29725488	chr12:29725488:C:A	1.85543e-26	-5.49089e-10	0.724044
29725960	chr12:29725960:G:A	3.87743e-28	-1.92177	-1.2223
29726110	chr12:29726110:T:C	3.07934e-27	-5.49089e-10	-1.07194
29726362	chr12:29726362:C:T	2.02003e-27	-5.49089e-10	-1.49354
29726368	chr12:29726368:C:T	2.37151e-28	-2.33153	-1.30418
29726450	chr12:29726450:C:T	2.80206e-28	-2.20576	-1.26313
29726451	chr12:29726451:C:T	2.31685e-28	-2.33055	-1.32849
29726467	chr12:29726467:G:A	2.33882e-28	-2.32837	-1.32123
29726617	chr12:29726617:T:C	5.54953e-28	-1.95122	-0.834315
29726883	chr12:29726883:G:A	2.47446e-27	-5.49089e-10	-1.29064
29727017	chr12:29727017:G:C	3.14137e-28	-2.32466	-1.02992
29727104	chr12:29727104:C:T	3.17293e-28	-2.32183	-1.02276
29727287	chr12:29727287:G:A	2.30037e-28	-2.15241	-1.51376
29727363	chr12:29727363:ATTTATT:A	8.58656e-28	-0.834648	-1.5144
29727591	chr12:29727591:T:C	1.99739e-28	-2.33481	-1.47259
29727612	chr12:29727612:G:A	2.9674e-28	-2.32661	-1.08495
29727620	chr12:29727620:C:T	2.78516e-28	-2.22448	-1.25045
29727654	chr12:29727654:G:A	2.73714e-28	-2.23254	-1.25979
29727666	chr12:29727666:G:A	1.07954e-26	0.182457	-4.93028e-10
29727842	chr12:29727842:G:T	2.03756e-26	-5.49089e-10	0.817679
29727848	chr12:29727848:T:A	8.4838e-27	-5.49089e-10	-0.0584996
29727896	chr12:29727896:C:T	7.57595e-28	-2.28664	-0.18762
29728176	chr12:29728176:T:C	2.42062e-27	-5.49089e-10	-1.31264
29728197	chr12:29728197:G:A	6.28674e-28	-2.32225	-0.338552
29728254	chr12:29728254:A:C	8.61271e-28	-2.346	-4.93028e-10
29728613	chr12:29728613:C:T	2.52279e-28	-2.31235	-1.26153
29728752	chr12:29728752:A:G	1.57858e-26	-5.49089e-10	0.562452
29728755	chr12:29728755:T:C	2.23864e-27	-5.49089e-10	-1.39079
29728827	chr12:29728827:G:A	1.85118e-27	-0.783792	-0.797046
29728850	chr12:29728850:T:C	4.55643e-27	-5.49089e-10	-0.68012
29729384	chr12:29729384:G:A	5.00739e-28	-2.04315	-0.845179
29729648	chr12:29729648:A:G	2.59607e-28	-2.25604	-1.2892
29730034	chr12:29730034:G:A	3.34346e-28	-2.32025	-0.971987
29730146	chr12:29730146:T:C	2.56374e-28	-2.26185	-1.29592
29730282	chr12:29730282:G:A	9.80837e-27	-5.49089e-10	0.086577
29731450	chr12:29731450:C:T	3.26547e-27	-5.49089e-10	-1.01325
29731460	chr12:29731460:A:T	8.87005e-28	-0.807295	-1.50927
29731613	chr12:29731613:T:C	2.51479e-28	-2.29985	-1.2772
29731620	chr12:29731620:T:C	2.30112e-28	-2.17545	-1.4904
29731825	chr12:29731825:A:G	8.69183e-28	-2.33686	-4.93028e-10
29731969	chr12:29731969:G:A	8.79056e-28	-2.32557	-4.93028e-10
29732340	chr12:29732340:A:T	2.44218e-26	0.998816	-4.93028e-10
29732350	chr12:29732350:C:T	5.55314e-27	-0.605563	0.123268
29732391	chr12:29732391:C:T	2.07819e-28	-2.26371	-1.50404
29732417	chr12:29732417:T:C	2.73562e-27	-5.49089e-10	-1.1903
29732516	chr12:29732516:C:T	3.34055e-28	-2.30156	-0.991552
29732533	chr12:29732533:T:C	4.66557e-27	-5.49089e-10	-0.656448
29732559	chr12:29732559:C:T	8.67187e-28	-0.835066	-1.50409
29733920	chr12:29733920:T:C	9.57734e-28	-2.23984	-4.93028e-10
29734122	chr12:29734122:C:T	1.52023e-27	-1.33588	-0.44192
29734584	chr12:29734584:C:T	2.36738e-27	-0.254571	-1.0803
29734657	chr12:29734657:C:T	1.27026e-26	-1.72474	2.06989
29734741	chr12:29734741:T:C	3.00332e-27	-5.49089e-10	-1.09694
29734853	chr12:29734853:G:A	2.42927e-27	-0.228369	-1.0807
29735165	chr12:29735165:T:C	1.05558e-27	-2.14257	-4.93028e-10
29735376	chr12:29735376:T:C	4.0114e-28	-1.90766	-1.20245
29735387	chr12:29735387:A:G	4.042e-28	-1.83094	-1.27156
29735422	chr12:29735422:A:G	5.3883e-28	-1.32957	-1.48544
29735558	chr12:29735558:T:C	4.74858e-27	-5.49089e-10	-0.638812
29735980	chr12:29735980:G:A	2.86561e-27	-5.49089e-10	-1.14388
29736034	chr12:29736034:C:A	9.8565e-26	-5.49089e-10	2.39406
29736481	chr12:29736481:G:A	1.03616e-26	-1.58641	1.72786
29736576	chr12:29736576:C:T	1.26189e-27	-1.46361	-0.500441
29737294	chr12:29737294:G:A	1.22937e-26	-1.26456	1.57699
29737348	chr12:29737348:G:A	6.82299e-28	-1.50329	-1.07566
29737615	chr12:29737615:T:C	3.92393e-26	-5.49089e-10	1.47302
29737664	chr12:29737664:T:C	2.57203e-27	-5.49089e-10	-1.25196
29737872	chr12:29737872:C:T	4.46484e-26	-5.49089e-10	1.60216
29738047	chr12:29738047:T:C	2.89249e-27	-0.323761	-0.810781
29738054	chr12:29738054:G:GT	2.09363e-27	-5.49089e-10	-1.45776
29738216	chr12:29738216:A:C	1.37887e-27	-2.01054	0.135143
29738230	chr12:29738230:G:C	3.66018e-26	-5.49089e-10	1.40344
29738264	chr12:29738264:G:A	4.39652e-26	1.58674	-4.93028e-10
29738379	chr12:29738379:T:C	3.1633e-27	-5.49089e-10	-1.04504
29738403	chr12:29738403:G:C	4.09197e-26	-5.49089e-10	1.51495
29738464	chr12:29738464:A:G	1.05993e-26	-5.49089e-10	0.164131
29738588	chr12:29738588:A:G	9.67272e-27	-1.33962	1.41228
29738635	chr12:29738635:C:T	5.20463e-28	-2.34223	-0.50746
29738699	chr12:29738699:C:T	2.257e-27	-5.49089e-10	-1.38262
29738776	chr12:29738776:T:C	2.83598e-27	-5.49089e-10	-1.15427
29738851	chr12:29738851:C:G	5.82282e-27	-5.49089e-10	-0.434874
29739135	chr12:29739135:T:G	2.88924e-27	-1.74634	0.610676
29739432	chr12:29739432:C:T	6.76315e-27	-5.49089e-10	-0.285169
29739827	chr12:29739827:G:A	1.93131e-28	-2.32883	-1.51222
29739928	chr12:29739928:G:A	1.09581e-27	-1.89341	-0.21176
29739966	chr12:29739966:G:A	9.38636e-28	-2.25999	-4.93028e-10
29740204	chr12:29740204:A:T	2.51369e-27	-5.49089e-10	-1.27491
29740373	chr12:29740373:T:C	2.60451e-27	-5.49089e-10	-1.23942
29740660	chr12:29740660:G:T	2.30584e-27	-5.49089e-10	-1.36121
29740746	chr12:29740746:G:A	2.4756e-28	-2.1747	-1.41806
29740927	chr12:29740927:G:A	6.64253e-27	-5.49089e-10	-0.303166
29741311	chr12:29741311:T:A	2.45553e-27	-5.49089e-10	-1.29832
29741377	chr12:29741377:C:T	4.31795e-26	-5.49089e-10	1.56871
29741630	chr12:29741630:C:A	2.0448e-27	-5.49089e-10	-1.48136
29742040	chr12:29742040:C:T	9.80897e-27	-0.983825	1.07046
29742109	chr12:29742109:A:G	8.61459e-28	-2.34579	-4.93028e-10
29742426	chr12:29742426:C:T	2.05977e-27	-5.49089e-10	-1.47406
29742511	chr12:29742511:C:T	3.91326e-26	-5.49089e-10	1.4703
29742602	chr12:29742602:A:G	1.05291e-27	-1.23444	-0.91066
29743179	chr12:29743179:G:A	1.26357e-27	-1.51602	-0.446692
29743855	chr12:29743855:G:T	1.50604e-27	-1.78718	-4.93028e-10
29744055	chr12:29744055:T:C	6.90796e-27	-5.49089e-10	-0.263984
29744095	chr12:29744095:C:T	4.56139e-26	-5.49089e-10	1.62355
29744511	chr12:29744511:T:C	2.18316e-26	-5.49089e-10	0.886699
29744882	chr12:29744882:A:G	2.44767e-27	-5.49089e-10	-1.30152
29745262	chr12:29745262:T:C	4.2038e-28	-2.17605	-0.887205
29745526	chr12:29745526:C:T	4.03173e-27	-0.802464	-4.93028e-10
29745585	chr12:29745585:T:C	2.18483e-27	-0.503901	-0.911221
29745658	chr12:29745658:G:A	9.77752e-27	-5.49089e-10	0.0834272
29745694	chr12:29745694:A:G	2.78257e-27	-5.49089e-10	-1.17328
29745768	chr12:29745768:C:T	8.6913e-27	-5.49089e-10	-0.0343367
29745954	chr12:29745954:C:T	1.31862e-27	-1.92007	-4.93028e-10
29746507	chr12:29746507:A:G	1.82097e-27	-2.17802	0.58073
29746825	chr12:29746825:G:A	2.86481e-27	-1.50443	0.360277
29747155	chr12:29747155:C:T	1.50203e-27	-1.56602	-0.223824
29747762	chr12:29747762:T:C	5.1881e-28	-2.18324	-0.669638
29748048	chr12:29748048:A:AT	6.75464e-27	-5.49089e-10	-0.286429
29748337	chr12:29748337:A:T	6.76782e-27	-5.49089e-10	-0.28448
29748525	chr12:29748525:T:C	8.60427e-28	-2.34699	-4.93028e-10
29748580	chr12:29748580:T:C	2.50674e-27	-5.49089e-10	-1.27768
29748843	chr12:29748843:A:G	2.35956e-27	-0.364807	-0.973377
29748853	chr12:29748853:CTT:C	4.02241e-27	-5.49089e-10	-0.804777
29748922	chr12:29748922:T:A	4.07752e-28	-2.1937	-0.900052
29748957	chr12:29748957:G:T	2.21913e-27	-5.49089e-10	-1.39954
29749173	chr12:29749173:T:A	4.28558e-28	-2.19475	-0.849242
29749353	chr12:29749353:T:C	6.64267e-28	-2.10856	-0.497169
29749571	chr12:29749571:T:A	6.08897e-28	-1.86385	-0.828917
29749725	chr12:29749725:T:C	2.07436e-27	-5.49089e-10	-1.46701
29749906	chr12:29749906:A:G	1.14152e-27	-1.2328	-0.831499
29750140	chr12:29750140:G:C	1.97742e-27	-5.49089e-10	-1.51487
29750406	chr12:29750406:TTA:T	1.97712e-27	-5.49089e-10	-1.51502
29750979	chr12:29750979:T:C	3.40282e-28	-2.22773	-1.04691
29751970	chr12:29751970:C:T	3.42188e-26	2.33279	-0.996672
29752311	chr12:29752311:G:A	5.53363e-26	-5.49089e-10	1.81677
29752318	chr12:29752318:C:T	2.68292e-28	-2.28118	-1.23116
29752389	chr12:29752389:T:C	1.73723e-26	1.86201	-1.2038
29752683	chr12:29752683:A:G	6.91661e-28	-2.34325	-0.222068
29752686	chr12:29752686:T:C	4.02958e-28	-2.20846	-0.897123
29753035	chr12:29753035:A:T	1.46095e-26	1.68184	-1.19682
29753115	chr12:29753115:G:GT	3.63805e-26	-5.49089e-10	1.39738
29753216	chr12:29753216:T:C	1.37066e-26	1.61682	-1.1956
29753340	chr12:29753340:C:T	3.94799e-27	-5.49089e-10	-0.823452
29753393	chr12:29753393:G:A	2.25694e-26	2.43306	-1.51313
29753964	chr12:29753964:T:C	2.74046e-27	-5.49089e-10	-1.18853
29754208	chr12:29754208:G:A	1.64147e-27	-1.70107	-4.93028e-10
29754212	chr12:29754212:C:T	2.26918e-27	-5.49089e-10	-1.37724
29754658	chr12:29754658:G:A	4.66402e-27	-5.49089e-10	-0.656782
29755113	chr12:29755113:A:G	4.36951e-28	-1.71441	-1.31019
29755515	chr12:29755515:C:T	5.3218e-26	-5.49089e-10	1.77774
29756524	chr12:29756524:G:A	2.76106e-28	-2.2627	-1.22092
29756802	chr12:29756802:G:A	1.97722e-27	-5.49089e-10	-1.51497
29757291	chr12:29757291:C:T	3.98185e-28	-1.80139	-1.3161
29757354	chr12:29757354:T:A	4.85577e-26	-5.49089e-10	1.68609
29757400	chr12:29757400:G:A	1.00716e-27	-2.18952	-4.93028e-10
29757445	chr12:29757445:T:C	1.13209e-27	-2.33463	0.262029
29757697	chr12:29757697:C:T	2.1598e-27	-5.49089e-10	-1.42664
29757877	chr12:29757877:T:C	1.99151e-27	-5.49089e-10	-1.50777
29758437	chr12:29758437:T:C	2.05891e-27	-5.49089e-10	-1.47448
29758551	chr12:29758551:AC:A	3.24706e-26	1.28368	-4.93028e-10
29758666	chr12:29758666:T:C	1.97722e-27	-5.49089e-10	-1.51497
29759074	chr12:29759074:C:T	1.99838e-27	-5.49089e-10	-1.50432
29759137	chr12:29759137:G:A	3.99613e-28	-1.967	-1.14692
29759138	chr12:29759138:C:A	3.99606e-28	-1.96701	-1.14692
29759342	chr12:29759342:CA:C	2.9639e-27	-6.99771e-05	-1.11008
29759452	chr12:29759452:G:A	8.89053e-28	-2.31426	-4.93028e-10
29759976	chr12:29759976:T:C	2.53379e-27	-5.49089e-10	-1.26694
29760119	chr12:29760119:A:G	2.00672e-27	-5.49089e-10	-1.50016
29760471	chr12:29760471:T:C	2.57794e-27	-5.49089e-10	-1.24967
29760586	chr12:29760586:T:C	2.55347e-27	-5.49089e-10	-1.25921
29760813	chr12:29760813:C:A	3.35396e-28	-2.20198	-1.08712
29760832	chr12:29760832:ACT:A	2.24649e-27	-5.49089e-10	-1.38729
29761051	chr12:29761051:TTAA:T	1.97952e-27	-5.49089e-10	-1.51381
29761070	chr12:29761070:T:C	2.15501e-27	-5.49089e-10	-1.42886
29761751	chr12:29761751:C:G	3.74598e-28	-2.06308	-1.11548
29761795	chr12:29761795:T:C	5.62377e-27	0.81959	-1.28925
29761925	chr12:29761925:C:T	2.22706e-27	-5.49089e-10	-1.39598
29762049	chr12:29762049:T:C	2.16064e-27	-5.49089e-10	-1.42625
29762218	chr12:29762218:C:G	3.40381e-28	-2.15307	-1.12128
29762666	chr12:29762666:G:A	8.9671e-28	-2.30568	-4.93028e-10
29762845	chr12:29762845:G:A	1.40704e-26	1.47516	-1.02774
29762889	chr12:29762889:C:T	2.01727e-27	-5.49089e-10	-1.49491
29763202	chr12:29763202:C:T	3.81099e-27	-0.858769	-4.93028e-10
29763906	chr12:29763906:T:C	2.03663e-28	-2.34673	-1.44122
29764474	chr12:29764474:T:C	3.79308e-28	-2.00297	-1.1631
29764477	chr12:29764477:C:T	2.22088e-27	-5.49089e-10	-1.39875
29764708	chr12:29764708:A:C	2.04516e-28	-2.3468	-1.43697
29765052	chr12:29765052:G:A	2.17554e-27	-5.49089e-10	-1.41938
29765172	chr12:29765172:C:T	9.50592e-27	0.055256	-4.93028e-10
29765386	chr12:29765386:T:C	2.66237e-27	-0.138182	-1.07926
29765638	chr12:29765638:CATAA:C	2.14218e-27	-5.49089e-10	-1.43483
29765649	chr12:29765649:C:G	1.92551e-28	-2.33675	-1.50731
29765651	chr12:29765651:G:A	2.55231e-26	-5.49089e-10	1.04293
29765954	chr12:29765954:G:C	3.79662e-28	-2.14447	-1.02067
29766528	chr12:29766528:A:G	2.53623e-27	-0.120919	-1.14506
29767124	chr12:29767124:TGTAATTTTA:T	1.88173e-26	-5.49089e-10	0.73812
29767155	chr12:29767155:A:G	2.82146e-27	-0.0398155	-1.11959
29767178	chr12:29767178:T:C	2.72436e-27	-0.0763306	-1.11809
29767184	chr12:29767184:T:C	2.75573e-27	-0.0731474	-1.10983
29767385	chr12:29767385:T:C	2.80419e-27	-0.0394531	-1.12609
29767632	chr12:29767632:G:A	2.71182e-27	-0.0592599	-1.13978
29767636	chr12:29767636:G:T	2.88583e-27	-0.0105423	-1.1263
29767706	chr12:29767706:TAATA:T	2.98593e-27	0.0411794	-1.14393
29767775	chr12:29767775:TAC:T	3.42597e-27	-5.49089e-10	-0.965275
29768012	chr12:29768012:G:A	2.70368e-27	-5.49089e-10	-1.20204
29768096	chr12:29768096:GA:G	1.01689e-27	-2.17991	-4.93028e-10
29768191	chr12:29768191:T:G	2.0538e-27	-5.49089e-10	-1.47697
29768444	chr12:29768444:G:C	2.3214e-27	-5.49089e-10	-1.35449
29768481	chr12:29768481:C:T	2.37933e-27	-5.49089e-10	-1.32984
29768510	chr12:29768510:G:A	2.27362e-28	-2.34311	-1.33476
29768734	chr12:29768734:T:C	4.09382e-28	-2.2458	-0.843963
29768802	chr12:29768802:A:G	2.56549e-27	-0.0419281	-1.21258
29769259	chr12:29769259:C:G	8.63939e-28	-2.34291	-4.93028e-10
29769888	chr12:29769888:A:T	3.08811e-27	0.00785935	-1.07696
29770064	chr12:29770064:C:T	2.08895e-27	-5.49089e-10	-1.46
29770385	chr12:29770385:A:G	2.15138e-27	-5.49089e-10	-1.43055
29770603	chr12:29770603:T:C	1.96633e-26	1.6505	-0.868407
29770782	chr12:29770782:A:G	2.59977e-28	-2.16986	-1.37396
29770832	chr12:29770832:T:A	8.83637e-28	-2.32037	-4.93028e-10
29770943	chr12:29770943:T:A	3.45688e-27	0.0859193	-1.04221
29771756	chr12:29771756:T:C	2.07343e-27	-5.49089e-10	-1.46746
29772300	chr12:29772300:C:A	3.94047e-27	0.232079	-1.05744
29772340	chr12:29772340:A:G	3.27248e-27	0.0597971	-1.07091
29772348	chr12:29772348:T:C	2.11742e-27	-5.49089e-10	-1.44646
29772352	chr12:29772352:G:A	3.4202e-28	-2.00001	-1.26953
29772367	chr12:29772367:T:G	9.94214e-27	-5.49089e-10	0.100123
29772551	chr12:29772551:T:A	3.77698e-27	0.197693	-1.06543
29773199	chr12:29773199:G:A	3.08061e-27	0.0946334	-1.16617
29773229	chr12:29773229:T:C	1.01046e-27	-2.18626	-4.93028e-10
29773619	chr12:29773619:C:G	1.99533e-27	-5.49089e-10	-1.50585
29773704	chr12:29773704:A:G	1.00387e-27	-2.1928	-4.93028e-10
29773774	chr12:29773774:T:C	2.45023e-27	-5.49089e-10	-1.30048
29773843	chr12:29773843:A:G	3.10388e-27	0.0545469	-1.11855
29774130	chr12:29774130:T:C	3.78235e-27	-0.866312	-4.93028e-10
29774265	chr12:29774265:C:T	3.13499e-28	-1.9898	-1.36682
29774378	chr12:29774378:C:T	3.37175e-27	-5.49089e-10	-0.981228
29774476	chr12:29774476:A:AC	2.45918e-27	-5.49089e-10	-1.29683
29774868	chr12:29774868:G:A	5.49993e-28	-2.25814	-0.536365
29775044	chr12:29775044:G:C	2.00481e-27	-5.49089e-10	-1.50111
29775045	chr12:29775045:A:T	2.00425e-27	-5.49089e-10	-1.50139
29775046	chr12:29775046:G:C	2.00515e-27	-5.49089e-10	-1.50094
29775093	chr12:29775093:T:G	1.81792e-26	1.82157	-1.11795
29775176	chr12:29775176:C:A	1.11922e-27	-2.08402	-4.93028e-10
29775205	chr12:29775205:G:A	5.94583e-27	-5.49089e-10	-0.413969
29775455	chr12:29775455:C:A	2.19324e-28	-2.34271	-1.37116
29775611	chr12:29775611:C:T	2.62624e-27	-5.49089e-10	-1.23111
29775719	chr12:29775719:C:T	2.56598e-28	-2.06458	-1.49232
29775721	chr12:29775721:A:G	2.45805e-28	-2.12889	-1.47099
29775992	chr12:29775992:G:A	2.08162e-27	-5.49089e-10	-1.46351
29776153	chr12:29776153:C:G	1.99594e-27	-5.49089e-10	-1.50554
29776550	chr12:29776550:T:C	2.86951e-26	1.76927	-0.609206
29776725	chr12:29776725:TAAA:T	1.90724e-28	-2.33921	-1.51438
29777164	chr12:29777164:G:A	8.63131e-28	-2.34385	-4.93028e-10
29777206	chr12:29777206:T:C	3.00261e-27	-5.49089e-10	-1.09718
29777251	chr12:29777251:T:C	2.08277e-27	-5.49089e-10	-1.46296
29777384	chr12:29777384:G:A	2.18883e-27	-5.49089e-10	-1.41329
29777615	chr12:29777615:CTA:C	1.91931e-28	-2.34156	-1.50572
29777950	chr12:29777950:G:A	1.92741e-28	-2.34022	-1.50285
29778077	chr12:29778077:C:T	2.81382e-26	1.85407	-0.713595
29778123	chr12:29778123:C:A	1.9223e-28	-2.33854	-1.50718
29778398	chr12:29778398:G:C	3.94265e-27	-5.49089e-10	-0.824805
29778637	chr12:29778637:G:A	2.74801e-28	-2.12705	-1.36132
29779468	chr12:29779468:A:AT	6.44391e-28	-2.26501	-0.371095
29779695	chr12:29779695:T:C	1.99072e-27	-5.49089e-10	-1.50816
29779719	chr12:29779719:C:T	1.69486e-27	-1.66906	-4.93028e-10
29779888	chr12:29779888:T:A	1.98019e-27	-5.49089e-10	-1.51347
29780246	chr12:29780246:G:A	1.12863e-26	-5.49089e-10	0.226931
29780665	chr12:29780665:AT:A	9.87733e-27	1.3776	-1.28402
29780986	chr12:29780986:C:T	4.45271e-27	-5.49089e-10	-0.703146
29781018	chr12:29781018:T:C	6.17002e-27	0.198483	-0.57544
29781586	chr12:29781586:G:C	4.69916e-27	-5.49089e-10	-0.649274
29781653	chr12:29781653:C:T	2.28858e-28	-2.31381	-1.3575
29781755	chr12:29781755:C:T	9.5321e-28	-2.24458	-4.93028e-10
29781996	chr12:29781996:C:T	9.20539e-28	-2.27945	-4.93028e-10
29782307	chr12:29782307:C:T	8.15898e-27	0.43496	-0.532499
29782461	chr12:29782461:T:TG	2.18069e-28	-2.27295	-1.44665
```
