## Supplementary material for "Characterization of shared and ancestry-specific signals driving complex traits using multi-ancestry fine-mapping": susiex_nc3.cs80.snp

```
BP	SNP
45986612	chr12:45986612:A:ATT
45986617	chr12:45986617:TAC:T
45987423	chr12:45987423:C:T
45987729	chr12:45987729:T:C
45987800	chr12:45987800:T:G
45988027	chr12:45988027:G:A
45988473	chr12:45988473:C:A
45989138	chr12:45989138:A:G
45989456	chr12:45989456:T:C
45989469	chr12:45989469:G:A
45989699	chr12:45989699:G:A
45989839	chr12:45989839:T:C
45990241	chr12:45990241:C:T
45990248	chr12:45990248:C:T
45990517	chr12:45990517:G:A
45991948	chr12:45991948:T:C
45993126	chr12:45993126:AAATC:A
45993430	chr12:45993430:C:A
45993468	chr12:45993468:A:G
45993573	chr12:45993573:G:A
45995073	chr12:45995073:C:G
45995706	chr12:45995706:T:G
45995930	chr12:45995930:C:T
45996266	chr12:45996266:G:T
45996736	chr12:45996736:A:AATG
45997053	chr12:45997053:A:G
45997139	chr12:45997139:A:G
45997256	chr12:45997256:C:G
45997841	chr12:45997841:T:C
45997964	chr12:45997964:G:C
45998333	chr12:45998333:C:T
45998628	chr12:45998628:A:T
45998930	chr12:45998930:G:A
45998953	chr12:45998953:T:A
45999248	chr12:45999248:T:C
45999351	chr12:45999351:G:GCA
45999352	chr12:45999352:T:G
45999378	chr12:45999378:T:C
45999379	chr12:45999379:G:A
45999651	chr12:45999651:G:A
45999809	chr12:45999809:C:T
45999857	chr12:45999857:T:C
46000084	chr12:46000084:G:A
46000762	chr12:46000762:C:T
46000846	chr12:46000846:G:A
46001902	chr12:46001902:G:A
46002790	chr12:46002790:G:A
46003073	chr12:46003073:G:A
46003202	chr12:46003202:T:C
46003361	chr12:46003361:T:A
46004280	chr12:46004280:A:G
46004495	chr12:46004495:G:A
46004565	chr12:46004565:A:T
46005430	chr12:46005430:GA:G
46005828	chr12:46005828:T:G
46006196	chr12:46006196:T:C
46007729	chr12:46007729:T:C
46008369	chr12:46008369:A:C
46008427	chr12:46008427:C:T
46008449	chr12:46008449:CTTTAA:C
46008662	chr12:46008662:T:C
46009106	chr12:46009106:T:G
46009306	chr12:46009306:A:G
46009487	chr12:46009487:T:C
46009539	chr12:46009539:C:T
46009942	chr12:46009942:T:C
46011178	chr12:46011178:A:AT
46011267	chr12:46011267:C:T
46011995	chr12:46011995:G:A
46012201	chr12:46012201:T:G
46012403	chr12:46012403:A:G
46012534	chr12:46012534:CTT:C
46013066	chr12:46013066:C:T
46013272	chr12:46013272:C:A
46013440	chr12:46013440:G:A
46013468	chr12:46013468:T:C
46013641	chr12:46013641:A:G
46013860	chr12:46013860:C:G
46013980	chr12:46013980:CT:C
46014288	chr12:46014288:C:T
46014465	chr12:46014465:T:C
46014706	chr12:46014706:A:G
46014744	chr12:46014744:T:A
46014788	chr12:46014788:A:T
46015511	chr12:46015511:C:T
46015568	chr12:46015568:C:T
46015678	chr12:46015678:A:G
46015825	chr12:46015825:C:T
46016350	chr12:46016350:T:A
46016545	chr12:46016545:T:A
46016574	chr12:46016574:T:C
46016809	chr12:46016809:C:T
46016937	chr12:46016937:T:G
46017366	chr12:46017366:T:C
46018157	chr12:46018157:T:C
46018210	chr12:46018210:C:T
46018218	chr12:46018218:C:T
46018219	chr12:46018219:G:A
46018312	chr12:46018312:C:G
46018337	chr12:46018337:A:G
46018859	chr12:46018859:T:C
46019312	chr12:46019312:A:G
46019710	chr12:46019710:A:G
46019810	chr12:46019810:T:C
46020058	chr12:46020058:G:A
46020361	chr12:46020361:T:G
46021241	chr12:46021241:T:G
46021273	chr12:46021273:G:T
46021458	chr12:46021458:A:T
46021711	chr12:46021711:A:G
46022479	chr12:46022479:C:T
46022489	chr12:46022489:A:G
46022674	chr12:46022674:T:C
46022785	chr12:46022785:T:C
46022958	chr12:46022958:C:T
46022959	chr12:46022959:G:A
46023048	chr12:46023048:C:T
46023136	chr12:46023136:G:A
46023362	chr12:46023362:A:G
46024177	chr12:46024177:T:A
46024344	chr12:46024344:C:T
46024477	chr12:46024477:C:T
46024786	chr12:46024786:C:T
46024878	chr12:46024878:A:T
46024903	chr12:46024903:C:T
46025131	chr12:46025131:T:A
46025318	chr12:46025318:TTA:T
46025518	chr12:46025518:T:A
46025519	chr12:46025519:G:A
46025596	chr12:46025596:T:C
46025827	chr12:46025827:T:C
46025998	chr12:46025998:C:T
46026092	chr12:46026092:GT:G
46027026	chr12:46027026:G:A
46027503	chr12:46027503:T:C
46027615	chr12:46027615:C:T
46027966	chr12:46027966:C:T
46028052	chr12:46028052:T:G
46028056	chr12:46028056:G:T
46028290	chr12:46028290:C:G
46028738	chr12:46028738:T:A
46028857	chr12:46028857:C:T
46028956	chr12:46028956:T:C
46030115	chr12:46030115:A:G
46031076	chr12:46031076:G:A
46031299	chr12:46031299:A:G
46031576	chr12:46031576:G:A
46031933	chr12:46031933:A:G
46032278	chr12:46032278:C:T
46032302	chr12:46032302:C:T
46032306	chr12:46032306:C:T
46032797	chr12:46032797:C:T
46033280	chr12:46033280:G:A
46033399	chr12:46033399:T:G
46033653	chr12:46033653:C:T
46034722	chr12:46034722:G:A
46034891	chr12:46034891:G:A
46035103	chr12:46035103:C:T
46035182	chr12:46035182:G:A
46035221	chr12:46035221:C:T
46035251	chr12:46035251:T:C
46035252	chr12:46035252:C:T
46035444	chr12:46035444:C:T
46035526	chr12:46035526:T:C
46036057	chr12:46036057:C:T
46036096	chr12:46036096:T:C
46036097	chr12:46036097:C:T
46036169	chr12:46036169:A:G
46036405	chr12:46036405:A:G
46036500	chr12:46036500:A:G
46036698	chr12:46036698:T:A
46036825	chr12:46036825:C:T
46037142	chr12:46037142:T:C
46037367	chr12:46037367:C:T
46037645	chr12:46037645:C:T
46037663	chr12:46037663:G:C
46037692	chr12:46037692:T:C
46037693	chr12:46037693:G:A
46038070	chr12:46038070:A:G
46038169	chr12:46038169:T:C
46038230	chr12:46038230:C:T
46038444	chr12:46038444:T:C
46038807	chr12:46038807:T:C
46039421	chr12:46039421:A:G
46039524	chr12:46039524:C:T
46040005	chr12:46040005:C:T
46040180	chr12:46040180:T:G
46040372	chr12:46040372:C:T
46040619	chr12:46040619:G:A
46040649	chr12:46040649:AG:A
46040948	chr12:46040948:C:T
46041399	chr12:46041399:C:T
46041869	chr12:46041869:C:T
46042314	chr12:46042314:T:C
46042341	chr12:46042341:T:C
46042397	chr12:46042397:C:T
46042424	chr12:46042424:C:T
46042622	chr12:46042622:T:G
46042709	chr12:46042709:G:A
46043042	chr12:46043042:T:C
46043178	chr12:46043178:TG:T
46043187	chr12:46043187:T:C
46043524	chr12:46043524:G:A
46043964	chr12:46043964:T:C
46044232	chr12:46044232:G:A
46044775	chr12:46044775:G:C
46044825	chr12:46044825:C:T
46044864	chr12:46044864:T:C
46045201	chr12:46045201:A:G
46045689	chr12:46045689:A:G
46045797	chr12:46045797:T:C
46046212	chr12:46046212:G:A
46047086	chr12:46047086:T:A
46047119	chr12:46047119:T:C
46047757	chr12:46047757:G:A
46047880	chr12:46047880:G:A
46048122	chr12:46048122:A:G
46048582	chr12:46048582:T:C
46048779	chr12:46048779:C:T
46049042	chr12:46049042:A:G
46049179	chr12:46049179:A:G
46049438	chr12:46049438:G:A
46049752	chr12:46049752:G:A
46050009	chr12:46050009:A:G
46050023	chr12:46050023:A:T
46050042	chr12:46050042:A:G
46050093	chr12:46050093:A:G
46050146	chr12:46050146:T:C
46050408	chr12:46050408:A:G
46050461	chr12:46050461:G:T
46050913	chr12:46050913:G:T
46050938	chr12:46050938:C:T
46050976	chr12:46050976:G:A
46051413	chr12:46051413:T:A
46051649	chr12:46051649:A:G
46051825	chr12:46051825:G:A
46051958	chr12:46051958:T:G
46052208	chr12:46052208:C:T
46052238	chr12:46052238:C:T
46052372	chr12:46052372:C:T
46053114	chr12:46053114:T:C
46053409	chr12:46053409:A:G
46053420	chr12:46053420:T:G
46053643	chr12:46053643:A:G
46054126	chr12:46054126:A:G
46054150	chr12:46054150:A:C
46054512	chr12:46054512:A:G
46054559	chr12:46054559:C:T
46054773	chr12:46054773:G:A
46054827	chr12:46054827:A:G
46054889	chr12:46054889:C:T
46055261	chr12:46055261:C:A
46055271	chr12:46055271:T:A
46055455	chr12:46055455:G:A
46055554	chr12:46055554:A:G
46056556	chr12:46056556:C:T
46056557	chr12:46056557:G:A
46057278	chr12:46057278:A:G
46057467	chr12:46057467:C:T
46057549	chr12:46057549:C:T
46057909	chr12:46057909:C:T
46058192	chr12:46058192:T:A
46058774	chr12:46058774:C:T
46059027	chr12:46059027:T:C
46059299	chr12:46059299:G:A
46059300	chr12:46059300:C:A
46059394	chr12:46059394:G:A
46059490	chr12:46059490:C:T
46059769	chr12:46059769:A:G
46059771	chr12:46059771:A:G
46060080	chr12:46060080:T:A
46060323	chr12:46060323:C:A
46060628	chr12:46060628:A:G
46061116	chr12:46061116:A:G
46062036	chr12:46062036:G:C
46062090	chr12:46062090:T:C
46062390	chr12:46062390:C:T
46062432	chr12:46062432:T:G
46063043	chr12:46063043:C:T
46063069	chr12:46063069:A:G
46063570	chr12:46063570:A:C
46063867	chr12:46063867:C:A
46064130	chr12:46064130:G:A
46064184	chr12:46064184:G:A
46064863	chr12:46064863:C:T
46064970	chr12:46064970:G:A
46065036	chr12:46065036:T:G
46065049	chr12:46065049:C:T
46065094	chr12:46065094:G:A
46065393	chr12:46065393:T:C
46065508	chr12:46065508:G:A
46065859	chr12:46065859:C:T
46066276	chr12:46066276:G:A
46066596	chr12:46066596:G:A
46066788	chr12:46066788:C:T
46066878	chr12:46066878:C:T
46066991	chr12:46066991:T:C
46067544	chr12:46067544:C:T
46067839	chr12:46067839:C:A
46067876	chr12:46067876:A:G
46068404	chr12:46068404:A:C
46068516	chr12:46068516:T:C
46068606	chr12:46068606:A:G
46069848	chr12:46069848:C:T
46069930	chr12:46069930:G:A
46070031	chr12:46070031:G:T
46070110	chr12:46070110:C:T
46070428	chr12:46070428:T:A
46070492	chr12:46070492:C:G
46070634	chr12:46070634:C:T
46070668	chr12:46070668:T:C
46070906	chr12:46070906:T:C
46071011	chr12:46071011:G:A
46071197	chr12:46071197:G:A
46071220	chr12:46071220:C:T
46071451	chr12:46071451:T:C
46071616	chr12:46071616:C:T
46071733	chr12:46071733:G:A
46072300	chr12:46072300:C:G
46072327	chr12:46072327:C:T
46072707	chr12:46072707:G:A
46072810	chr12:46072810:T:C
46073001	chr12:46073001:T:C
46073999	chr12:46073999:C:T
46074017	chr12:46074017:A:G
46074190	chr12:46074190:C:T
46074313	chr12:46074313:C:T
46074314	chr12:46074314:C:A
46074913	chr12:46074913:G:A
46075165	chr12:46075165:C:T
46075269	chr12:46075269:T:G
46075597	chr12:46075597:C:G
46075904	chr12:46075904:G:T
46076006	chr12:46076006:A:G
46076157	chr12:46076157:G:A
46076336	chr12:46076336:A:C
46076726	chr12:46076726:G:C
46077019	chr12:46077019:GGAA:G
46077025	chr12:46077025:T:TC
46077026	chr12:46077026:A:T
46077079	chr12:46077079:G:A
46077140	chr12:46077140:C:T
46077165	chr12:46077165:A:G
46077281	chr12:46077281:A:G
46077341	chr12:46077341:A:C
46077474	chr12:46077474:A:G
46077651	chr12:46077651:G:A
46078029	chr12:46078029:G:A
46078107	chr12:46078107:G:T
46078195	chr12:46078195:C:T
46078539	chr12:46078539:A:C
46078588	chr12:46078588:C:T
46078823	chr12:46078823:T:C
46079224	chr12:46079224:C:G
46079571	chr12:46079571:C:T
46079622	chr12:46079622:AC:A
46079707	chr12:46079707:G:A
46079978	chr12:46079978:C:T
46080066	chr12:46080066:C:T
46080285	chr12:46080285:A:G
46080667	chr12:46080667:C:T
46081104	chr12:46081104:G:A
46081178	chr12:46081178:A:G
46081245	chr12:46081245:A:G
46081295	chr12:46081295:C:T
46081312	chr12:46081312:G:T
46081344	chr12:46081344:A:G
46081630	chr12:46081630:A:G
46081708	chr12:46081708:T:A
46081746	chr12:46081746:T:C
46081750	chr12:46081750:C:T
46081806	chr12:46081806:G:A
46081925	chr12:46081925:C:T
46082417	chr12:46082417:G:A
46082418	chr12:46082418:T:C
46082539	chr12:46082539:C:G
46082593	chr12:46082593:A:G
46083171	chr12:46083171:A:G
46083190	chr12:46083190:C:T
46083476	chr12:46083476:G:A
46083781	chr12:46083781:A:G
46083881	chr12:46083881:A:G
46084043	chr12:46084043:T:A
46084095	chr12:46084095:G:A
46084478	chr12:46084478:G:A
46084724	chr12:46084724:A:G
46085095	chr12:46085095:T:C
46085232	chr12:46085232:C:T
46086079	chr12:46086079:G:A
46086478	chr12:46086478:GAGGGTCA:G
46086631	chr12:46086631:G:A
46086659	chr12:46086659:T:G
46087129	chr12:46087129:C:G
46087160	chr12:46087160:G:C
46087306	chr12:46087306:G:A
46087395	chr12:46087395:A:G
46087501	chr12:46087501:T:C
46087571	chr12:46087571:T:C
46087580	chr12:46087580:C:T
46087679	chr12:46087679:C:T
46087790	chr12:46087790:T:C
46087905	chr12:46087905:G:A
46087947	chr12:46087947:G:C
46088681	chr12:46088681:C:T
46088888	chr12:46088888:A:G
46089220	chr12:46089220:C:T
46089296	chr12:46089296:TC:T
46089418	chr12:46089418:A:G
46089571	chr12:46089571:T:G
46089594	chr12:46089594:T:C
46089828	chr12:46089828:C:T
46089869	chr12:46089869:G:A
46089895	chr12:46089895:C:T
46090135	chr12:46090135:T:C
46090179	chr12:46090179:C:T
46090189	chr12:46090189:G:A
46090199	chr12:46090199:TTTGGGCTTGTATGCTGTTTGTAC:T
46090222	chr12:46090222:C:T
46090348	chr12:46090348:T:C
46090515	chr12:46090515:T:C
46090524	chr12:46090524:T:C
46090999	chr12:46090999:T:C
46091156	chr12:46091156:G:A
46091200	chr12:46091200:T:A
46091379	chr12:46091379:G:A
46091384	chr12:46091384:G:T
46091394	chr12:46091394:T:C
46091616	chr12:46091616:A:G
46091860	chr12:46091860:C:T
46092055	chr12:46092055:A:G
46092534	chr12:46092534:C:T
46092596	chr12:46092596:A:G
46092854	chr12:46092854:A:G
46092959	chr12:46092959:G:A
46093128	chr12:46093128:A:T
46093224	chr12:46093224:C:T
46093241	chr12:46093241:T:G
46093336	chr12:46093336:A:C
46093339	chr12:46093339:T:C
46093639	chr12:46093639:A:G
46094146	chr12:46094146:G:C
46094251	chr12:46094251:C:T
46094659	chr12:46094659:G:C
46094713	chr12:46094713:C:T
46094717	chr12:46094717:T:C
46094761	chr12:46094761:T:C
46094842	chr12:46094842:T:C
46094846	chr12:46094846:T:C
46094941	chr12:46094941:T:C
46095101	chr12:46095101:A:G
46095114	chr12:46095114:T:G
46095377	chr12:46095377:C:T
46095477	chr12:46095477:A:G
46095634	chr12:46095634:A:G
46095809	chr12:46095809:C:T
46095947	chr12:46095947:T:G
46095965	chr12:46095965:A:G
46095971	chr12:46095971:C:T
46096102	chr12:46096102:A:G
46096258	chr12:46096258:G:A
46096278	chr12:46096278:A:G
46096399	chr12:46096399:C:T
46097211	chr12:46097211:G:A
46097515	chr12:46097515:G:A
46097657	chr12:46097657:T:C
46097703	chr12:46097703:A:G
46097707	chr12:46097707:C:G
46097869	chr12:46097869:C:T
46097935	chr12:46097935:T:A
46098101	chr12:46098101:T:C
46098407	chr12:46098407:T:C
46098881	chr12:46098881:A:G
46098900	chr12:46098900:A:G
46098903	chr12:46098903:A:G
46099003	chr12:46099003:A:G
46099108	chr12:46099108:A:G
46099264	chr12:46099264:G:A
46099288	chr12:46099288:A:G
46099425	chr12:46099425:C:A
46099439	chr12:46099439:C:T
46099539	chr12:46099539:A:G
46099544	chr12:46099544:T:C
46099547	chr12:46099547:T:A
46099799	chr12:46099799:A:T
46099928	chr12:46099928:A:T
46100018	chr12:46100018:T:C
46100102	chr12:46100102:T:C
46100224	chr12:46100224:G:A
46100289	chr12:46100289:T:C
46100343	chr12:46100343:G:A
46100487	chr12:46100487:T:A
46100545	chr12:46100545:T:C
46100915	chr12:46100915:G:T
46101020	chr12:46101020:C:G
46101452	chr12:46101452:A:G
46101650	chr12:46101650:T:C
46101656	chr12:46101656:A:G
46101687	chr12:46101687:A:AAT
46101811	chr12:46101811:T:C
46101843	chr12:46101843:G:A
46102046	chr12:46102046:G:A
46102075	chr12:46102075:C:A
46102360	chr12:46102360:T:C
46102915	chr12:46102915:A:G
46102967	chr12:46102967:G:A
46103259	chr12:46103259:C:T
46103269	chr12:46103269:T:G
46103468	chr12:46103468:A:G
46103620	chr12:46103620:G:C
46103740	chr12:46103740:C:T
46103968	chr12:46103968:AGT:A
46104065	chr12:46104065:A:G
46105296	chr12:46105296:C:T
46105422	chr12:46105422:T:C
46105423	chr12:46105423:G:A
46105491	chr12:46105491:C:A
46105672	chr12:46105672:AC:A
46106078	chr12:46106078:G:A
46106322	chr12:46106322:T:C
46106903	chr12:46106903:A:G
46107057	chr12:46107057:A:T
46107417	chr12:46107417:T:G
46107590	chr12:46107590:T:C
46108112	chr12:46108112:T:G
46108128	chr12:46108128:T:C
46108231	chr12:46108231:G:A
46108412	chr12:46108412:C:T
46108570	chr12:46108570:C:A
46108599	chr12:46108599:A:G
46109035	chr12:46109035:C:G
46109038	chr12:46109038:T:C
46109373	chr12:46109373:A:T
46109740	chr12:46109740:T:A
46109832	chr12:46109832:C:T
46109849	chr12:46109849:G:A
46109933	chr12:46109933:G:A
46109947	chr12:46109947:T:C
46110003	chr12:46110003:C:T
46110055	chr12:46110055:C:T
46110067	chr12:46110067:A:T
46110099	chr12:46110099:C:T
46110168	chr12:46110168:A:G
46110382	chr12:46110382:C:A
46110650	chr12:46110650:T:A
46110809	chr12:46110809:A:G
46110819	chr12:46110819:A:C
46111062	chr12:46111062:T:C
46111219	chr12:46111219:T:C
46111323	chr12:46111323:T:C
46111517	chr12:46111517:T:C
46111788	chr12:46111788:ATAAT:A
46111800	chr12:46111800:A:C
46111864	chr12:46111864:C:T
46111941	chr12:46111941:A:G
46112203	chr12:46112203:G:A
46112222	chr12:46112222:A:G
46112304	chr12:46112304:T:C
46114107	chr12:46114107:A:G
46114419	chr12:46114419:A:T
46114601	chr12:46114601:G:A
46114903	chr12:46114903:A:G
46115004	chr12:46115004:C:T
46115496	chr12:46115496:T:TA
46115599	chr12:46115599:A:G
46115604	chr12:46115604:T:A
46115626	chr12:46115626:A:G
46115856	chr12:46115856:C:T
46115880	chr12:46115880:A:G
46116130	chr12:46116130:T:C
46116264	chr12:46116264:A:G
46116569	chr12:46116569:A:G
46117144	chr12:46117144:A:G
46117188	chr12:46117188:A:C
46117441	chr12:46117441:AC:A
46117599	chr12:46117599:C:T
46118475	chr12:46118475:C:T
46118526	chr12:46118526:G:C
46118554	chr12:46118554:C:T
46118639	chr12:46118639:C:G
46118747	chr12:46118747:T:C
46119152	chr12:46119152:T:A
46119197	chr12:46119197:C:T
46119277	chr12:46119277:A:G
46119591	chr12:46119591:A:G
46119659	chr12:46119659:G:T
46120340	chr12:46120340:A:G
46120586	chr12:46120586:G:A
46120990	chr12:46120990:GAAAACAAAAACAA:G
46121077	chr12:46121077:A:C
46121176	chr12:46121176:A:G
46121196	chr12:46121196:C:T
46121214	chr12:46121214:C:A
46121319	chr12:46121319:A:G
46121418	chr12:46121418:A:G
46121517	chr12:46121517:A:G
46121622	chr12:46121622:A:G
46121718	chr12:46121718:G:A
46121763	chr12:46121763:A:G
46122026	chr12:46122026:T:C
46122167	chr12:46122167:A:G
46122262	chr12:46122262:A:G
46122564	chr12:46122564:G:A
46122711	chr12:46122711:T:C
46122893	chr12:46122893:C:T
46123076	chr12:46123076:T:C
46123291	chr12:46123291:C:T
46123571	chr12:46123571:T:G
46123747	chr12:46123747:C:T
46123978	chr12:46123978:C:T
46124198	chr12:46124198:C:T
46124229	chr12:46124229:T:C
46124848	chr12:46124848:G:C
46124856	chr12:46124856:A:G
46124892	chr12:46124892:T:C
46124947	chr12:46124947:T:C
46124988	chr12:46124988:C:T
46125733	chr12:46125733:GC:G
46125770	chr12:46125770:ACT:A
46126399	chr12:46126399:G:A
46126583	chr12:46126583:TCAA:T
46126678	chr12:46126678:C:T
46127310	chr12:46127310:A:G
46127657	chr12:46127657:T:A
46127848	chr12:46127848:C:T
46127914	chr12:46127914:T:C
46128443	chr12:46128443:C:T
46128623	chr12:46128623:T:C
46128864	chr12:46128864:G:A
46128940	chr12:46128940:A:G
46129105	chr12:46129105:T:C
46129320	chr12:46129320:T:A
46129443	chr12:46129443:A:G
46129550	chr12:46129550:C:T
46130461	chr12:46130461:G:A
46130480	chr12:46130480:T:C
46130650	chr12:46130650:G:A
46131032	chr12:46131032:C:T
46131035	chr12:46131035:G:T
46131325	chr12:46131325:A:G
46131437	chr12:46131437:GAA:G
46131588	chr12:46131588:C:T
46131889	chr12:46131889:C:T
46132004	chr12:46132004:A:G
46132258	chr12:46132258:A:G
46133087	chr12:46133087:T:C
46133265	chr12:46133265:A:T
46133284	chr12:46133284:T:C
46133484	chr12:46133484:A:G
46133536	chr12:46133536:A:G
46133560	chr12:46133560:AG:A
46133704	chr12:46133704:C:T
46134091	chr12:46134091:A:G
46134263	chr12:46134263:A:T
46134385	chr12:46134385:T:C
46134520	chr12:46134520:C:A
46134923	chr12:46134923:T:C
46134934	chr12:46134934:A:G
46135535	chr12:46135535:G:A
46136108	chr12:46136108:C:T
46136469	chr12:46136469:A:G
46136762	chr12:46136762:A:G
46136782	chr12:46136782:T:G
46136830	chr12:46136830:A:G
46137242	chr12:46137242:A:T
46137295	chr12:46137295:T:C
46137394	chr12:46137394:C:T
46137442	chr12:46137442:G:A
46138078	chr12:46138078:C:T
46138093	chr12:46138093:G:A
46138244	chr12:46138244:A:G
46138543	chr12:46138543:G:A
46139046	chr12:46139046:T:G
46139097	chr12:46139097:T:C
46139122	chr12:46139122:C:A
46139123	chr12:46139123:C:G
46139147	chr12:46139147:A:G
46139470	chr12:46139470:G:A
46139608	chr12:46139608:A:G
46139888	chr12:46139888:T:C
46140135	chr12:46140135:G:A
46140287	chr12:46140287:T:C
46140322	chr12:46140322:G:A
46140377	chr12:46140377:T:C
46140809	chr12:46140809:A:G
46141144	chr12:46141144:T:A
46141190	chr12:46141190:G:A
46142102	chr12:46142102:G:T
46142112	chr12:46142112:A:G
46142178	chr12:46142178:AT:A
46142238	chr12:46142238:A:G
46142561	chr12:46142561:C:T
46142771	chr12:46142771:T:C
46142773	chr12:46142773:A:T
46142987	chr12:46142987:C:T
46143020	chr12:46143020:T:G
46143340	chr12:46143340:A:G
46143367	chr12:46143367:C:T
46143649	chr12:46143649:T:C
46143705	chr12:46143705:A:G
46143717	chr12:46143717:T:A
46143844	chr12:46143844:G:A
46143909	chr12:46143909:C:T
46144774	chr12:46144774:A:C
46144902	chr12:46144902:G:A
46145085	chr12:46145085:C:T
46145332	chr12:46145332:A:C
46145401	chr12:46145401:A:G
46145405	chr12:46145405:A:C
46145713	chr12:46145713:A:G
46145847	chr12:46145847:C:T
46145991	chr12:46145991:C:T
46146097	chr12:46146097:G:A
46146220	chr12:46146220:A:T
46146399	chr12:46146399:G:A
46146906	chr12:46146906:G:A
46147321	chr12:46147321:C:T
46147549	chr12:46147549:T:C
46147579	chr12:46147579:G:A
46147855	chr12:46147855:A:T
46147886	chr12:46147886:T:C
46148180	chr12:46148180:T:A
46148248	chr12:46148248:G:A
46148512	chr12:46148512:T:C
46149001	chr12:46149001:G:T
46149171	chr12:46149171:G:A
46149300	chr12:46149300:A:G
46149716	chr12:46149716:G:A
46150076	chr12:46150076:A:C
46150090	chr12:46150090:A:G
46150654	chr12:46150654:A:T
46151521	chr12:46151521:G:T
46151523	chr12:46151523:T:G
46151707	chr12:46151707:A:G
46151976	chr12:46151976:C:A
46152000	chr12:46152000:C:T
46152046	chr12:46152046:A:G
46152547	chr12:46152547:T:A
46152978	chr12:46152978:T:C
46153523	chr12:46153523:A:G
46153953	chr12:46153953:A:G
46154093	chr12:46154093:C:T
46154208	chr12:46154208:T:C
46154238	chr12:46154238:T:C
46154490	chr12:46154490:T:C
46154917	chr12:46154917:T:C
46155044	chr12:46155044:T:C
46155086	chr12:46155086:A:C
46155090	chr12:46155090:T:C
46155417	chr12:46155417:A:T
46155482	chr12:46155482:T:G
46156161	chr12:46156161:A:G
46156189	chr12:46156189:C:T
46156222	chr12:46156222:T:A
46156520	chr12:46156520:CCTTATT:C
46156546	chr12:46156546:A:G
46156576	chr12:46156576:T:A
46156804	chr12:46156804:T:G
46157644	chr12:46157644:C:A
46157809	chr12:46157809:G:C
46158028	chr12:46158028:G:T
46158215	chr12:46158215:A:G
46158949	chr12:46158949:T:C
46158992	chr12:46158992:GCTGC:G
46159309	chr12:46159309:G:A
46159685	chr12:46159685:C:T
46159688	chr12:46159688:G:T
46159878	chr12:46159878:T:G
46159883	chr12:46159883:G:A
46159983	chr12:46159983:A:G
46160347	chr12:46160347:AAAAAT:A
46160612	chr12:46160612:A:AG
46160882	chr12:46160882:A:G
46160947	chr12:46160947:C:T
46160951	chr12:46160951:T:C
46161530	chr12:46161530:A:G
46162081	chr12:46162081:T:C
46162180	chr12:46162180:ATTC:A
46162234	chr12:46162234:C:T
46162323	chr12:46162323:C:G
46162368	chr12:46162368:T:G
46162372	chr12:46162372:T:G
46162462	chr12:46162462:A:G
46162716	chr12:46162716:A:G
46162858	chr12:46162858:A:C
46162924	chr12:46162924:A:G
46163099	chr12:46163099:T:A
46163189	chr12:46163189:C:T
46163249	chr12:46163249:C:T
46163304	chr12:46163304:G:A
46163715	chr12:46163715:G:A
46163880	chr12:46163880:G:A
46163917	chr12:46163917:C:T
46163961	chr12:46163961:A:G
46164292	chr12:46164292:G:A
46164722	chr12:46164722:G:A
46164784	chr12:46164784:T:C
46164982	chr12:46164982:C:A
46165147	chr12:46165147:G:A
46165357	chr12:46165357:A:G
46165546	chr12:46165546:T:C
46165777	chr12:46165777:A:T
46166047	chr12:46166047:A:G
46166118	chr12:46166118:A:G
46166293	chr12:46166293:G:A
46166325	chr12:46166325:A:G
46166524	chr12:46166524:T:G
46166656	chr12:46166656:C:G
46166745	chr12:46166745:A:G
46166989	chr12:46166989:C:A
46167073	chr12:46167073:T:C
46167104	chr12:46167104:A:G
46167184	chr12:46167184:G:A
46167493	chr12:46167493:C:G
46167694	chr12:46167694:G:A
46167721	chr12:46167721:T:C
46168015	chr12:46168015:G:A
46168052	chr12:46168052:C:T
46168175	chr12:46168175:C:T
46168304	chr12:46168304:C:A
46168365	chr12:46168365:A:G
46168382	chr12:46168382:T:C
46168535	chr12:46168535:A:G
46168742	chr12:46168742:TTTG:T
46168891	chr12:46168891:A:C
46169458	chr12:46169458:G:A
46169569	chr12:46169569:G:T
46169755	chr12:46169755:G:A
46169796	chr12:46169796:T:C
46170006	chr12:46170006:G:T
46170105	chr12:46170105:G:A
46170682	chr12:46170682:C:T
46170889	chr12:46170889:C:T
46170959	chr12:46170959:T:C
46171545	chr12:46171545:A:G
46171909	chr12:46171909:A:G
46172062	chr12:46172062:C:G
46172133	chr12:46172133:T:C
46172371	chr12:46172371:T:C
46172403	chr12:46172403:G:A
46172663	chr12:46172663:A:T
46172773	chr12:46172773:G:A
46173787	chr12:46173787:T:C
46174006	chr12:46174006:T:A
46174073	chr12:46174073:G:A
46174105	chr12:46174105:C:G
46174126	chr12:46174126:G:A
46174407	chr12:46174407:A:T
46174436	chr12:46174436:G:A
46175017	chr12:46175017:G:C
46175134	chr12:46175134:C:T
46175208	chr12:46175208:G:A
46175664	chr12:46175664:A:G
46175908	chr12:46175908:T:C
46176768	chr12:46176768:CTCT:C
46177351	chr12:46177351:A:G
46177588	chr12:46177588:C:T
46177651	chr12:46177651:A:G
46177899	chr12:46177899:A:C
46178986	chr12:46178986:G:A
46179022	chr12:46179022:A:G
46179117	chr12:46179117:T:C
46179267	chr12:46179267:G:A
46179533	chr12:46179533:G:A
46180071	chr12:46180071:C:A
46180517	chr12:46180517:C:T
46180964	chr12:46180964:T:A
46181209	chr12:46181209:G:A
46181421	chr12:46181421:A:G
46181429	chr12:46181429:T:A
46181647	chr12:46181647:A:G
46181841	chr12:46181841:G:A
46181844	chr12:46181844:G:A
46182327	chr12:46182327:A:G
46182511	chr12:46182511:C:A
46182694	chr12:46182694:G:A
46182760	chr12:46182760:C:A
46182770	chr12:46182770:C:A
46182902	chr12:46182902:A:T
46183288	chr12:46183288:G:A
46183452	chr12:46183452:G:C
46183557	chr12:46183557:T:A
46184110	chr12:46184110:G:C
46184138	chr12:46184138:G:T
46184372	chr12:46184372:A:C
46184754	chr12:46184754:A:G
46184919	chr12:46184919:T:C
46185238	chr12:46185238:T:C
46185294	chr12:46185294:AT:A
46185532	chr12:46185532:AAC:A
46185605	chr12:46185605:A:G
46185628	chr12:46185628:G:A
46185667	chr12:46185667:A:G
46185807	chr12:46185807:A:G
46185858	chr12:46185858:C:T
46186567	chr12:46186567:C:A
46186631	chr12:46186631:G:T
46186835	chr12:46186835:A:G
46187344	chr12:46187344:T:C
46187526	chr12:46187526:T:G
46187624	chr12:46187624:G:A
46187790	chr12:46187790:T:G
46187856	chr12:46187856:G:C
46188248	chr12:46188248:G:A
46188273	chr12:46188273:A:C
46188757	chr12:46188757:T:A
46189312	chr12:46189312:T:C
46189492	chr12:46189492:T:C
46189854	chr12:46189854:C:T
46190020	chr12:46190020:G:A
46190158	chr12:46190158:A:C
46190166	chr12:46190166:C:T
46190193	chr12:46190193:T:G
46190970	chr12:46190970:C:T
46190985	chr12:46190985:T:C
46191043	chr12:46191043:T:C
46191276	chr12:46191276:T:C
46191359	chr12:46191359:A:G
46191508	chr12:46191508:A:G
46191709	chr12:46191709:T:C
46192769	chr12:46192769:G:A
46193012	chr12:46193012:A:C
46193229	chr12:46193229:T:C
46193609	chr12:46193609:G:A
46193670	chr12:46193670:C:T
46194948	chr12:46194948:C:G
46195365	chr12:46195365:G:A
46195451	chr12:46195451:T:C
46195452	chr12:46195452:G:A
46195475	chr12:46195475:A:T
46195698	chr12:46195698:C:T
46195810	chr12:46195810:G:A
46195867	chr12:46195867:C:T
46196088	chr12:46196088:C:T
46196192	chr12:46196192:T:C
46196344	chr12:46196344:C:G
46196384	chr12:46196384:A:G
46196388	chr12:46196388:C:T
46196581	chr12:46196581:G:A
46197212	chr12:46197212:G:A
46197216	chr12:46197216:G:A
46197438	chr12:46197438:C:T
46197554	chr12:46197554:G:A
46198000	chr12:46198000:C:T
46198123	chr12:46198123:T:C
46198226	chr12:46198226:C:T
46198901	chr12:46198901:A:G
46199530	chr12:46199530:T:G
46199892	chr12:46199892:A:G
46200369	chr12:46200369:A:T
46200531	chr12:46200531:A:G
46201011	chr12:46201011:C:T
46201153	chr12:46201153:G:A
46201318	chr12:46201318:T:A
46201339	chr12:46201339:T:G
46201454	chr12:46201454:G:A
46201476	chr12:46201476:T:A
46201507	chr12:46201507:A:T
46201656	chr12:46201656:G:A
46201683	chr12:46201683:G:A
46201901	chr12:46201901:C:T
46202213	chr12:46202213:G:T
46202230	chr12:46202230:A:C
46202241	chr12:46202241:A:G
46202433	chr12:46202433:C:T
46202574	chr12:46202574:CTTA:C
46202931	chr12:46202931:C:T
46203303	chr12:46203303:C:T
46203405	chr12:46203405:C:T
46203406	chr12:46203406:G:A
46203443	chr12:46203443:T:C
46203762	chr12:46203762:T:G
46204071	chr12:46204071:A:C
46205025	chr12:46205025:T:C
46205593	chr12:46205593:G:A
46205691	chr12:46205691:G:A
46205929	chr12:46205929:AAG:A
46205950	chr12:46205950:T:C
46205971	chr12:46205971:TC:T
46206337	chr12:46206337:T:C
46206389	chr12:46206389:T:TC
46206432	chr12:46206432:G:A
46206711	chr12:46206711:A:G
46206834	chr12:46206834:C:T
46206971	chr12:46206971:G:A
46207273	chr12:46207273:C:T
46207477	chr12:46207477:C:T
46208090	chr12:46208090:G:A
46208268	chr12:46208268:A:G
46208969	chr12:46208969:A:G
46209357	chr12:46209357:C:T
46209548	chr12:46209548:T:C
46209617	chr12:46209617:T:G
46209643	chr12:46209643:A:G
46209725	chr12:46209725:G:C
46209730	chr12:46209730:CA:C
46209862	chr12:46209862:A:T
46209893	chr12:46209893:A:G
46209949	chr12:46209949:T:A
46210285	chr12:46210285:A:G
46210308	chr12:46210308:A:G
46210390	chr12:46210390:C:CA
46210578	chr12:46210578:A:G
46210746	chr12:46210746:T:C
46211170	chr12:46211170:T:C
46211695	chr12:46211695:C:T
46212176	chr12:46212176:G:A
46213133	chr12:46213133:C:T
46213453	chr12:46213453:C:T
46213497	chr12:46213497:C:T
46213524	chr12:46213524:T:C
46213630	chr12:46213630:A:G
46213712	chr12:46213712:A:T
46214297	chr12:46214297:G:C
46214380	chr12:46214380:G:T
46214779	chr12:46214779:T:C
46214811	chr12:46214811:G:C
46214835	chr12:46214835:G:A
46214963	chr12:46214963:C:A
46215226	chr12:46215226:T:C
46216030	chr12:46216030:G:A
46216260	chr12:46216260:T:C
46216798	chr12:46216798:T:G
46217209	chr12:46217209:G:A
46217379	chr12:46217379:A:T
46217615	chr12:46217615:C:T
46217933	chr12:46217933:G:A
46217965	chr12:46217965:T:G
46218284	chr12:46218284:TCTC:T
46218683	chr12:46218683:T:C
46218718	chr12:46218718:T:C
46218815	chr12:46218815:A:AAGT
46219071	chr12:46219071:G:A
46219266	chr12:46219266:T:C
46219350	chr12:46219350:A:G
46219393	chr12:46219393:C:T
46219611	chr12:46219611:T:C
46219709	chr12:46219709:T:A
46219946	chr12:46219946:T:C
46220036	chr12:46220036:C:T
46220095	chr12:46220095:C:T
46220494	chr12:46220494:A:G
46220533	chr12:46220533:A:G
46220537	chr12:46220537:A:G
46220686	chr12:46220686:T:C
46220925	chr12:46220925:A:G
46220940	chr12:46220940:G:A
46220955	chr12:46220955:T:C
46221425	chr12:46221425:A:C
46221629	chr12:46221629:T:C
46222152	chr12:46222152:T:C
46223035	chr12:46223035:G:A
46223660	chr12:46223660:TA:T
46223772	chr12:46223772:G:A
46223866	chr12:46223866:A:G
46223965	chr12:46223965:G:A
46224172	chr12:46224172:G:A
46224453	chr12:46224453:T:A
46224815	chr12:46224815:C:T
46224932	chr12:46224932:T:C
46225079	chr12:46225079:G:T
46225080	chr12:46225080:C:T
46225371	chr12:46225371:T:C
46225431	chr12:46225431:C:G
46226017	chr12:46226017:A:G
46226198	chr12:46226198:A:G
46226507	chr12:46226507:A:G
46226512	chr12:46226512:A:T
46226518	chr12:46226518:A:C
46226587	chr12:46226587:A:C
46226595	chr12:46226595:C:T
46226671	chr12:46226671:T:C
46226708	chr12:46226708:C:T
46226874	chr12:46226874:C:T
46227068	chr12:46227068:A:G
46227205	chr12:46227205:C:T
46228069	chr12:46228069:A:T
46228486	chr12:46228486:A:T
46228563	chr12:46228563:G:A
46228922	chr12:46228922:C:T
46229003	chr12:46229003:T:C
46229536	chr12:46229536:A:G
46229540	chr12:46229540:A:G
46229671	chr12:46229671:AT:A
46230024	chr12:46230024:G:A
46230229	chr12:46230229:G:A
46230285	chr12:46230285:A:C
46230329	chr12:46230329:A:C
46230523	chr12:46230523:A:C
46230757	chr12:46230757:A:C
46230890	chr12:46230890:A:G
46230913	chr12:46230913:A:G
46231015	chr12:46231015:C:G
46231118	chr12:46231118:C:CA
46231170	chr12:46231170:G:A
46231263	chr12:46231263:A:G
46231340	chr12:46231340:T:C
46231631	chr12:46231631:T:C
46231790	chr12:46231790:C:T
46231806	chr12:46231806:A:G
46232514	chr12:46232514:A:C
46232893	chr12:46232893:T:G
46233160	chr12:46233160:G:A
46233311	chr12:46233311:ACTGTG:A
46233596	chr12:46233596:G:A
46234242	chr12:46234242:C:T
46234669	chr12:46234669:G:A
46234824	chr12:46234824:G:A
46234999	chr12:46234999:T:C
46236047	chr12:46236047:C:T
46236471	chr12:46236471:C:A
46236736	chr12:46236736:A:T
46236798	chr12:46236798:A:G
46237032	chr12:46237032:T:A
46238272	chr12:46238272:C:T
46238947	chr12:46238947:A:G
46239526	chr12:46239526:T:C
46239545	chr12:46239545:G:T
46241005	chr12:46241005:T:C
46241056	chr12:46241056:C:A
46241159	chr12:46241159:A:T
46241781	chr12:46241781:G:A
46241831	chr12:46241831:C:G
46241962	chr12:46241962:C:T
46242227	chr12:46242227:T:A
46242622	chr12:46242622:AC:A
46243283	chr12:46243283:T:A
46243480	chr12:46243480:CT:C
46244274	chr12:46244274:T:C
46245852	chr12:46245852:T:C
46245882	chr12:46245882:C:T
46245953	chr12:46245953:A:C
46246188	chr12:46246188:G:A
46246370	chr12:46246370:G:A
46246738	chr12:46246738:G:A
46246767	chr12:46246767:A:T
46247116	chr12:46247116:C:T
46247218	chr12:46247218:G:A
46247305	chr12:46247305:G:A
46247480	chr12:46247480:AGAG:A
46247766	chr12:46247766:T:C
46247961	chr12:46247961:A:G
46248102	chr12:46248102:C:T
46248131	chr12:46248131:C:T
46248599	chr12:46248599:T:C
46250288	chr12:46250288:C:T
46250508	chr12:46250508:A:T
46250542	chr12:46250542:C:T
46250773	chr12:46250773:T:A
46250875	chr12:46250875:C:T
46251289	chr12:46251289:C:T
46251316	chr12:46251316:C:T
46251814	chr12:46251814:G:A
46252370	chr12:46252370:G:A
46253195	chr12:46253195:G:T
46253535	chr12:46253535:ACT:A
46253756	chr12:46253756:AT:A
46253796	chr12:46253796:G:C
46254215	chr12:46254215:C:T
46254973	chr12:46254973:C:A
46255009	chr12:46255009:C:T
46255200	chr12:46255200:G:A
46255817	chr12:46255817:T:A
46255929	chr12:46255929:C:T
46256241	chr12:46256241:G:C
46256414	chr12:46256414:T:C
46256744	chr12:46256744:G:T
46256954	chr12:46256954:A:G
46257378	chr12:46257378:T:G
46257759	chr12:46257759:C:T
46257842	chr12:46257842:A:G
46258317	chr12:46258317:T:C
46258584	chr12:46258584:T:C
46259447	chr12:46259447:A:G
46259622	chr12:46259622:G:A
46259630	chr12:46259630:T:C
46259976	chr12:46259976:G:T
46261504	chr12:46261504:G:A
46261549	chr12:46261549:A:G
46261960	chr12:46261960:A:G
46262396	chr12:46262396:G:T
46262434	chr12:46262434:G:A
46262739	chr12:46262739:C:G
46262938	chr12:46262938:AC:A
46263371	chr12:46263371:A:G
46263619	chr12:46263619:C:T
46263735	chr12:46263735:T:A
46263796	chr12:46263796:T:C
46263840	chr12:46263840:T:C
46264276	chr12:46264276:C:T
46264944	chr12:46264944:C:A
46266394	chr12:46266394:A:G
46266725	chr12:46266725:C:T
46267055	chr12:46267055:G:A
46267496	chr12:46267496:A:G
46267669	chr12:46267669:C:T
46267723	chr12:46267723:G:A
46267743	chr12:46267743:T:C
46268218	chr12:46268218:C:T
46268246	chr12:46268246:C:T
46268530	chr12:46268530:G:A
46269116	chr12:46269116:A:C
46269487	chr12:46269487:C:G
46270106	chr12:46270106:C:G
46270325	chr12:46270325:C:T
46270988	chr12:46270988:G:A
46271029	chr12:46271029:T:G
46271050	chr12:46271050:G:T
46271603	chr12:46271603:G:C
46271884	chr12:46271884:G:A
46271999	chr12:46271999:T:C
46272338	chr12:46272338:C:T
46272716	chr12:46272716:G:A
46272922	chr12:46272922:T:C
46272967	chr12:46272967:G:A
46273056	chr12:46273056:T:C
46274276	chr12:46274276:A:G
46274867	chr12:46274867:A:T
46274923	chr12:46274923:A:G
46275113	chr12:46275113:C:A
46275166	chr12:46275166:T:C
46275269	chr12:46275269:G:A
46275554	chr12:46275554:G:A
46275892	chr12:46275892:A:G
46276132	chr12:46276132:G:T
46276397	chr12:46276397:T:C
46277497	chr12:46277497:A:C
46277518	chr12:46277518:A:G
46277534	chr12:46277534:C:G
46277696	chr12:46277696:A:C
46277953	chr12:46277953:T:A
46278239	chr12:46278239:T:C
46278682	chr12:46278682:A:G
46278788	chr12:46278788:A:G
46278908	chr12:46278908:C:T
46279525	chr12:46279525:T:C
46279650	chr12:46279650:A:G
46279983	chr12:46279983:A:G
46280224	chr12:46280224:T:C
46281183	chr12:46281183:G:A
46281187	chr12:46281187:C:T
46281311	chr12:46281311:G:A
46281558	chr12:46281558:A:AT
46281761	chr12:46281761:C:T
46281814	chr12:46281814:G:A
46281916	chr12:46281916:C:T
46282129	chr12:46282129:G:T
46283094	chr12:46283094:GAAGA:G
46284115	chr12:46284115:C:A
46284194	chr12:46284194:C:T
46284477	chr12:46284477:AC:A
46284911	chr12:46284911:G:T
46285313	chr12:46285313:G:A
46285350	chr12:46285350:A:T
46285842	chr12:46285842:T:A
46285982	chr12:46285982:A:C
46286357	chr12:46286357:C:T
46286691	chr12:46286691:C:T
46287153	chr12:46287153:A:C
46287319	chr12:46287319:T:C
46287612	chr12:46287612:C:T
46287985	chr12:46287985:G:A
46288019	chr12:46288019:C:T
46288226	chr12:46288226:G:A
46288595	chr12:46288595:C:A
46288933	chr12:46288933:C:T
46289219	chr12:46289219:A:G
46289513	chr12:46289513:G:A
46289965	chr12:46289965:A:C
46289988	chr12:46289988:A:C
46290287	chr12:46290287:A:G
46290447	chr12:46290447:G:A
46290563	chr12:46290563:C:A
46290664	chr12:46290664:G:A
46290877	chr12:46290877:G:T
46291214	chr12:46291214:C:A
46291321	chr12:46291321:T:C
46291849	chr12:46291849:T:G
46291965	chr12:46291965:C:T
46291966	chr12:46291966:G:A
46292911	chr12:46292911:T:C
46292987	chr12:46292987:A:G
46293345	chr12:46293345:AG:A
46293565	chr12:46293565:G:A
46294743	chr12:46294743:G:A
46294763	chr12:46294763:G:A
46295358	chr12:46295358:T:TAA
46295644	chr12:46295644:G:A
46296098	chr12:46296098:T:C
46296814	chr12:46296814:C:T
46297113	chr12:46297113:G:A
46297232	chr12:46297232:A:C
46297803	chr12:46297803:AT:A
46299208	chr12:46299208:C:T
46299371	chr12:46299371:A:G
46299723	chr12:46299723:C:A
46300874	chr12:46300874:C:T
46301567	chr12:46301567:A:G
46301851	chr12:46301851:T:C
46302368	chr12:46302368:GAAGT:G
46303835	chr12:46303835:C:T
46304351	chr12:46304351:G:C
46304480	chr12:46304480:T:C
46304534	chr12:46304534:G:A
46305077	chr12:46305077:G:A
46305119	chr12:46305119:A:G
46305460	chr12:46305460:T:C
46305622	chr12:46305622:G:A
46305653	chr12:46305653:TACTC:T
46305809	chr12:46305809:T:C
46306019	chr12:46306019:A:G
46306451	chr12:46306451:A:T
46307130	chr12:46307130:C:A
46307134	chr12:46307134:T:C
46307311	chr12:46307311:G:A
46307550	chr12:46307550:A:G
46307622	chr12:46307622:T:C
46307648	chr12:46307648:G:C
46307657	chr12:46307657:G:A
46307669	chr12:46307669:T:C
46307670	chr12:46307670:G:A
46307703	chr12:46307703:T:C
46307818	chr12:46307818:T:C
46307834	chr12:46307834:G:A
46308091	chr12:46308091:G:T
46308149	chr12:46308149:T:C
46308340	chr12:46308340:T:C
46308518	chr12:46308518:A:G
46308926	chr12:46308926:A:C
46309042	chr12:46309042:T:C
46309075	chr12:46309075:T:C
46309313	chr12:46309313:G:A
46309318	chr12:46309318:T:C
46309410	chr12:46309410:G:A
46309680	chr12:46309680:T:A
46309787	chr12:46309787:T:A
46309894	chr12:46309894:C:T
46309921	chr12:46309921:T:A
46310410	chr12:46310410:T:C
46310423	chr12:46310423:T:A
46310768	chr12:46310768:G:A
46310880	chr12:46310880:C:T
46310957	chr12:46310957:C:T
46311040	chr12:46311040:T:C
46311978	chr12:46311978:T:C
46312178	chr12:46312178:C:T
46312497	chr12:46312497:T:TC
46312578	chr12:46312578:T:C
46312668	chr12:46312668:G:C
46312690	chr12:46312690:C:G
46313389	chr12:46313389:G:A
46313835	chr12:46313835:T:A
46314253	chr12:46314253:T:A
46314387	chr12:46314387:C:A
46314391	chr12:46314391:A:C
46314591	chr12:46314591:G:A
46314908	chr12:46314908:C:T
46315278	chr12:46315278:T:C
46315418	chr12:46315418:A:G
46315468	chr12:46315468:A:G
46315510	chr12:46315510:A:G
46315779	chr12:46315779:A:G
46316536	chr12:46316536:G:A
46316684	chr12:46316684:A:G
46317022	chr12:46317022:AC:A
46317399	chr12:46317399:T:C
46317431	chr12:46317431:T:G
46317453	chr12:46317453:A:G
46317747	chr12:46317747:C:T
46317757	chr12:46317757:T:C
46317793	chr12:46317793:G:A
46318129	chr12:46318129:G:C
46318345	chr12:46318345:T:C
46318447	chr12:46318447:A:G
46319430	chr12:46319430:G:A
46319445	chr12:46319445:G:A
46320224	chr12:46320224:T:C
46321211	chr12:46321211:G:C
46321743	chr12:46321743:T:C
46321745	chr12:46321745:G:T
46322032	chr12:46322032:G:A
46322137	chr12:46322137:G:A
46322594	chr12:46322594:C:T
46322842	chr12:46322842:G:A
46323328	chr12:46323328:G:A
46323408	chr12:46323408:T:G
46323815	chr12:46323815:G:A
46324022	chr12:46324022:T:C
46324034	chr12:46324034:G:A
46324041	chr12:46324041:C:A
46324545	chr12:46324545:A:T
46324574	chr12:46324574:C:T
46324647	chr12:46324647:C:T
46325071	chr12:46325071:C:T
46325091	chr12:46325091:G:A
46325196	chr12:46325196:A:G
46325363	chr12:46325363:G:A
46325686	chr12:46325686:A:G
46325691	chr12:46325691:G:A
46325899	chr12:46325899:G:C
46326015	chr12:46326015:A:G
46326044	chr12:46326044:T:C
46326418	chr12:46326418:C:T
46326480	chr12:46326480:T:A
46326484	chr12:46326484:C:T
46326858	chr12:46326858:A:G
46327031	chr12:46327031:T:C
46327036	chr12:46327036:C:T
46327111	chr12:46327111:T:G
46327359	chr12:46327359:T:C
46328073	chr12:46328073:A:T
46328242	chr12:46328242:C:T
46328711	chr12:46328711:AG:A
46328828	chr12:46328828:T:C
46329506	chr12:46329506:T:C
46329621	chr12:46329621:G:A
46329648	chr12:46329648:T:G
46330687	chr12:46330687:G:A
46330807	chr12:46330807:A:C
46330885	chr12:46330885:A:G
46331357	chr12:46331357:G:A
46331721	chr12:46331721:G:A
46331783	chr12:46331783:C:T
46332086	chr12:46332086:A:T
46332193	chr12:46332193:C:T
46332445	chr12:46332445:T:C
46332488	chr12:46332488:T:C
46332593	chr12:46332593:G:A
46332713	chr12:46332713:T:A
46333074	chr12:46333074:GC:G
46333492	chr12:46333492:A:G
46333543	chr12:46333543:A:T
46334885	chr12:46334885:C:T
46335018	chr12:46335018:C:A
46335205	chr12:46335205:G:A
46335624	chr12:46335624:A:G
46336074	chr12:46336074:G:A
46336104	chr12:46336104:G:A
46336817	chr12:46336817:T:C
46337175	chr12:46337175:C:T
46337192	chr12:46337192:T:C
46338038	chr12:46338038:C:T
46338178	chr12:46338178:G:A
46338181	chr12:46338181:A:G
46338197	chr12:46338197:C:T
46338520	chr12:46338520:G:A
46339136	chr12:46339136:G:A
46339247	chr12:46339247:G:T
46339348	chr12:46339348:A:G
46339609	chr12:46339609:A:G
46339977	chr12:46339977:A:G
46340067	chr12:46340067:G:A
46340541	chr12:46340541:C:T
46340898	chr12:46340898:T:TTTTG
46341057	chr12:46341057:T:C
46341273	chr12:46341273:A:C
46341520	chr12:46341520:C:T
46341657	chr12:46341657:G:C
46341751	chr12:46341751:A:C
46342069	chr12:46342069:T:A
46342240	chr12:46342240:C:T
46342639	chr12:46342639:G:A
46342669	chr12:46342669:G:A
46342844	chr12:46342844:C:T
46342863	chr12:46342863:A:G
46342911	chr12:46342911:G:A
46342946	chr12:46342946:T:C
46343008	chr12:46343008:GCCCCAAGGCTCTACAATCAGTAGGTGGTGAAGCCA:G
46343312	chr12:46343312:T:C
46343821	chr12:46343821:CT:C
46344300	chr12:46344300:C:A
46344350	chr12:46344350:A:G
46344934	chr12:46344934:C:T
46345048	chr12:46345048:C:T
46345957	chr12:46345957:C:T
46346066	chr12:46346066:T:C
46346305	chr12:46346305:A:G
46346471	chr12:46346471:G:A
46346801	chr12:46346801:C:T
46347161	chr12:46347161:G:T
46347246	chr12:46347246:G:A
46347297	chr12:46347297:T:G
46347620	chr12:46347620:A:G
46347650	chr12:46347650:G:A
46347755	chr12:46347755:G:A
46348596	chr12:46348596:G:T
46349279	chr12:46349279:A:C
46350391	chr12:46350391:A:G
46350480	chr12:46350480:G:A
46350550	chr12:46350550:C:A
46350640	chr12:46350640:T:C
46350936	chr12:46350936:A:G
46351072	chr12:46351072:C:T
46351158	chr12:46351158:G:T
46351202	chr12:46351202:T:G
46351345	chr12:46351345:T:C
46352216	chr12:46352216:C:T
46352231	chr12:46352231:A:C
46352324	chr12:46352324:A:T
46352753	chr12:46352753:T:C
46353547	chr12:46353547:C:A
46354023	chr12:46354023:T:C
46354178	chr12:46354178:G:A
46354646	chr12:46354646:G:A
46354807	chr12:46354807:G:C
46355174	chr12:46355174:G:A
46355182	chr12:46355182:C:G
46355204	chr12:46355204:G:A
46355532	chr12:46355532:T:C
46355824	chr12:46355824:A:T
46356941	chr12:46356941:A:G
46357195	chr12:46357195:A:T
46357535	chr12:46357535:C:G
46357605	chr12:46357605:A:G
46357671	chr12:46357671:C:T
46357774	chr12:46357774:C:G
46357960	chr12:46357960:A:C
46358251	chr12:46358251:G:A
46358580	chr12:46358580:G:A
46359576	chr12:46359576:C:T
46359664	chr12:46359664:T:A
46360076	chr12:46360076:T:C
46360812	chr12:46360812:G:A
46361329	chr12:46361329:A:T
46361344	chr12:46361344:C:A
46361591	chr12:46361591:C:G
46362434	chr12:46362434:A:C
46362456	chr12:46362456:T:C
46363249	chr12:46363249:C:T
46363331	chr12:46363331:A:G
46363481	chr12:46363481:C:CATGT
46364360	chr12:46364360:CTTT:C
46364679	chr12:46364679:G:A
46365234	chr12:46365234:T:A
46365353	chr12:46365353:T:C
46365630	chr12:46365630:G:T
46365853	chr12:46365853:A:T
46366005	chr12:46366005:A:G
46366505	chr12:46366505:A:G
46367344	chr12:46367344:G:A
46367541	chr12:46367541:C:T
46367772	chr12:46367772:T:C
46368046	chr12:46368046:T:G
46368133	chr12:46368133:G:A
46368313	chr12:46368313:G:C
46368573	chr12:46368573:T:C
46368575	chr12:46368575:C:T
46368925	chr12:46368925:C:T
46368967	chr12:46368967:CTAAATA:C
46368982	chr12:46368982:G:A
46369029	chr12:46369029:G:A
46369152	chr12:46369152:A:T
46369258	chr12:46369258:G:A
46369277	chr12:46369277:A:G
46369747	chr12:46369747:AAG:A
46369903	chr12:46369903:G:A
46370471	chr12:46370471:A:G
46371876	chr12:46371876:C:T
46372163	chr12:46372163:C:T
46372921	chr12:46372921:G:T
46373392	chr12:46373392:A:C
46373920	chr12:46373920:G:T
46373924	chr12:46373924:C:T
46374357	chr12:46374357:A:G
46374420	chr12:46374420:A:T
46375358	chr12:46375358:C:T
46375373	chr12:46375373:C:T
46376017	chr12:46376017:T:C
46376134	chr12:46376134:G:GC
46376208	chr12:46376208:G:A
46376554	chr12:46376554:A:C
46376949	chr12:46376949:A:G
46376984	chr12:46376984:G:T
46377421	chr12:46377421:C:T
46378073	chr12:46378073:A:T
46378122	chr12:46378122:C:A
46378675	chr12:46378675:C:T
46379258	chr12:46379258:C:T
46379540	chr12:46379540:G:T
46379568	chr12:46379568:CCTAT:C
46379661	chr12:46379661:C:G
46380787	chr12:46380787:A:AG
46380988	chr12:46380988:A:G
46381688	chr12:46381688:AAAC:A
46382596	chr12:46382596:G:A
46383942	chr12:46383942:G:C
46384068	chr12:46384068:G:T
46384320	chr12:46384320:C:A
46384615	chr12:46384615:A:G
46384947	chr12:46384947:T:C
46385098	chr12:46385098:G:T
46385224	chr12:46385224:A:G
46385341	chr12:46385341:C:T
46385654	chr12:46385654:C:T
46385659	chr12:46385659:C:G
46385814	chr12:46385814:G:A
46385948	chr12:46385948:T:G
46386191	chr12:46386191:A:C
46386470	chr12:46386470:A:G
46387020	chr12:46387020:T:A
46387119	chr12:46387119:G:A
46387659	chr12:46387659:C:T
46387851	chr12:46387851:T:G
46388021	chr12:46388021:A:G
46388112	chr12:46388112:C:T
46388774	chr12:46388774:C:T
46389159	chr12:46389159:G:A
46389504	chr12:46389504:C:T
46389870	chr12:46389870:G:A
46390087	chr12:46390087:A:G
46390455	chr12:46390455:G:A
46390530	chr12:46390530:A:G
46390741	chr12:46390741:A:G
46390945	chr12:46390945:G:A
46391539	chr12:46391539:G:T
46391804	chr12:46391804:C:T
46391943	chr12:46391943:A:G
46392611	chr12:46392611:G:A
46393156	chr12:46393156:CT:C
46393288	chr12:46393288:G:A
46393355	chr12:46393355:C:T
46393533	chr12:46393533:C:T
46393779	chr12:46393779:C:T
46393836	chr12:46393836:G:T
46394488	chr12:46394488:A:G
46395198	chr12:46395198:A:C
46395329	chr12:46395329:A:G
46395684	chr12:46395684:C:G
46395718	chr12:46395718:T:C
46395760	chr12:46395760:C:T
46396057	chr12:46396057:G:C
46396073	chr12:46396073:G:A
46396160	chr12:46396160:G:C
46396275	chr12:46396275:A:G
46396324	chr12:46396324:A:C
46396592	chr12:46396592:C:T
46396609	chr12:46396609:T:C
46396950	chr12:46396950:C:G
46397377	chr12:46397377:C:T
46397505	chr12:46397505:T:C
46397506	chr12:46397506:G:A
46397751	chr12:46397751:T:C
46397790	chr12:46397790:G:A
46398044	chr12:46398044:G:A
46398217	chr12:46398217:G:T
46398229	chr12:46398229:G:A
46398277	chr12:46398277:A:C
46398305	chr12:46398305:C:T
46398364	chr12:46398364:G:T
46398381	chr12:46398381:G:A
46398640	chr12:46398640:G:A
46399158	chr12:46399158:A:T
46399214	chr12:46399214:G:T
46399425	chr12:46399425:G:A
46399444	chr12:46399444:T:C
46399453	chr12:46399453:A:C
46399854	chr12:46399854:T:C
46400228	chr12:46400228:C:A
46400286	chr12:46400286:T:C
46400457	chr12:46400457:A:T
46400655	chr12:46400655:A:C
46400719	chr12:46400719:A:G
46400983	chr12:46400983:T:C
46401203	chr12:46401203:CAT:C
46401501	chr12:46401501:C:T
46401547	chr12:46401547:T:A
46401739	chr12:46401739:A:G
46401940	chr12:46401940:A:G
46402311	chr12:46402311:A:G
46402645	chr12:46402645:G:A
46402739	chr12:46402739:A:C
46402968	chr12:46402968:A:G
46403027	chr12:46403027:G:A
46403117	chr12:46403117:G:A
46403405	chr12:46403405:T:C
46403429	chr12:46403429:A:G
46403676	chr12:46403676:A:G
46404009	chr12:46404009:T:C
46404077	chr12:46404077:T:C
46404354	chr12:46404354:A:G
46404415	chr12:46404415:G:A
46404764	chr12:46404764:C:T
46405010	chr12:46405010:G:A
46405180	chr12:46405180:G:A
46405383	chr12:46405383:C:T
46406144	chr12:46406144:C:T
46406609	chr12:46406609:A:G
46407042	chr12:46407042:G:A
46407069	chr12:46407069:A:G
46407768	chr12:46407768:G:A
46407779	chr12:46407779:G:A
46407999	chr12:46407999:C:G
46408191	chr12:46408191:T:A
46408466	chr12:46408466:C:T
46408678	chr12:46408678:T:C
46409555	chr12:46409555:C:T
46409760	chr12:46409760:C:T
46410008	chr12:46410008:A:C
46410207	chr12:46410207:G:C
46410370	chr12:46410370:T:C
46410392	chr12:46410392:T:C
46410655	chr12:46410655:G:A
46411286	chr12:46411286:G:A
46411361	chr12:46411361:C:T
46411982	chr12:46411982:A:G
46412103	chr12:46412103:A:G
46412230	chr12:46412230:T:C
46412249	chr12:46412249:C:T
46412478	chr12:46412478:A:T
46412793	chr12:46412793:CA:C
46412990	chr12:46412990:T:C
46413072	chr12:46413072:C:T
46413106	chr12:46413106:T:C
46413842	chr12:46413842:T:A
46414119	chr12:46414119:G:A
46414268	chr12:46414268:GT:G
46414275	chr12:46414275:G:A
46414321	chr12:46414321:G:A
46414846	chr12:46414846:G:A
46415000	chr12:46415000:A:G
46415343	chr12:46415343:G:A
46415423	chr12:46415423:G:A
46416337	chr12:46416337:T:TA
46416538	chr12:46416538:T:G
46416731	chr12:46416731:T:C
46416758	chr12:46416758:C:T
46416844	chr12:46416844:G:T
46416851	chr12:46416851:T:C
46416890	chr12:46416890:T:G
46417675	chr12:46417675:T:C
46417700	chr12:46417700:T:G
46417738	chr12:46417738:T:C
46417817	chr12:46417817:G:A
46417940	chr12:46417940:A:C
46418097	chr12:46418097:A:G
46418201	chr12:46418201:T:C
46418240	chr12:46418240:T:C
46418406	chr12:46418406:C:T
46418523	chr12:46418523:C:G
46418730	chr12:46418730:C:T
46420041	chr12:46420041:T:A
46420074	chr12:46420074:T:A
46420218	chr12:46420218:C:T
46420627	chr12:46420627:A:C
46420630	chr12:46420630:G:C
46421042	chr12:46421042:T:C
46421648	chr12:46421648:ATCTCATTGTGGT:A
46421763	chr12:46421763:C:T
46422023	chr12:46422023:C:T
46422183	chr12:46422183:A:G
46422361	chr12:46422361:T:G
46422834	chr12:46422834:C:A
46422910	chr12:46422910:C:T
46423014	chr12:46423014:T:G
46423779	chr12:46423779:T:C
46423808	chr12:46423808:A:G
46424174	chr12:46424174:G:A
46424502	chr12:46424502:G:A
46424794	chr12:46424794:T:A
46424801	chr12:46424801:T:C
46424831	chr12:46424831:C:T
46424874	chr12:46424874:C:G
46425422	chr12:46425422:G:A
46425568	chr12:46425568:C:G
46425720	chr12:46425720:G:A
46425901	chr12:46425901:T:C
46426520	chr12:46426520:T:C
46426521	chr12:46426521:C:T
46426927	chr12:46426927:C:T
46427255	chr12:46427255:T:C
46427544	chr12:46427544:A:C
46427647	chr12:46427647:C:T
46427664	chr12:46427664:CT:C
46427680	chr12:46427680:A:G
46428185	chr12:46428185:C:G
46428263	chr12:46428263:G:T
46428555	chr12:46428555:C:T
46428650	chr12:46428650:C:G
46428899	chr12:46428899:T:C
46429052	chr12:46429052:C:A
46429177	chr12:46429177:C:T
46429719	chr12:46429719:CAA:C
46429944	chr12:46429944:G:A
46430160	chr12:46430160:A:G
46430283	chr12:46430283:G:A
46430446	chr12:46430446:G:A
46430922	chr12:46430922:G:C
46431335	chr12:46431335:A:G
46431392	chr12:46431392:C:T
46432029	chr12:46432029:T:C
46432146	chr12:46432146:T:C
46432404	chr12:46432404:A:G
46432553	chr12:46432553:A:G
46432698	chr12:46432698:G:A
46432726	chr12:46432726:A:G
46433171	chr12:46433171:T:C
46433240	chr12:46433240:T:C
46434275	chr12:46434275:C:T
46434547	chr12:46434547:C:A
46434648	chr12:46434648:C:A
46434848	chr12:46434848:A:G
46434863	chr12:46434863:A:G
46435135	chr12:46435135:G:A
46435259	chr12:46435259:G:A
46435854	chr12:46435854:A:G
46435858	chr12:46435858:A:G
46435891	chr12:46435891:A:T
46436065	chr12:46436065:G:A
46436069	chr12:46436069:A:G
46436258	chr12:46436258:G:A
46436364	chr12:46436364:A:G
46436535	chr12:46436535:A:G
46436591	chr12:46436591:A:C
46436620	chr12:46436620:A:G
46436637	chr12:46436637:A:G
46437058	chr12:46437058:T:C
46437075	chr12:46437075:C:A
46437346	chr12:46437346:T:C
46437375	chr12:46437375:A:G
46437778	chr12:46437778:C:T
46438055	chr12:46438055:G:A
46438172	chr12:46438172:G:T
46438198	chr12:46438198:GCTTT:G
46438551	chr12:46438551:A:G
46438729	chr12:46438729:T:A
46439274	chr12:46439274:A:T
46439667	chr12:46439667:A:C
46439822	chr12:46439822:C:T
46440124	chr12:46440124:T:A
46440196	chr12:46440196:G:T
46440289	chr12:46440289:T:C
46440396	chr12:46440396:C:T
46440512	chr12:46440512:C:G
46440567	chr12:46440567:A:G
46440894	chr12:46440894:G:C
46440921	chr12:46440921:A:G
46440959	chr12:46440959:T:C
46441380	chr12:46441380:A:G
46441657	chr12:46441657:A:G
46441804	chr12:46441804:T:C
46441885	chr12:46441885:G:T
46441985	chr12:46441985:T:C
46442494	chr12:46442494:C:T
46442565	chr12:46442565:C:G
46443121	chr12:46443121:T:C
46443165	chr12:46443165:C:T
46443316	chr12:46443316:A:G
46443454	chr12:46443454:G:A
46443614	chr12:46443614:G:C
46443772	chr12:46443772:G:A
46444131	chr12:46444131:T:C
46444416	chr12:46444416:A:AT
46444459	chr12:46444459:T:C
46444553	chr12:46444553:G:A
46444916	chr12:46444916:G:A
46445051	chr12:46445051:C:T
46445088	chr12:46445088:G:A
46445440	chr12:46445440:A:G
46445715	chr12:46445715:G:A
46445851	chr12:46445851:A:G
46446871	chr12:46446871:A:T
46446948	chr12:46446948:C:T
46447038	chr12:46447038:AAT:A
46447342	chr12:46447342:G:C
46447427	chr12:46447427:A:G
46447460	chr12:46447460:TTC:T
46447813	chr12:46447813:A:T
46447831	chr12:46447831:G:A
46447884	chr12:46447884:C:T
46447981	chr12:46447981:C:T
46448227	chr12:46448227:G:A
46448352	chr12:46448352:G:A
46448389	chr12:46448389:A:G
46448903	chr12:46448903:A:G
46449183	chr12:46449183:A:G
46449472	chr12:46449472:T:G
46449597	chr12:46449597:G:A
46449633	chr12:46449633:A:G
46449962	chr12:46449962:G:C
46450465	chr12:46450465:T:C
46450739	chr12:46450739:C:G
46451394	chr12:46451394:T:C
46451745	chr12:46451745:G:A
46451833	chr12:46451833:C:CT
46451941	chr12:46451941:C:T
46452205	chr12:46452205:C:T
46452224	chr12:46452224:C:T
46452890	chr12:46452890:G:A
46452922	chr12:46452922:G:A
46453167	chr12:46453167:G:A
46453330	chr12:46453330:A:G
46453574	chr12:46453574:G:A
46454213	chr12:46454213:G:T
46454332	chr12:46454332:T:A
46454633	chr12:46454633:C:T
46454695	chr12:46454695:T:C
46455549	chr12:46455549:G:C
46456954	chr12:46456954:T:C
46456962	chr12:46456962:C:T
46457824	chr12:46457824:G:A
46458134	chr12:46458134:A:G
46458310	chr12:46458310:G:A
46458428	chr12:46458428:G:A
46458768	chr12:46458768:AC:A
46459426	chr12:46459426:C:A
46459680	chr12:46459680:C:T
46460050	chr12:46460050:G:C
46460893	chr12:46460893:T:G
46460944	chr12:46460944:G:A
46460977	chr12:46460977:T:G
46461723	chr12:46461723:A:G
46461736	chr12:46461736:G:A
46461799	chr12:46461799:G:A
46461823	chr12:46461823:G:A
46461839	chr12:46461839:C:T
46462285	chr12:46462285:T:C
46462312	chr12:46462312:G:A
46462437	chr12:46462437:G:T
46462776	chr12:46462776:T:C
46462777	chr12:46462777:T:G
46462806	chr12:46462806:C:T
46463319	chr12:46463319:C:T
46463495	chr12:46463495:C:T
46464084	chr12:46464084:CCAAGAT:C
46464146	chr12:46464146:G:A
46464185	chr12:46464185:G:A
46464269	chr12:46464269:A:G
46464715	chr12:46464715:T:C
46466404	chr12:46466404:G:A
46466723	chr12:46466723:G:A
46467543	chr12:46467543:G:A
46467626	chr12:46467626:T:G
46467859	chr12:46467859:GT:G
46467885	chr12:46467885:G:A
46467910	chr12:46467910:C:A
46468737	chr12:46468737:A:G
46468782	chr12:46468782:CT:C
46469098	chr12:46469098:A:G
46470143	chr12:46470143:T:A
46470381	chr12:46470381:C:T
46470422	chr12:46470422:C:G
46470948	chr12:46470948:G:A
46470960	chr12:46470960:G:A
46471354	chr12:46471354:A:G
46471811	chr12:46471811:C:T
46472474	chr12:46472474:A:G
46472544	chr12:46472544:A:G
46472602	chr12:46472602:C:T
46472663	chr12:46472663:G:A
46473172	chr12:46473172:T:A
46473408	chr12:46473408:T:G
46474077	chr12:46474077:T:G
46474128	chr12:46474128:G:A
46474252	chr12:46474252:A:G
46474598	chr12:46474598:G:A
46474665	chr12:46474665:G:T
46475117	chr12:46475117:A:G
46475439	chr12:46475439:C:T
46475880	chr12:46475880:C:T
46476081	chr12:46476081:A:T
46476637	chr12:46476637:C:T
46477124	chr12:46477124:T:C
46477239	chr12:46477239:G:A
46477275	chr12:46477275:T:C
46478468	chr12:46478468:A:G
46478830	chr12:46478830:T:C
46479002	chr12:46479002:C:T
46479192	chr12:46479192:C:T
46479370	chr12:46479370:C:T
46479433	chr12:46479433:A:T
46479556	chr12:46479556:C:A
46479749	chr12:46479749:C:T
46480289	chr12:46480289:G:A
46481315	chr12:46481315:G:A
46481506	chr12:46481506:A:G
46481691	chr12:46481691:A:G
46482147	chr12:46482147:C:G
46482509	chr12:46482509:T:G
46482622	chr12:46482622:T:C
46483606	chr12:46483606:A:T
46483646	chr12:46483646:A:G
46483701	chr12:46483701:C:A
46483880	chr12:46483880:A:G
46484404	chr12:46484404:C:G
46484428	chr12:46484428:G:A
46484527	chr12:46484527:C:T
46484750	chr12:46484750:C:A
46484778	chr12:46484778:C:T
46485020	chr12:46485020:C:T
46485301	chr12:46485301:A:T
46485337	chr12:46485337:C:T
46485593	chr12:46485593:C:T
46485935	chr12:46485935:A:G
46486177	chr12:46486177:A:T
46486429	chr12:46486429:A:G
46486597	chr12:46486597:G:A
46486665	chr12:46486665:A:C
46486772	chr12:46486772:G:T
46486966	chr12:46486966:A:G
46486987	chr12:46486987:G:A
46487076	chr12:46487076:C:A
46487401	chr12:46487401:T:C
46487567	chr12:46487567:G:A
46487723	chr12:46487723:T:A
46487859	chr12:46487859:C:T
46488092	chr12:46488092:C:T
46488146	chr12:46488146:C:T
46488365	chr12:46488365:TG:T
46489192	chr12:46489192:C:G
46489608	chr12:46489608:C:T
46489775	chr12:46489775:C:G
46490296	chr12:46490296:G:A
46490946	chr12:46490946:G:A
46491205	chr12:46491205:G:A
46491438	chr12:46491438:G:A
46492203	chr12:46492203:C:CTTCT
46492337	chr12:46492337:C:G
46493097	chr12:46493097:T:C
46493362	chr12:46493362:A:G
46493988	chr12:46493988:C:G
46494033	chr12:46494033:T:C
46494274	chr12:46494274:A:G
46494855	chr12:46494855:T:G
46495017	chr12:46495017:T:A
46495329	chr12:46495329:G:A
46495332	chr12:46495332:C:CAAGCTGG
46495664	chr12:46495664:T:C
46495864	chr12:46495864:A:G
46496155	chr12:46496155:G:A
46496313	chr12:46496313:C:T
46497244	chr12:46497244:G:C
46497557	chr12:46497557:T:C
46497900	chr12:46497900:T:C
46498076	chr12:46498076:C:G
46498413	chr12:46498413:T:G
46498819	chr12:46498819:C:T
46498914	chr12:46498914:AAC:A
46499832	chr12:46499832:G:A
46499934	chr12:46499934:A:T
46500084	chr12:46500084:C:T
46500656	chr12:46500656:A:G
46500881	chr12:46500881:C:A
46501183	chr12:46501183:C:T
46501214	chr12:46501214:A:G
46501220	chr12:46501220:G:T
46501276	chr12:46501276:A:G
46501311	chr12:46501311:T:C
46501995	chr12:46501995:G:T
46502973	chr12:46502973:G:A
46503082	chr12:46503082:C:T
46503153	chr12:46503153:TCTA:T
46503165	chr12:46503165:G:A
46503383	chr12:46503383:T:G
46503585	chr12:46503585:CTTTTCT:C
46503856	chr12:46503856:G:T
46504147	chr12:46504147:C:T
46504282	chr12:46504282:T:C
46504417	chr12:46504417:G:A
46504576	chr12:46504576:C:T
46505197	chr12:46505197:C:A
46505406	chr12:46505406:C:T
46505608	chr12:46505608:A:G
46505733	chr12:46505733:TA:T
46505737	chr12:46505737:T:A
46505738	chr12:46505738:T:A
46505879	chr12:46505879:A:G
46506028	chr12:46506028:C:T
46506624	chr12:46506624:C:T
46506723	chr12:46506723:T:C
46507048	chr12:46507048:C:T
46507076	chr12:46507076:A:G
46507178	chr12:46507178:C:A
46507259	chr12:46507259:A:G
46507646	chr12:46507646:G:A
46508086	chr12:46508086:A:C
46508687	chr12:46508687:C:T
46508972	chr12:46508972:A:C
46509159	chr12:46509159:C:A
46509170	chr12:46509170:C:T
46509341	chr12:46509341:C:T
46509404	chr12:46509404:G:A
46510095	chr12:46510095:T:A
46510721	chr12:46510721:T:A
46510973	chr12:46510973:T:G
46511093	chr12:46511093:G:A
46511483	chr12:46511483:G:A
46511615	chr12:46511615:T:C
46511686	chr12:46511686:A:G
46512120	chr12:46512120:C:T
46512769	chr12:46512769:G:A
46513399	chr12:46513399:A:G
46513597	chr12:46513597:C:T
46514295	chr12:46514295:T:C
46514359	chr12:46514359:G:T
46514419	chr12:46514419:G:A
46514545	chr12:46514545:G:T
46514624	chr12:46514624:T:C
46515019	chr12:46515019:C:T
46515333	chr12:46515333:G:A
46515482	chr12:46515482:T:C
46515817	chr12:46515817:G:T
46516272	chr12:46516272:G:C
46517452	chr12:46517452:C:T
46517752	chr12:46517752:G:A
46517868	chr12:46517868:G:A
46518046	chr12:46518046:A:G
46518369	chr12:46518369:G:A
46518855	chr12:46518855:T:C
46518955	chr12:46518955:C:T
46519202	chr12:46519202:C:T
46519418	chr12:46519418:T:C
46519860	chr12:46519860:C:T
46520008	chr12:46520008:A:G
46520027	chr12:46520027:C:G
46520441	chr12:46520441:C:T
46520474	chr12:46520474:T:C
46520711	chr12:46520711:G:T
46520835	chr12:46520835:G:A
46521714	chr12:46521714:C:T
46522110	chr12:46522110:T:C
46522260	chr12:46522260:C:T
46522437	chr12:46522437:C:A
46522465	chr12:46522465:A:G
46522668	chr12:46522668:C:T
46522791	chr12:46522791:T:C
46523391	chr12:46523391:G:A
46523632	chr12:46523632:A:G
46523651	chr12:46523651:C:T
46524227	chr12:46524227:G:A
46524499	chr12:46524499:T:A
46524695	chr12:46524695:C:T
46525398	chr12:46525398:T:C
46525824	chr12:46525824:G:A
46525944	chr12:46525944:G:A
46526002	chr12:46526002:G:A
46526195	chr12:46526195:T:C
46526380	chr12:46526380:C:T
46526453	chr12:46526453:T:G
46526724	chr12:46526724:C:A
46526726	chr12:46526726:A:G
46527344	chr12:46527344:A:C
46527349	chr12:46527349:C:T
46527413	chr12:46527413:G:A
46527828	chr12:46527828:G:A
46528505	chr12:46528505:C:T
46528604	chr12:46528604:A:G
46528879	chr12:46528879:G:A
46529489	chr12:46529489:A:G
46529511	chr12:46529511:T:C
46530505	chr12:46530505:C:T
46530817	chr12:46530817:G:A
46530894	chr12:46530894:C:T
46531009	chr12:46531009:A:C
46531715	chr12:46531715:C:T
46531888	chr12:46531888:A:G
46531941	chr12:46531941:C:T
46532295	chr12:46532295:A:G
46532385	chr12:46532385:T:G
46532405	chr12:46532405:G:A
46532512	chr12:46532512:G:A
46532937	chr12:46532937:G:A
46533503	chr12:46533503:C:T
46533641	chr12:46533641:C:T
46534610	chr12:46534610:C:T
46535107	chr12:46535107:C:T
46535224	chr12:46535224:G:A
46535777	chr12:46535777:C:G
46535836	chr12:46535836:G:A
46536052	chr12:46536052:A:G
46536296	chr12:46536296:G:A
46536530	chr12:46536530:G:T
46536576	chr12:46536576:G:A
46536728	chr12:46536728:G:A
46536989	chr12:46536989:T:C
46537037	chr12:46537037:T:C
46537696	chr12:46537696:ATCT:A
46537844	chr12:46537844:A:G
46537927	chr12:46537927:T:A
46538116	chr12:46538116:C:T
46538121	chr12:46538121:T:C
46538443	chr12:46538443:C:T
46539143	chr12:46539143:T:A
46539182	chr12:46539182:G:A
46539656	chr12:46539656:A:G
46539849	chr12:46539849:A:G
46539938	chr12:46539938:T:A
46541505	chr12:46541505:G:A
46541522	chr12:46541522:C:T
46541554	chr12:46541554:A:T
46542717	chr12:46542717:G:C
46542748	chr12:46542748:C:T
46543224	chr12:46543224:C:T
46543470	chr12:46543470:C:A
46543639	chr12:46543639:A:G
46543921	chr12:46543921:A:C
46544170	chr12:46544170:TAAA:T
46544174	chr12:46544174:GGATTT:G
46544569	chr12:46544569:C:T
46544756	chr12:46544756:A:G
46544903	chr12:46544903:G:A
46545044	chr12:46545044:T:C
46545364	chr12:46545364:T:C
46545521	chr12:46545521:C:T
46545594	chr12:46545594:G:A
46545733	chr12:46545733:C:T
46545734	chr12:46545734:G:A
46545783	chr12:46545783:G:A
46546865	chr12:46546865:CCT:C
46547198	chr12:46547198:G:A
46547220	chr12:46547220:C:A
46547604	chr12:46547604:G:A
46548452	chr12:46548452:C:A
46549810	chr12:46549810:T:C
46550351	chr12:46550351:T:G
46550621	chr12:46550621:GCC:G
46551011	chr12:46551011:C:T
46551555	chr12:46551555:A:G
46551912	chr12:46551912:T:C
46552211	chr12:46552211:G:A
46552383	chr12:46552383:T:C
46552580	chr12:46552580:A:G
46553020	chr12:46553020:C:T
46553096	chr12:46553096:G:A
46553153	chr12:46553153:A:G
46553317	chr12:46553317:G:A
46553495	chr12:46553495:CAGTT:C
46553550	chr12:46553550:T:C
46553640	chr12:46553640:C:A
46553807	chr12:46553807:A:G
46554306	chr12:46554306:T:C
46554764	chr12:46554764:C:T
46554810	chr12:46554810:G:A
46554876	chr12:46554876:C:A
46554924	chr12:46554924:A:G
46555422	chr12:46555422:T:C
46555964	chr12:46555964:A:T
46556328	chr12:46556328:C:T
46556600	chr12:46556600:A:G
46556698	chr12:46556698:G:C
46556982	chr12:46556982:C:T
46558124	chr12:46558124:G:A
46559366	chr12:46559366:A:G
46560258	chr12:46560258:T:C
46561164	chr12:46561164:T:A
46561293	chr12:46561293:T:A
46561317	chr12:46561317:A:G
46561770	chr12:46561770:C:T
46562048	chr12:46562048:T:C
46562051	chr12:46562051:C:A
46562473	chr12:46562473:C:T
46562760	chr12:46562760:A:G
46563449	chr12:46563449:G:A
46563548	chr12:46563548:A:G
46563938	chr12:46563938:G:A
46564038	chr12:46564038:T:C
46564128	chr12:46564128:G:C
46564179	chr12:46564179:T:C
46564199	chr12:46564199:C:G
46564654	chr12:46564654:T:A
46565181	chr12:46565181:A:G
46565204	chr12:46565204:T:G
46565360	chr12:46565360:G:A
46565378	chr12:46565378:T:G
46565430	chr12:46565430:C:T
46565582	chr12:46565582:A:C
46565609	chr12:46565609:A:C
46565781	chr12:46565781:A:G
46565792	chr12:46565792:G:T
46565798	chr12:46565798:A:T
46566374	chr12:46566374:T:C
46566696	chr12:46566696:G:C
46567631	chr12:46567631:G:T
46567761	chr12:46567761:A:C
46568498	chr12:46568498:C:T
46568564	chr12:46568564:C:T
46568695	chr12:46568695:C:T
46568696	chr12:46568696:G:A
46568840	chr12:46568840:C:T
46569296	chr12:46569296:C:T
46569424	chr12:46569424:C:T
46569679	chr12:46569679:C:T
46570550	chr12:46570550:T:C
46570589	chr12:46570589:A:G
46571063	chr12:46571063:C:T
46571087	chr12:46571087:G:C
46571362	chr12:46571362:G:A
46571446	chr12:46571446:C:T
46571687	chr12:46571687:C:T
46572152	chr12:46572152:A:G
46572990	chr12:46572990:G:A
46573281	chr12:46573281:A:G
46574569	chr12:46574569:A:G
46575268	chr12:46575268:C:A
46575789	chr12:46575789:A:T
46576013	chr12:46576013:G:A
46576029	chr12:46576029:G:A
46576285	chr12:46576285:T:C
46577486	chr12:46577486:C:T
46578668	chr12:46578668:A:ACTTATTACTAG
46579543	chr12:46579543:A:C
46580249	chr12:46580249:T:TA
46580277	chr12:46580277:T:C
46580757	chr12:46580757:G:A
46580838	chr12:46580838:A:C
46580844	chr12:46580844:A:T
46581160	chr12:46581160:A:G
46581829	chr12:46581829:G:A
46582207	chr12:46582207:C:A
46582785	chr12:46582785:C:T
46582991	chr12:46582991:CAG:C
46583392	chr12:46583392:GGT:G
46583618	chr12:46583618:G:A
46584090	chr12:46584090:T:G
46584123	chr12:46584123:G:T
46584509	chr12:46584509:G:T
46584953	chr12:46584953:A:G
46585022	chr12:46585022:C:A
46585143	chr12:46585143:T:C
46585278	chr12:46585278:G:A
46585353	chr12:46585353:T:C
46585408	chr12:46585408:C:T
46585590	chr12:46585590:G:T
46585700	chr12:46585700:G:A
46586461	chr12:46586461:T:A
46586833	chr12:46586833:C:A
46587181	chr12:46587181:A:G
46587337	chr12:46587337:G:A
46587517	chr12:46587517:A:G
46587743	chr12:46587743:T:A
46588073	chr12:46588073:T:C
46588125	chr12:46588125:C:G
46588407	chr12:46588407:G:T
46588456	chr12:46588456:A:G
46588512	chr12:46588512:C:T
46589242	chr12:46589242:G:C
46589604	chr12:46589604:G:A
46589904	chr12:46589904:G:A
46589931	chr12:46589931:A:G
46590208	chr12:46590208:TTTGAATGTTTGCC:T
46590600	chr12:46590600:G:C
46591136	chr12:46591136:A:G
46591443	chr12:46591443:G:A
46591481	chr12:46591481:C:T
46591660	chr12:46591660:G:T
46591775	chr12:46591775:T:C
46592271	chr12:46592271:T:G
46592388	chr12:46592388:A:G
46592588	chr12:46592588:T:C
46592955	chr12:46592955:A:G
46593215	chr12:46593215:C:T
46593285	chr12:46593285:T:C
46594551	chr12:46594551:G:C
46595294	chr12:46595294:C:A
46595480	chr12:46595480:C:T
46595868	chr12:46595868:A:T
46596079	chr12:46596079:A:G
46596375	chr12:46596375:C:T
46596504	chr12:46596504:C:T
46597367	chr12:46597367:G:A
46597711	chr12:46597711:C:T
46597801	chr12:46597801:A:C
46597910	chr12:46597910:T:A
46598246	chr12:46598246:T:C
46598280	chr12:46598280:C:T
46598305	chr12:46598305:G:T
46598519	chr12:46598519:C:T
46598871	chr12:46598871:C:G
46599193	chr12:46599193:G:A
46599283	chr12:46599283:G:T
46599808	chr12:46599808:T:A
46599949	chr12:46599949:C:T
46600548	chr12:46600548:TTTG:T
46600872	chr12:46600872:A:G
46601023	chr12:46601023:C:G
46601101	chr12:46601101:C:T
46601644	chr12:46601644:G:A
46602064	chr12:46602064:T:C
46602158	chr12:46602158:T:C
46602498	chr12:46602498:T:C
46602538	chr12:46602538:C:T
46602673	chr12:46602673:G:A
46602699	chr12:46602699:C:T
46602849	chr12:46602849:C:T
46603136	chr12:46603136:A:G
46603388	chr12:46603388:A:G
46603809	chr12:46603809:C:T
46603847	chr12:46603847:A:T
46603926	chr12:46603926:T:C
46603929	chr12:46603929:G:A
46603939	chr12:46603939:G:C
46604135	chr12:46604135:A:G
46604647	chr12:46604647:G:A
46604766	chr12:46604766:C:T
46604874	chr12:46604874:G:T
46605473	chr12:46605473:C:CA
46605738	chr12:46605738:T:A
46605739	chr12:46605739:T:C
46605899	chr12:46605899:G:T
46606173	chr12:46606173:G:A
46606262	chr12:46606262:A:G
46606300	chr12:46606300:T:C
46606489	chr12:46606489:A:G
46606555	chr12:46606555:C:T
46606817	chr12:46606817:C:A
46606845	chr12:46606845:GT:G
46607605	chr12:46607605:G:A
46607983	chr12:46607983:T:C
46607988	chr12:46607988:G:A
46608141	chr12:46608141:A:G
46608563	chr12:46608563:G:A
46609924	chr12:46609924:CT:C
46610012	chr12:46610012:C:G
46610032	chr12:46610032:G:A
46610220	chr12:46610220:C:T
46610378	chr12:46610378:G:A
46610730	chr12:46610730:T:C
46611061	chr12:46611061:A:T
46611374	chr12:46611374:A:G
46611428	chr12:46611428:G:A
46611571	chr12:46611571:C:T
46611760	chr12:46611760:C:T
46611953	chr12:46611953:A:T
46612447	chr12:46612447:G:A
46612702	chr12:46612702:T:C
46612750	chr12:46612750:C:T
46613077	chr12:46613077:C:T
46613123	chr12:46613123:C:T
46613761	chr12:46613761:C:A
46613765	chr12:46613765:A:G
46614566	chr12:46614566:A:G
46614700	chr12:46614700:A:G
46614824	chr12:46614824:G:A
46614869	chr12:46614869:A:G
46615238	chr12:46615238:G:A
46615395	chr12:46615395:G:A
46615645	chr12:46615645:C:T
46615708	chr12:46615708:A:G
46615871	chr12:46615871:A:G
46615875	chr12:46615875:A:C
46615986	chr12:46615986:C:T
46616245	chr12:46616245:C:T
46616570	chr12:46616570:AT:A
46616736	chr12:46616736:A:AT
46616980	chr12:46616980:A:G
46617351	chr12:46617351:A:G
46617654	chr12:46617654:A:G
46617831	chr12:46617831:C:T
46618101	chr12:46618101:C:T
46618331	chr12:46618331:C:T
46618718	chr12:46618718:A:C
46619156	chr12:46619156:G:C
46619649	chr12:46619649:A:C
46619716	chr12:46619716:A:G
46620026	chr12:46620026:A:G
46620122	chr12:46620122:C:T
46620221	chr12:46620221:T:C
46620428	chr12:46620428:T:C
46620607	chr12:46620607:G:A
46620731	chr12:46620731:T:C
46620749	chr12:46620749:A:C
46620859	chr12:46620859:A:G
46620954	chr12:46620954:A:G
46621032	chr12:46621032:G:A
46621086	chr12:46621086:A:C
46621283	chr12:46621283:A:G
46621366	chr12:46621366:A:G
46621394	chr12:46621394:C:T
46621514	chr12:46621514:C:T
46621706	chr12:46621706:G:A
46621830	chr12:46621830:T:C
46621843	chr12:46621843:T:C
46622092	chr12:46622092:C:A
46622223	chr12:46622223:C:T
46622325	chr12:46622325:G:A
46622435	chr12:46622435:G:A
46622572	chr12:46622572:G:A
46622728	chr12:46622728:T:G
46623184	chr12:46623184:C:T
46623241	chr12:46623241:C:G
46623897	chr12:46623897:A:G
46623929	chr12:46623929:C:T
46623968	chr12:46623968:A:C
46624017	chr12:46624017:A:G
46624362	chr12:46624362:G:T
46624519	chr12:46624519:G:A
46624569	chr12:46624569:T:C
46625063	chr12:46625063:C:T
46626067	chr12:46626067:G:A
46626125	chr12:46626125:A:G
46626258	chr12:46626258:T:C
46626972	chr12:46626972:C:G
46627026	chr12:46627026:A:G
46627134	chr12:46627134:A:C
46627367	chr12:46627367:C:T
46628103	chr12:46628103:A:T
46628136	chr12:46628136:C:T
46628167	chr12:46628167:T:C
46628791	chr12:46628791:A:G
46629342	chr12:46629342:C:T
46629374	chr12:46629374:G:T
46629397	chr12:46629397:C:T
46629534	chr12:46629534:A:G
46630118	chr12:46630118:C:T
46630522	chr12:46630522:A:T
46630789	chr12:46630789:G:A
46630906	chr12:46630906:G:A
46631391	chr12:46631391:G:A
46631521	chr12:46631521:G:A
46632170	chr12:46632170:G:A
46632251	chr12:46632251:A:G
46632990	chr12:46632990:A:G
46633046	chr12:46633046:CA:C
46633106	chr12:46633106:T:A
46633370	chr12:46633370:T:C
46633726	chr12:46633726:T:A
46633754	chr12:46633754:G:C
46634154	chr12:46634154:T:C
46634255	chr12:46634255:TC:T
46634256	chr12:46634256:C:T
46634442	chr12:46634442:A:G
46634504	chr12:46634504:A:G
46634735	chr12:46634735:A:G
46635014	chr12:46635014:A:G
46636657	chr12:46636657:A:T
46637924	chr12:46637924:G:A
46638281	chr12:46638281:G:A
46638477	chr12:46638477:T:C
46638576	chr12:46638576:T:C
46638714	chr12:46638714:C:T
46639441	chr12:46639441:C:A
46639796	chr12:46639796:C:A
46639973	chr12:46639973:C:T
46640276	chr12:46640276:T:C
46640330	chr12:46640330:G:A
46640559	chr12:46640559:T:C
46640560	chr12:46640560:G:A
46640576	chr12:46640576:A:C
46640845	chr12:46640845:A:G
46640876	chr12:46640876:GCTCAAAAC:G
46640986	chr12:46640986:C:A
46641088	chr12:46641088:CAAATT:C
46641223	chr12:46641223:G:T
46641714	chr12:46641714:A:C
46642108	chr12:46642108:A:G
46642666	chr12:46642666:CTT:C
46642791	chr12:46642791:C:T
46642887	chr12:46642887:A:G
46643195	chr12:46643195:G:A
46643213	chr12:46643213:A:T
46643321	chr12:46643321:A:G
46643612	chr12:46643612:A:G
46643831	chr12:46643831:A:G
46643847	chr12:46643847:A:T
46643852	chr12:46643852:G:A
46644037	chr12:46644037:G:T
46644064	chr12:46644064:T:C
46644427	chr12:46644427:T:C
46644453	chr12:46644453:G:A
46644833	chr12:46644833:A:G
46645177	chr12:46645177:G:A
46645568	chr12:46645568:A:G
46645855	chr12:46645855:C:T
46646141	chr12:46646141:C:T
46646248	chr12:46646248:G:A
46646606	chr12:46646606:G:T
46646620	chr12:46646620:ATTTATT:A
46647104	chr12:46647104:C:A
46647212	chr12:46647212:T:G
46647335	chr12:46647335:G:A
46647588	chr12:46647588:A:G
46647961	chr12:46647961:A:T
46648108	chr12:46648108:C:T
46648132	chr12:46648132:T:C
46648261	chr12:46648261:G:A
46648882	chr12:46648882:T:C
46648938	chr12:46648938:T:C
46649391	chr12:46649391:G:A
46649452	chr12:46649452:A:G
46649457	chr12:46649457:G:C
46649489	chr12:46649489:T:C
46649503	chr12:46649503:T:C
46649619	chr12:46649619:A:G
46649840	chr12:46649840:T:A
46650051	chr12:46650051:T:A
46650187	chr12:46650187:T:C
46650588	chr12:46650588:T:A
46650872	chr12:46650872:T:G
46650959	chr12:46650959:G:A
46651076	chr12:46651076:C:T
46651472	chr12:46651472:C:A
46651991	chr12:46651991:A:C
46652403	chr12:46652403:C:T
46652862	chr12:46652862:T:C
46652954	chr12:46652954:A:T
46653072	chr12:46653072:CT:C
46653141	chr12:46653141:A:G
46653925	chr12:46653925:CAG:C
46654151	chr12:46654151:C:T
46654412	chr12:46654412:T:C
46654413	chr12:46654413:G:A
46655248	chr12:46655248:A:G
46655338	chr12:46655338:C:T
46655379	chr12:46655379:T:C
46655452	chr12:46655452:C:G
46655733	chr12:46655733:A:T
46655845	chr12:46655845:C:CT
46655851	chr12:46655851:C:T
46655898	chr12:46655898:A:G
46656412	chr12:46656412:A:G
46656475	chr12:46656475:AT:A
46656577	chr12:46656577:A:G
46657293	chr12:46657293:A:G
46657845	chr12:46657845:A:G
46658572	chr12:46658572:A:C
46658963	chr12:46658963:T:A
46659637	chr12:46659637:G:A
46659757	chr12:46659757:G:C
46659844	chr12:46659844:G:A
46659863	chr12:46659863:A:G
46660079	chr12:46660079:C:T
46660442	chr12:46660442:G:A
46660514	chr12:46660514:A:G
46660568	chr12:46660568:G:A
46660745	chr12:46660745:C:T
46660871	chr12:46660871:A:C
46660984	chr12:46660984:C:T
46661530	chr12:46661530:T:C
46662524	chr12:46662524:A:G
46662573	chr12:46662573:C:A
46662743	chr12:46662743:C:T
46662792	chr12:46662792:A:G
46663650	chr12:46663650:T:C
46665060	chr12:46665060:G:A
46665875	chr12:46665875:AG:A
46666430	chr12:46666430:G:A
46666491	chr12:46666491:A:G
46666500	chr12:46666500:G:T
46667154	chr12:46667154:C:T
46668484	chr12:46668484:G:A
46668503	chr12:46668503:A:G
46668565	chr12:46668565:T:C
46668658	chr12:46668658:C:T
46669157	chr12:46669157:A:T
46670810	chr12:46670810:C:T
46670821	chr12:46670821:C:T
46670965	chr12:46670965:C:T
46671033	chr12:46671033:A:G
46671168	chr12:46671168:C:T
46671414	chr12:46671414:A:G
46671603	chr12:46671603:A:G
46672322	chr12:46672322:C:T
46672693	chr12:46672693:TTC:T
46672829	chr12:46672829:T:C
46672864	chr12:46672864:A:G
46672935	chr12:46672935:C:T
46673347	chr12:46673347:C:A
46673469	chr12:46673469:C:T
46673843	chr12:46673843:G:A
46674368	chr12:46674368:T:C
46674603	chr12:46674603:ATT:A
46675183	chr12:46675183:A:G
46675556	chr12:46675556:G:A
46675719	chr12:46675719:C:T
46675994	chr12:46675994:G:A
46676139	chr12:46676139:T:A
46676212	chr12:46676212:A:AG
46676220	chr12:46676220:A:AG
46676243	chr12:46676243:G:A
46676473	chr12:46676473:C:T
46676922	chr12:46676922:A:G
46677058	chr12:46677058:T:C
46677649	chr12:46677649:C:A
46678233	chr12:46678233:T:C
46678714	chr12:46678714:T:G
46679076	chr12:46679076:C:T
46679203	chr12:46679203:TC:T
46679542	chr12:46679542:G:T
46679666	chr12:46679666:T:A
46679775	chr12:46679775:A:G
46680033	chr12:46680033:G:A
46680062	chr12:46680062:A:G
46680128	chr12:46680128:G:A
46680157	chr12:46680157:T:C
46680770	chr12:46680770:G:A
46681210	chr12:46681210:T:C
46681296	chr12:46681296:T:C
46681358	chr12:46681358:A:T
46682330	chr12:46682330:A:T
46682599	chr12:46682599:T:C
46683021	chr12:46683021:T:G
46683117	chr12:46683117:G:A
46683351	chr12:46683351:C:G
46683602	chr12:46683602:G:A
46683716	chr12:46683716:G:A
46683985	chr12:46683985:G:T
46684222	chr12:46684222:ACTTT:A
46684230	chr12:46684230:T:C
46684285	chr12:46684285:T:C
46684858	chr12:46684858:A:G
46684877	chr12:46684877:A:G
46685009	chr12:46685009:A:G
46685184	chr12:46685184:T:C
46685289	chr12:46685289:C:T
46685864	chr12:46685864:C:G
46686063	chr12:46686063:C:T
46686084	chr12:46686084:G:A
46686371	chr12:46686371:A:G
46687147	chr12:46687147:T:C
46687261	chr12:46687261:T:G
46687592	chr12:46687592:T:C
46687598	chr12:46687598:C:CA
46688296	chr12:46688296:G:A
46688315	chr12:46688315:A:G
46689023	chr12:46689023:A:G
46689368	chr12:46689368:G:A
46689741	chr12:46689741:A:G
46690048	chr12:46690048:A:T
46690225	chr12:46690225:C:G
46690747	chr12:46690747:T:C
46691311	chr12:46691311:A:T
46691433	chr12:46691433:T:A
46691737	chr12:46691737:C:A
46691986	chr12:46691986:C:G
46692306	chr12:46692306:A:T
46692908	chr12:46692908:A:C
46693245	chr12:46693245:C:T
46693342	chr12:46693342:T:C
46693424	chr12:46693424:G:GCATTT
46693896	chr12:46693896:G:A
46694675	chr12:46694675:C:G
46694901	chr12:46694901:T:C
46694916	chr12:46694916:T:TG
46695712	chr12:46695712:A:C
46695944	chr12:46695944:A:G
46695987	chr12:46695987:C:T
46696023	chr12:46696023:A:T
46696059	chr12:46696059:G:A
46697023	chr12:46697023:G:C
46697203	chr12:46697203:G:A
46697222	chr12:46697222:G:A
46697285	chr12:46697285:G:A
46697369	chr12:46697369:G:A
46697635	chr12:46697635:A:G
46697649	chr12:46697649:T:A
46698009	chr12:46698009:C:T
46698058	chr12:46698058:A:G
46698313	chr12:46698313:C:T
46698683	chr12:46698683:C:T
46698879	chr12:46698879:C:A
46699231	chr12:46699231:G:A
46699351	chr12:46699351:T:G
46700618	chr12:46700618:T:C
46700749	chr12:46700749:G:A
46700784	chr12:46700784:G:T
46700966	chr12:46700966:A:G
46701000	chr12:46701000:C:A
46701083	chr12:46701083:G:A
46702853	chr12:46702853:G:A
46703261	chr12:46703261:T:G
46703664	chr12:46703664:A:T
46703907	chr12:46703907:AATACTGGAT:A
46704086	chr12:46704086:G:A
46704347	chr12:46704347:G:A
46704804	chr12:46704804:T:A
46704851	chr12:46704851:T:C
46704881	chr12:46704881:C:T
46705848	chr12:46705848:T:C
46705861	chr12:46705861:C:G
46706008	chr12:46706008:T:C
46706357	chr12:46706357:A:C
46706389	chr12:46706389:A:G
46706593	chr12:46706593:T:C
46706790	chr12:46706790:A:C
46706843	chr12:46706843:G:T
46706983	chr12:46706983:A:T
46707308	chr12:46707308:C:G
46707583	chr12:46707583:C:G
46707787	chr12:46707787:A:G
46708023	chr12:46708023:GT:G
46708211	chr12:46708211:T:C
46708765	chr12:46708765:G:A
46709161	chr12:46709161:T:C
46709441	chr12:46709441:T:G
46709493	chr12:46709493:T:C
46709688	chr12:46709688:T:A
46709689	chr12:46709689:TTTG:T
46709935	chr12:46709935:G:A
46710074	chr12:46710074:C:T
46710105	chr12:46710105:T:C
46710298	chr12:46710298:A:G
46710751	chr12:46710751:C:T
46710851	chr12:46710851:C:T
46710857	chr12:46710857:C:T
46711188	chr12:46711188:C:G
46711334	chr12:46711334:C:T
46711405	chr12:46711405:T:G
46712034	chr12:46712034:C:A
46712102	chr12:46712102:G:A
46712449	chr12:46712449:A:G
46712573	chr12:46712573:C:T
46712592	chr12:46712592:T:C
46712676	chr12:46712676:A:G
46712733	chr12:46712733:G:A
46712790	chr12:46712790:A:G
46712827	chr12:46712827:T:C
46712858	chr12:46712858:T:G
46712876	chr12:46712876:G:A
46712930	chr12:46712930:C:T
46713726	chr12:46713726:A:G
46713809	chr12:46713809:C:A
46713910	chr12:46713910:A:C
46714052	chr12:46714052:C:A
46714356	chr12:46714356:T:C
46714390	chr12:46714390:C:G
46714715	chr12:46714715:T:C
46714734	chr12:46714734:T:A
46714880	chr12:46714880:C:T
46715034	chr12:46715034:A:T
46715604	chr12:46715604:C:T
46715757	chr12:46715757:A:G
46716270	chr12:46716270:T:A
46716330	chr12:46716330:A:G
46716412	chr12:46716412:G:A
46716433	chr12:46716433:T:G
46716476	chr12:46716476:AAAG:A
46716519	chr12:46716519:C:T
46716566	chr12:46716566:G:T
46716573	chr12:46716573:C:T
46716738	chr12:46716738:C:T
46716877	chr12:46716877:G:A
46717236	chr12:46717236:T:C
46717564	chr12:46717564:G:A
46717830	chr12:46717830:A:C
46717910	chr12:46717910:T:C
46717986	chr12:46717986:C:T
46718268	chr12:46718268:A:T
46718318	chr12:46718318:T:C
46718736	chr12:46718736:T:C
46718924	chr12:46718924:T:C
46719288	chr12:46719288:T:A
46719642	chr12:46719642:A:C
46720085	chr12:46720085:A:G
46720112	chr12:46720112:T:G
46720667	chr12:46720667:CA:C
46721085	chr12:46721085:A:G
46721321	chr12:46721321:C:T
46721620	chr12:46721620:T:A
46721843	chr12:46721843:A:G
46722191	chr12:46722191:T:C
46722578	chr12:46722578:G:A
46723005	chr12:46723005:T:G
46723012	chr12:46723012:T:C
46723238	chr12:46723238:A:G
46723277	chr12:46723277:C:T
46723365	chr12:46723365:A:G
46723406	chr12:46723406:T:C
46723953	chr12:46723953:G:A
46724350	chr12:46724350:G:A
46724722	chr12:46724722:T:C
46724723	chr12:46724723:G:A
46724767	chr12:46724767:C:T
46724859	chr12:46724859:T:C
46725061	chr12:46725061:C:T
46725084	chr12:46725084:TTTC:T
46725435	chr12:46725435:T:C
46726037	chr12:46726037:G:C
46726112	chr12:46726112:A:G
46726155	chr12:46726155:C:CA
46726409	chr12:46726409:C:T
46727255	chr12:46727255:T:C
46727357	chr12:46727357:A:G
46727780	chr12:46727780:T:C
46728234	chr12:46728234:T:A
46728357	chr12:46728357:A:G
46728451	chr12:46728451:T:A
46728631	chr12:46728631:C:T
46728743	chr12:46728743:G:T
46728848	chr12:46728848:C:T
46728968	chr12:46728968:G:A
46728991	chr12:46728991:C:A
46729022	chr12:46729022:T:C
46729188	chr12:46729188:T:A
46729334	chr12:46729334:A:G
46729428	chr12:46729428:T:C
46729433	chr12:46729433:T:A
46729462	chr12:46729462:C:T
46729499	chr12:46729499:C:A
46730009	chr12:46730009:G:A
46730341	chr12:46730341:C:T
46730563	chr12:46730563:G:A
46730960	chr12:46730960:A:G
46731093	chr12:46731093:C:G
46731116	chr12:46731116:G:A
46731248	chr12:46731248:A:G
46731335	chr12:46731335:G:A
46731444	chr12:46731444:G:A
46732396	chr12:46732396:A:G
46732418	chr12:46732418:G:A
46732656	chr12:46732656:T:A
46732724	chr12:46732724:T:C
46732912	chr12:46732912:G:A
46733198	chr12:46733198:C:T
46733790	chr12:46733790:A:G
46733815	chr12:46733815:T:C
46733900	chr12:46733900:C:T
46734166	chr12:46734166:C:A
46734356	chr12:46734356:TG:T
46734359	chr12:46734359:G:A
46734654	chr12:46734654:A:G
46735167	chr12:46735167:G:A
46735343	chr12:46735343:A:G
46735556	chr12:46735556:T:C
46735771	chr12:46735771:C:T
46735884	chr12:46735884:TAGTC:T
46736131	chr12:46736131:CAT:C
46736254	chr12:46736254:G:A
46736257	chr12:46736257:C:T
46736513	chr12:46736513:AAATT:A
46736571	chr12:46736571:T:C
46736690	chr12:46736690:G:C
46736742	chr12:46736742:A:T
46736786	chr12:46736786:C:T
46736979	chr12:46736979:G:A
46737020	chr12:46737020:C:T
46737037	chr12:46737037:C:T
46737089	chr12:46737089:G:A
46737145	chr12:46737145:G:A
46737365	chr12:46737365:C:T
46737471	chr12:46737471:C:T
46737615	chr12:46737615:A:G
46737633	chr12:46737633:A:G
46737817	chr12:46737817:T:G
46738183	chr12:46738183:C:T
46738208	chr12:46738208:C:A
46738260	chr12:46738260:G:A
46738608	chr12:46738608:C:A
46738643	chr12:46738643:C:T
46738662	chr12:46738662:A:G
46738835	chr12:46738835:A:G
46739216	chr12:46739216:C:T
46739634	chr12:46739634:G:A
46739674	chr12:46739674:T:C
46739785	chr12:46739785:T:A
46739794	chr12:46739794:A:G
46739881	chr12:46739881:C:T
46740123	chr12:46740123:G:A
46740588	chr12:46740588:A:C
46741015	chr12:46741015:G:A
46741095	chr12:46741095:C:T
46741262	chr12:46741262:G:A
46741331	chr12:46741331:AACAG:A
46741430	chr12:46741430:G:A
46741580	chr12:46741580:C:A
46741717	chr12:46741717:C:T
46741793	chr12:46741793:A:T
46741853	chr12:46741853:G:C
46741934	chr12:46741934:C:A
46741957	chr12:46741957:A:C
46742027	chr12:46742027:G:A
46742157	chr12:46742157:C:T
46742281	chr12:46742281:G:A
46742301	chr12:46742301:A:T
46742621	chr12:46742621:A:G
46742727	chr12:46742727:C:A
46743090	chr12:46743090:G:T
46743269	chr12:46743269:T:A
46743305	chr12:46743305:T:C
46743557	chr12:46743557:G:A
46743604	chr12:46743604:A:AT
46743633	chr12:46743633:C:T
46743890	chr12:46743890:T:C
46743948	chr12:46743948:A:G
46744241	chr12:46744241:C:T
46744377	chr12:46744377:G:T
46744595	chr12:46744595:C:G
46744750	chr12:46744750:G:T
46744934	chr12:46744934:A:AAC
46745549	chr12:46745549:A:G
46745772	chr12:46745772:A:G
46746066	chr12:46746066:A:G
46746116	chr12:46746116:A:G
46746280	chr12:46746280:T:A
46746432	chr12:46746432:T:G
46746639	chr12:46746639:C:T
46746687	chr12:46746687:G:A
46746846	chr12:46746846:T:C
46746847	chr12:46746847:G:A
46746930	chr12:46746930:G:T
46748102	chr12:46748102:C:T
46748331	chr12:46748331:C:A
46748408	chr12:46748408:CA:C
46748441	chr12:46748441:C:A
46748880	chr12:46748880:A:C
46749254	chr12:46749254:G:A
46749545	chr12:46749545:G:C
46749595	chr12:46749595:CA:C
46749797	chr12:46749797:C:T
46749815	chr12:46749815:A:G
46749827	chr12:46749827:A:G
46749842	chr12:46749842:T:C
46750040	chr12:46750040:T:A
46750082	chr12:46750082:G:A
46750250	chr12:46750250:A:G
46750432	chr12:46750432:A:G
46750877	chr12:46750877:A:G
46750911	chr12:46750911:TA:T
46751118	chr12:46751118:C:A
46751368	chr12:46751368:T:C
46751440	chr12:46751440:CCT:C
46751596	chr12:46751596:C:T
46751702	chr12:46751702:A:G
46751751	chr12:46751751:A:G
46751965	chr12:46751965:A:G
46752013	chr12:46752013:G:A
46752174	chr12:46752174:T:C
46752719	chr12:46752719:A:G
46752924	chr12:46752924:G:A
46753327	chr12:46753327:A:G
46753699	chr12:46753699:T:C
46753770	chr12:46753770:C:T
46754093	chr12:46754093:T:A
46754267	chr12:46754267:G:A
46755163	chr12:46755163:G:T
46755264	chr12:46755264:G:C
46755311	chr12:46755311:C:T
46755677	chr12:46755677:A:G
46755757	chr12:46755757:A:T
46756521	chr12:46756521:G:A
46756719	chr12:46756719:G:C
46757053	chr12:46757053:T:C
46757503	chr12:46757503:T:C
46757872	chr12:46757872:A:T
46758301	chr12:46758301:C:T
46758730	chr12:46758730:T:C
46758922	chr12:46758922:C:A
46759119	chr12:46759119:C:T
46759530	chr12:46759530:T:G
46759800	chr12:46759800:G:A
46759981	chr12:46759981:C:T
46760168	chr12:46760168:T:C
46760177	chr12:46760177:C:T
46760233	chr12:46760233:G:A
46760412	chr12:46760412:T:C
46760647	chr12:46760647:G:T
46760941	chr12:46760941:C:T
46761297	chr12:46761297:T:C
46762305	chr12:46762305:G:A
46762353	chr12:46762353:C:T
46762713	chr12:46762713:T:G
46762991	chr12:46762991:A:G
46763148	chr12:46763148:C:A
46763847	chr12:46763847:T:A
46763871	chr12:46763871:C:T
46764192	chr12:46764192:G:A
46764398	chr12:46764398:C:T
46765185	chr12:46765185:A:G
46765190	chr12:46765190:T:A
46765293	chr12:46765293:G:A
46765340	chr12:46765340:A:G
46765368	chr12:46765368:G:A
46765413	chr12:46765413:A:T
46766458	chr12:46766458:T:C
46766476	chr12:46766476:G:A
46767529	chr12:46767529:C:T
46768192	chr12:46768192:G:T
46768428	chr12:46768428:C:T
46769106	chr12:46769106:A:G
46769174	chr12:46769174:A:G
46769470	chr12:46769470:T:C
46769523	chr12:46769523:C:T
46770335	chr12:46770335:G:A
46770529	chr12:46770529:T:A
46771259	chr12:46771259:G:A
46771385	chr12:46771385:A:G
46771818	chr12:46771818:G:T
46772002	chr12:46772002:A:T
46772313	chr12:46772313:G:A
46772314	chr12:46772314:C:A
46772575	chr12:46772575:A:G
46772830	chr12:46772830:T:C
46773111	chr12:46773111:T:A
46773253	chr12:46773253:A:G
46773291	chr12:46773291:C:T
46773295	chr12:46773295:G:A
46773978	chr12:46773978:G:A
46774054	chr12:46774054:T:C
46774238	chr12:46774238:A:C
46774249	chr12:46774249:G:A
46774450	chr12:46774450:C:T
46774470	chr12:46774470:G:A
46774871	chr12:46774871:T:C
46775479	chr12:46775479:G:A
46775495	chr12:46775495:G:A
46775559	chr12:46775559:C:T
46775567	chr12:46775567:C:T
46775658	chr12:46775658:A:T
46776407	chr12:46776407:A:G
46776538	chr12:46776538:G:T
46776834	chr12:46776834:A:G
46776981	chr12:46776981:G:A
46777104	chr12:46777104:C:A
46777127	chr12:46777127:A:G
46777303	chr12:46777303:C:G
46777975	chr12:46777975:G:A
46779280	chr12:46779280:G:A
46779385	chr12:46779385:A:G
46779608	chr12:46779608:T:C
46779879	chr12:46779879:A:G
46780047	chr12:46780047:G:A
46780154	chr12:46780154:T:C
46780237	chr12:46780237:T:A
46780238	chr12:46780238:C:G
46780533	chr12:46780533:G:A
46780615	chr12:46780615:C:T
46781070	chr12:46781070:T:C
46781499	chr12:46781499:T:C
46782039	chr12:46782039:T:C
46782086	chr12:46782086:T:G
46782664	chr12:46782664:G:A
46782753	chr12:46782753:C:T
46782794	chr12:46782794:T:C
46783306	chr12:46783306:AG:A
46783648	chr12:46783648:G:A
46783972	chr12:46783972:C:T
46784024	chr12:46784024:G:A
46784090	chr12:46784090:A:G
46785471	chr12:46785471:T:C
46785534	chr12:46785534:A:G
46785702	chr12:46785702:A:AAAGCAG
46785774	chr12:46785774:T:C
46786011	chr12:46786011:C:T
46786225	chr12:46786225:A:G
46786682	chr12:46786682:A:G
46786699	chr12:46786699:A:C
46787098	chr12:46787098:A:T
46787151	chr12:46787151:T:C
46787391	chr12:46787391:T:G
46787631	chr12:46787631:A:G
46788026	chr12:46788026:G:A
46788496	chr12:46788496:C:T
46788665	chr12:46788665:A:G
46788682	chr12:46788682:T:C
46788748	chr12:46788748:C:T
46789579	chr12:46789579:G:A
46789632	chr12:46789632:G:T
46789679	chr12:46789679:A:G
46789964	chr12:46789964:G:A
46790040	chr12:46790040:T:C
46790070	chr12:46790070:CTCTG:C
46790259	chr12:46790259:C:T
46790753	chr12:46790753:G:C
46790948	chr12:46790948:ATGTT:A
46791000	chr12:46791000:T:C
46791135	chr12:46791135:G:T
46791311	chr12:46791311:C:G
46791634	chr12:46791634:G:T
46791948	chr12:46791948:G:C
46792025	chr12:46792025:A:T
46792176	chr12:46792176:A:T
46792180	chr12:46792180:C:T
46792477	chr12:46792477:A:G
46792925	chr12:46792925:T:C
46792987	chr12:46792987:C:T
46793314	chr12:46793314:A:C
46793605	chr12:46793605:C:T
46793749	chr12:46793749:G:A
46794056	chr12:46794056:G:A
46794189	chr12:46794189:A:G
46794299	chr12:46794299:A:G
46794318	chr12:46794318:A:T
46794394	chr12:46794394:T:A
46794650	chr12:46794650:C:G
46794685	chr12:46794685:A:G
46795512	chr12:46795512:C:T
46796034	chr12:46796034:A:G
46796278	chr12:46796278:G:A
46796449	chr12:46796449:T:C
46796695	chr12:46796695:T:C
46796900	chr12:46796900:G:A
46796983	chr12:46796983:A:G
46797387	chr12:46797387:C:A
46797572	chr12:46797572:G:A
46797709	chr12:46797709:C:T
46797777	chr12:46797777:C:T
46797902	chr12:46797902:C:A
46798100	chr12:46798100:A:G
46798540	chr12:46798540:A:G
46798640	chr12:46798640:A:G
46798656	chr12:46798656:T:C
46798958	chr12:46798958:T:C
46799365	chr12:46799365:G:T
46799456	chr12:46799456:G:T
46799519	chr12:46799519:A:AC
46799693	chr12:46799693:T:G
46799817	chr12:46799817:T:C
46800035	chr12:46800035:C:T
46800277	chr12:46800277:G:A
46800362	chr12:46800362:A:G
46800905	chr12:46800905:C:T
46800949	chr12:46800949:G:A
46800974	chr12:46800974:T:A
46801099	chr12:46801099:C:T
46801122	chr12:46801122:C:A
46801408	chr12:46801408:G:A
46801506	chr12:46801506:C:T
46801632	chr12:46801632:A:G
46801684	chr12:46801684:C:G
46801761	chr12:46801761:T:C
46802271	chr12:46802271:A:G
46802678	chr12:46802678:C:T
46802722	chr12:46802722:A:G
46802848	chr12:46802848:A:G
46802907	chr12:46802907:G:A
46803526	chr12:46803526:TAAAC:T
46803973	chr12:46803973:T:C
46804020	chr12:46804020:T:C
46804056	chr12:46804056:T:C
46804130	chr12:46804130:A:G
46804477	chr12:46804477:C:T
46804534	chr12:46804534:C:T
46804807	chr12:46804807:C:T
46804926	chr12:46804926:T:C
46805053	chr12:46805053:C:T
46805073	chr12:46805073:C:A
46805112	chr12:46805112:A:C
46805116	chr12:46805116:C:A
46805383	chr12:46805383:A:C
46805589	chr12:46805589:A:G
46805766	chr12:46805766:G:A
46805868	chr12:46805868:T:A
46806058	chr12:46806058:T:C
46806165	chr12:46806165:A:C
46806827	chr12:46806827:T:C
46806834	chr12:46806834:A:G
46806879	chr12:46806879:G:A
46807104	chr12:46807104:C:T
46807137	chr12:46807137:G:T
46807188	chr12:46807188:T:C
46807216	chr12:46807216:T:G
46807380	chr12:46807380:G:A
46807869	chr12:46807869:A:G
46808023	chr12:46808023:A:G
46808031	chr12:46808031:A:G
46808122	chr12:46808122:A:G
46808228	chr12:46808228:C:T
46808275	chr12:46808275:A:G
46808668	chr12:46808668:G:A
46809370	chr12:46809370:T:C
46809626	chr12:46809626:C:T
46809713	chr12:46809713:A:G
46809717	chr12:46809717:A:G
46809880	chr12:46809880:TG:T
46809989	chr12:46809989:A:C
46810582	chr12:46810582:T:C
46810692	chr12:46810692:G:A
46810720	chr12:46810720:A:ACTT
46810993	chr12:46810993:A:G
46811471	chr12:46811471:C:G
46812029	chr12:46812029:A:G
46812397	chr12:46812397:A:G
46812932	chr12:46812932:T:C
46813355	chr12:46813355:T:C
46813477	chr12:46813477:A:G
46813491	chr12:46813491:G:A
46813599	chr12:46813599:T:C
46813690	chr12:46813690:T:C
46813940	chr12:46813940:T:C
46813970	chr12:46813970:A:G
46814042	chr12:46814042:A:G
46814159	chr12:46814159:A:C
46814858	chr12:46814858:A:G
46815686	chr12:46815686:C:T
46815833	chr12:46815833:G:A
46816334	chr12:46816334:A:G
46817088	chr12:46817088:A:G
46817254	chr12:46817254:C:T
46817283	chr12:46817283:A:G
46817396	chr12:46817396:C:CT
46818587	chr12:46818587:A:G
46818599	chr12:46818599:A:G
46819019	chr12:46819019:G:T
46819386	chr12:46819386:A:G
46819637	chr12:46819637:G:A
46820085	chr12:46820085:A:T
46820346	chr12:46820346:C:T
46820438	chr12:46820438:T:C
46820509	chr12:46820509:T:C
46820612	chr12:46820612:A:C
46820615	chr12:46820615:G:T
46820733	chr12:46820733:C:A
46820787	chr12:46820787:C:T
46821071	chr12:46821071:A:G
46821224	chr12:46821224:A:G
46821248	chr12:46821248:A:G
46821394	chr12:46821394:C:T
46821465	chr12:46821465:G:A
46821576	chr12:46821576:A:G
46821701	chr12:46821701:A:T
46822406	chr12:46822406:T:C
46823273	chr12:46823273:G:A
46823731	chr12:46823731:G:A
46823845	chr12:46823845:C:T
46824068	chr12:46824068:G:A
46824157	chr12:46824157:A:T
46824361	chr12:46824361:G:T
46824994	chr12:46824994:C:T
46825617	chr12:46825617:G:A
46825915	chr12:46825915:G:A
46825923	chr12:46825923:G:A
46826100	chr12:46826100:A:G
46826460	chr12:46826460:C:T
46826582	chr12:46826582:T:A
46827096	chr12:46827096:A:G
46827185	chr12:46827185:T:C
46827282	chr12:46827282:G:A
46827295	chr12:46827295:C:T
46827344	chr12:46827344:C:T
46827384	chr12:46827384:T:C
46828082	chr12:46828082:A:T
46828154	chr12:46828154:C:T
46828361	chr12:46828361:G:A
46828619	chr12:46828619:A:G
46829269	chr12:46829269:C:T
46829457	chr12:46829457:A:C
46829934	chr12:46829934:T:A
46830008	chr12:46830008:T:C
46830542	chr12:46830542:A:C
46830740	chr12:46830740:T:G
46831005	chr12:46831005:A:G
46831158	chr12:46831158:C:T
46831288	chr12:46831288:C:T
46831413	chr12:46831413:C:T
46832741	chr12:46832741:C:A
46832778	chr12:46832778:A:G
46832845	chr12:46832845:A:C
46832877	chr12:46832877:C:T
46832903	chr12:46832903:A:T
46832987	chr12:46832987:A:G
46833322	chr12:46833322:T:A
46833555	chr12:46833555:C:T
46833688	chr12:46833688:G:A
46833885	chr12:46833885:C:T
46834093	chr12:46834093:G:A
46834306	chr12:46834306:T:C
46834841	chr12:46834841:G:A
46835745	chr12:46835745:C:T
46836057	chr12:46836057:A:T
46836094	chr12:46836094:CTT:C
46836163	chr12:46836163:G:A
46836226	chr12:46836226:T:C
46836344	chr12:46836344:G:A
46837294	chr12:46837294:G:A
46837498	chr12:46837498:A:G
46837530	chr12:46837530:G:A
46838747	chr12:46838747:A:G
46839110	chr12:46839110:A:G
46839575	chr12:46839575:C:T
46839757	chr12:46839757:G:A
46839817	chr12:46839817:G:A
46840176	chr12:46840176:C:T
46840623	chr12:46840623:G:A
46841030	chr12:46841030:A:C
46841283	chr12:46841283:AT:A
46841286	chr12:46841286:T:A
46841546	chr12:46841546:T:A
46841707	chr12:46841707:AC:A
46841945	chr12:46841945:T:A
46842598	chr12:46842598:G:T
46842625	chr12:46842625:G:A
46842918	chr12:46842918:T:C
46843681	chr12:46843681:C:A
46843718	chr12:46843718:C:G
46843732	chr12:46843732:C:T
46843812	chr12:46843812:A:T
46843919	chr12:46843919:A:G
46844122	chr12:46844122:C:A
46844548	chr12:46844548:C:T
46844912	chr12:46844912:A:G
46844927	chr12:46844927:C:T
46845249	chr12:46845249:T:C
46845876	chr12:46845876:C:T
46846087	chr12:46846087:A:G
46846302	chr12:46846302:A:C
46846379	chr12:46846379:T:C
46847151	chr12:46847151:C:T
46847211	chr12:46847211:G:A
46847744	chr12:46847744:T:C
46847801	chr12:46847801:G:A
46847806	chr12:46847806:C:T
46848008	chr12:46848008:T:G
46848016	chr12:46848016:A:G
46848264	chr12:46848264:C:T
46848303	chr12:46848303:A:T
46849125	chr12:46849125:G:A
46849126	chr12:46849126:G:A
46849204	chr12:46849204:A:G
46849721	chr12:46849721:G:GAGA
46849755	chr12:46849755:A:G
46849890	chr12:46849890:C:T
46849893	chr12:46849893:G:A
46849923	chr12:46849923:G:A
46850054	chr12:46850054:A:G
46850595	chr12:46850595:G:C
46850656	chr12:46850656:C:T
46850768	chr12:46850768:G:T
46850786	chr12:46850786:C:T
46850892	chr12:46850892:G:A
46850949	chr12:46850949:GA:G
46851042	chr12:46851042:G:A
46851065	chr12:46851065:A:G
46851147	chr12:46851147:A:G
46851148	chr12:46851148:A:T
46851225	chr12:46851225:C:A
46851333	chr12:46851333:A:G
46851340	chr12:46851340:G:C
46851589	chr12:46851589:G:A
46851807	chr12:46851807:T:C
46851945	chr12:46851945:A:C
46851948	chr12:46851948:G:T
46852124	chr12:46852124:A:G
46852131	chr12:46852131:C:A
46852192	chr12:46852192:C:T
46852264	chr12:46852264:C:G
46852396	chr12:46852396:A:G
46852399	chr12:46852399:T:C
46852413	chr12:46852413:C:T
46853530	chr12:46853530:C:T
46853931	chr12:46853931:C:T
46854171	chr12:46854171:T:C
46854223	chr12:46854223:A:G
46854261	chr12:46854261:T:C
46854337	chr12:46854337:G:A
46854340	chr12:46854340:G:A
46854407	chr12:46854407:G:T
46855645	chr12:46855645:A:G
46856104	chr12:46856104:T:C
46856457	chr12:46856457:C:T
46856964	chr12:46856964:A:G
46857044	chr12:46857044:T:C
46857480	chr12:46857480:G:A
46857681	chr12:46857681:G:C
46857940	chr12:46857940:G:A
46857963	chr12:46857963:T:G
46858086	chr12:46858086:C:T
46858159	chr12:46858159:A:T
46858244	chr12:46858244:G:A
46858825	chr12:46858825:G:A
46859159	chr12:46859159:C:T
46859961	chr12:46859961:G:A
46860444	chr12:46860444:C:T
46861680	chr12:46861680:G:T
46861692	chr12:46861692:T:C
46862184	chr12:46862184:GC:G
46862186	chr12:46862186:A:G
46862222	chr12:46862222:G:T
46862505	chr12:46862505:A:G
46862521	chr12:46862521:G:A
46862598	chr12:46862598:C:T
46862670	chr12:46862670:T:A
46862984	chr12:46862984:A:C
46863041	chr12:46863041:A:G
46863261	chr12:46863261:C:T
46863327	chr12:46863327:A:C
46863927	chr12:46863927:A:G
46864049	chr12:46864049:G:A
46864210	chr12:46864210:G:A
46864529	chr12:46864529:A:AC
46864557	chr12:46864557:C:T
46865272	chr12:46865272:C:G
46865285	chr12:46865285:G:A
46865740	chr12:46865740:A:G
46865795	chr12:46865795:T:TA
46865970	chr12:46865970:G:A
46866344	chr12:46866344:A:G
46866573	chr12:46866573:A:C
46867106	chr12:46867106:A:G
46867206	chr12:46867206:C:T
46867604	chr12:46867604:A:G
46868881	chr12:46868881:G:A
46869071	chr12:46869071:G:GA
46869330	chr12:46869330:T:C
46869631	chr12:46869631:A:C
46870297	chr12:46870297:T:A
46870812	chr12:46870812:C:T
46870819	chr12:46870819:A:G
46870964	chr12:46870964:A:C
46871463	chr12:46871463:TCTTAAA:T
46871686	chr12:46871686:G:A
46871819	chr12:46871819:A:G
46871946	chr12:46871946:A:C
46871984	chr12:46871984:C:T
46872088	chr12:46872088:G:A
46872259	chr12:46872259:G:A
46872505	chr12:46872505:A:G
46872529	chr12:46872529:C:T
46872831	chr12:46872831:A:G
46872921	chr12:46872921:C:T
46873023	chr12:46873023:G:T
46873357	chr12:46873357:A:G
46873528	chr12:46873528:T:A
46873583	chr12:46873583:C:A
46873907	chr12:46873907:A:C
46874134	chr12:46874134:G:A
46874228	chr12:46874228:C:T
46874262	chr12:46874262:G:A
46875478	chr12:46875478:T:C
46876071	chr12:46876071:G:A
46876083	chr12:46876083:A:C
46876759	chr12:46876759:G:A
46876903	chr12:46876903:C:G
46877419	chr12:46877419:C:T
46877638	chr12:46877638:G:A
46878482	chr12:46878482:A:G
46878528	chr12:46878528:C:CA
46879702	chr12:46879702:C:T
46880177	chr12:46880177:G:A
46880228	chr12:46880228:A:G
46880258	chr12:46880258:C:G
46881151	chr12:46881151:C:T
46881204	chr12:46881204:A:G
46881841	chr12:46881841:A:G
46881942	chr12:46881942:G:A
46881948	chr12:46881948:G:A
46882117	chr12:46882117:C:T
46882453	chr12:46882453:A:T
46883610	chr12:46883610:T:C
46883617	chr12:46883617:A:G
46883676	chr12:46883676:A:T
46884080	chr12:46884080:C:T
46885326	chr12:46885326:A:G
46885489	chr12:46885489:A:G
46886018	chr12:46886018:G:A
46886177	chr12:46886177:T:C
46886305	chr12:46886305:T:C
46886756	chr12:46886756:T:C
46886871	chr12:46886871:T:C
46887777	chr12:46887777:T:C
46887786	chr12:46887786:A:G
46888382	chr12:46888382:G:A
46888389	chr12:46888389:T:G
46888496	chr12:46888496:G:GA
46888649	chr12:46888649:C:A
46889148	chr12:46889148:C:T
46889189	chr12:46889189:T:G
46889563	chr12:46889563:C:T
46889737	chr12:46889737:T:C
46889843	chr12:46889843:G:A
46889916	chr12:46889916:G:A
46890159	chr12:46890159:C:T
46890415	chr12:46890415:T:C
46890999	chr12:46890999:G:A
46891000	chr12:46891000:C:T
46891125	chr12:46891125:G:A
46891367	chr12:46891367:G:A
46891418	chr12:46891418:G:A
46891824	chr12:46891824:G:T
46891877	chr12:46891877:G:T
46891914	chr12:46891914:G:A
46892121	chr12:46892121:A:G
46892204	chr12:46892204:C:A
46892205	chr12:46892205:C:G
46892240	chr12:46892240:T:G
46892774	chr12:46892774:G:C
46892848	chr12:46892848:T:C
46893015	chr12:46893015:G:A
46893744	chr12:46893744:G:A
46893914	chr12:46893914:T:C
46894159	chr12:46894159:G:A
46894265	chr12:46894265:T:C
46894269	chr12:46894269:C:T
46894650	chr12:46894650:T:C
46895228	chr12:46895228:A:G
46895289	chr12:46895289:T:C
46895635	chr12:46895635:A:C
46895754	chr12:46895754:A:T
46895799	chr12:46895799:C:G
46895837	chr12:46895837:G:A
46896366	chr12:46896366:C:T
46896869	chr12:46896869:G:A
46896904	chr12:46896904:G:A
46897206	chr12:46897206:G:T
46897223	chr12:46897223:G:A
46897303	chr12:46897303:G:A
46897701	chr12:46897701:C:T
46897852	chr12:46897852:A:G
46897926	chr12:46897926:C:T
46898767	chr12:46898767:A:G
46898973	chr12:46898973:T:G
46899361	chr12:46899361:A:G
46899466	chr12:46899466:A:G
46899661	chr12:46899661:T:C
46899668	chr12:46899668:A:G
46899766	chr12:46899766:A:C
46899820	chr12:46899820:C:T
46899884	chr12:46899884:T:C
46900538	chr12:46900538:G:A
46900627	chr12:46900627:G:A
46901497	chr12:46901497:G:A
46901626	chr12:46901626:T:A
46901666	chr12:46901666:A:G
46901753	chr12:46901753:A:T
46901812	chr12:46901812:A:G
46902092	chr12:46902092:T:TA
46902137	chr12:46902137:G:A
46902188	chr12:46902188:T:C
46902335	chr12:46902335:A:G
46902400	chr12:46902400:A:G
46902411	chr12:46902411:G:C
46903111	chr12:46903111:G:A
46903127	chr12:46903127:T:G
46903433	chr12:46903433:G:A
46903478	chr12:46903478:G:C
46903532	chr12:46903532:T:C
46904183	chr12:46904183:A:T
46904371	chr12:46904371:C:T
46904407	chr12:46904407:C:T
46904716	chr12:46904716:G:T
46905094	chr12:46905094:G:C
46905134	chr12:46905134:G:A
46905224	chr12:46905224:C:T
46905394	chr12:46905394:A:G
46905398	chr12:46905398:T:C
46905506	chr12:46905506:G:A
46905622	chr12:46905622:GGTT:G
46905682	chr12:46905682:A:G
46906012	chr12:46906012:G:A
46906274	chr12:46906274:G:T
46906392	chr12:46906392:A:T
46906545	chr12:46906545:T:C
46906861	chr12:46906861:G:A
46908083	chr12:46908083:A:G
46908278	chr12:46908278:T:G
46908452	chr12:46908452:T:C
46908836	chr12:46908836:G:A
46909419	chr12:46909419:C:T
46909522	chr12:46909522:G:A
46909591	chr12:46909591:C:T
46910399	chr12:46910399:A:G
46910997	chr12:46910997:G:A
46911173	chr12:46911173:G:T
46911317	chr12:46911317:A:C
46911979	chr12:46911979:A:G
46912003	chr12:46912003:CAAAG:C
46912064	chr12:46912064:AT:A
46912875	chr12:46912875:GA:G
46912940	chr12:46912940:T:C
46913093	chr12:46913093:A:C
46913169	chr12:46913169:G:A
46913420	chr12:46913420:C:T
46913499	chr12:46913499:A:C
46913588	chr12:46913588:A:T
46913645	chr12:46913645:G:A
46914224	chr12:46914224:C:T
46914595	chr12:46914595:A:G
46914785	chr12:46914785:A:T
46915155	chr12:46915155:T:C
46915515	chr12:46915515:A:G
46915601	chr12:46915601:T:A
46915709	chr12:46915709:T:C
46915804	chr12:46915804:G:T
46917190	chr12:46917190:C:T
46917531	chr12:46917531:A:G
46917596	chr12:46917596:T:G
46917991	chr12:46917991:T:G
46918077	chr12:46918077:A:G
46918169	chr12:46918169:G:A
46918671	chr12:46918671:G:A
46918763	chr12:46918763:C:T
46918969	chr12:46918969:T:C
46919031	chr12:46919031:A:G
46919107	chr12:46919107:G:A
46919254	chr12:46919254:CA:C
46919563	chr12:46919563:C:T
46920399	chr12:46920399:A:G
46920506	chr12:46920506:A:T
46920962	chr12:46920962:G:C
46921084	chr12:46921084:G:C
46921449	chr12:46921449:T:C
46922633	chr12:46922633:G:A
46922722	chr12:46922722:G:A
46923468	chr12:46923468:T:C
46923818	chr12:46923818:G:A
46923834	chr12:46923834:C:T
46923935	chr12:46923935:C:A
46924312	chr12:46924312:A:C
46924827	chr12:46924827:C:T
46925108	chr12:46925108:G:T
46925508	chr12:46925508:G:A
46925802	chr12:46925802:T:C
46925889	chr12:46925889:G:T
46926005	chr12:46926005:G:A
46926201	chr12:46926201:G:A
46926284	chr12:46926284:C:T
46926417	chr12:46926417:T:C
46926556	chr12:46926556:A:G
46926895	chr12:46926895:G:A
46927001	chr12:46927001:A:G
46927005	chr12:46927005:G:A
46927006	chr12:46927006:G:A
46927554	chr12:46927554:A:G
46927568	chr12:46927568:C:T
46927632	chr12:46927632:G:T
46927699	chr12:46927699:T:C
46928065	chr12:46928065:A:C
46928089	chr12:46928089:T:C
46928491	chr12:46928491:G:A
46928533	chr12:46928533:A:G
46928617	chr12:46928617:G:A
46928628	chr12:46928628:A:G
46928840	chr12:46928840:G:A
46928952	chr12:46928952:G:A
46929094	chr12:46929094:T:A
46929607	chr12:46929607:G:A
46930231	chr12:46930231:G:A
46930813	chr12:46930813:C:T
46930949	chr12:46930949:T:C
46931708	chr12:46931708:A:G
46932514	chr12:46932514:T:A
46932547	chr12:46932547:G:A
46932702	chr12:46932702:T:C
46932801	chr12:46932801:C:A
46933017	chr12:46933017:T:C
46933518	chr12:46933518:T:C
46933581	chr12:46933581:C:T
46933769	chr12:46933769:G:A
46933868	chr12:46933868:T:C
46934018	chr12:46934018:G:A
46934609	chr12:46934609:T:C
46935476	chr12:46935476:A:G
46935996	chr12:46935996:A:C
46936232	chr12:46936232:G:A
46936235	chr12:46936235:C:A
46936268	chr12:46936268:C:T
46936368	chr12:46936368:T:C
46937163	chr12:46937163:T:C
46937241	chr12:46937241:C:A
46937543	chr12:46937543:TA:T
46938078	chr12:46938078:T:C
46938404	chr12:46938404:A:G
46938639	chr12:46938639:C:T
46939060	chr12:46939060:G:T
46939349	chr12:46939349:C:T
46939427	chr12:46939427:A:C
46939503	chr12:46939503:G:T
46939687	chr12:46939687:C:T
46940122	chr12:46940122:C:T
46940236	chr12:46940236:G:A
46940461	chr12:46940461:G:A
46941691	chr12:46941691:G:A
46941746	chr12:46941746:T:C
46941773	chr12:46941773:C:T
46941973	chr12:46941973:G:A
46942232	chr12:46942232:T:C
46942384	chr12:46942384:T:C
46942544	chr12:46942544:C:T
46942803	chr12:46942803:A:C
46943127	chr12:46943127:C:T
46943250	chr12:46943250:G:T
46943356	chr12:46943356:A:G
46943436	chr12:46943436:A:T
46943571	chr12:46943571:A:T
46943612	chr12:46943612:C:T
46944443	chr12:46944443:T:C
46944802	chr12:46944802:C:G
46946104	chr12:46946104:C:T
46946253	chr12:46946253:A:G
46946405	chr12:46946405:A:G
46946715	chr12:46946715:G:T
46947138	chr12:46947138:G:A
46948194	chr12:46948194:G:A
46948843	chr12:46948843:A:C
46949093	chr12:46949093:G:A
46949472	chr12:46949472:A:G
46949829	chr12:46949829:G:T
46950291	chr12:46950291:C:A
46950503	chr12:46950503:C:G
46950595	chr12:46950595:G:A
46950671	chr12:46950671:G:A
46951008	chr12:46951008:G:A
46951217	chr12:46951217:C:T
46951304	chr12:46951304:C:G
46951395	chr12:46951395:A:C
46951408	chr12:46951408:G:A
46951550	chr12:46951550:C:G
46951632	chr12:46951632:G:A
46951676	chr12:46951676:T:C
46951858	chr12:46951858:G:A
46951908	chr12:46951908:G:A
46952021	chr12:46952021:A:C
46952498	chr12:46952498:C:T
46952693	chr12:46952693:A:T
46952710	chr12:46952710:C:T
46952750	chr12:46952750:G:A
46952762	chr12:46952762:T:A
46953003	chr12:46953003:C:A
46953093	chr12:46953093:T:A
46953312	chr12:46953312:T:C
46953626	chr12:46953626:C:T
46953671	chr12:46953671:C:T
46953683	chr12:46953683:A:T
46954556	chr12:46954556:T:A
46954665	chr12:46954665:G:A
46954938	chr12:46954938:G:C
46955003	chr12:46955003:G:A
46955767	chr12:46955767:C:T
46955972	chr12:46955972:C:A
46956398	chr12:46956398:G:A
46956617	chr12:46956617:G:A
46956790	chr12:46956790:G:A
46956796	chr12:46956796:G:A
46956859	chr12:46956859:G:C
46957064	chr12:46957064:A:T
46957283	chr12:46957283:A:G
46957544	chr12:46957544:A:C
46957630	chr12:46957630:C:T
46957721	chr12:46957721:T:C
46957883	chr12:46957883:C:T
46957993	chr12:46957993:C:T
46958215	chr12:46958215:C:T
46958232	chr12:46958232:C:A
46958279	chr12:46958279:C:A
46958363	chr12:46958363:T:C
46958789	chr12:46958789:A:G
46959033	chr12:46959033:G:A
46959162	chr12:46959162:T:C
46959281	chr12:46959281:A:G
46959319	chr12:46959319:T:C
46959610	chr12:46959610:A:G
46959640	chr12:46959640:A:G
46959733	chr12:46959733:T:C
46959804	chr12:46959804:G:A
46959954	chr12:46959954:C:G
46960011	chr12:46960011:A:G
46960342	chr12:46960342:G:A
46960668	chr12:46960668:G:C
46960827	chr12:46960827:A:T
46961480	chr12:46961480:C:T
46961515	chr12:46961515:A:C
46961707	chr12:46961707:G:A
46961748	chr12:46961748:T:C
46961796	chr12:46961796:G:A
46961804	chr12:46961804:A:T
46962103	chr12:46962103:A:T
46962158	chr12:46962158:G:A
46962219	chr12:46962219:T:C
46962344	chr12:46962344:A:G
46962755	chr12:46962755:C:T
46962982	chr12:46962982:C:T
46963323	chr12:46963323:G:A
46963326	chr12:46963326:G:A
46963375	chr12:46963375:C:A
46963729	chr12:46963729:A:G
46964003	chr12:46964003:G:A
46964104	chr12:46964104:G:A
46964344	chr12:46964344:C:T
46964443	chr12:46964443:AG:A
46964478	chr12:46964478:T:C
46964503	chr12:46964503:G:A
46964586	chr12:46964586:C:T
46964607	chr12:46964607:C:T
46964629	chr12:46964629:G:A
46964928	chr12:46964928:T:C
46965192	chr12:46965192:AG:A
46965427	chr12:46965427:A:T
46965613	chr12:46965613:G:C
46965749	chr12:46965749:A:G
46965782	chr12:46965782:T:A
46965936	chr12:46965936:G:A
46966077	chr12:46966077:G:A
46966489	chr12:46966489:GA:G
46966792	chr12:46966792:A:T
46967139	chr12:46967139:C:T
46967271	chr12:46967271:T:C
46967677	chr12:46967677:G:C
46967764	chr12:46967764:C:T
46967986	chr12:46967986:T:C
46968096	chr12:46968096:T:C
46968556	chr12:46968556:TA:T
46968561	chr12:46968561:T:A
46968770	chr12:46968770:A:G
46969004	chr12:46969004:C:A
46969040	chr12:46969040:G:A
46969093	chr12:46969093:C:T
46969264	chr12:46969264:G:A
46969798	chr12:46969798:T:C
46970310	chr12:46970310:C:T
46970382	chr12:46970382:C:A
46970470	chr12:46970470:T:G
46970472	chr12:46970472:A:G
46971393	chr12:46971393:G:T
46971546	chr12:46971546:T:C
46971643	chr12:46971643:C:G
46971841	chr12:46971841:C:T
46971850	chr12:46971850:G:A
46971875	chr12:46971875:C:T
46971946	chr12:46971946:G:A
46971983	chr12:46971983:T:C
46972266	chr12:46972266:A:C
46972445	chr12:46972445:G:A
46972559	chr12:46972559:G:A
46972666	chr12:46972666:G:A
46972720	chr12:46972720:T:G
46973122	chr12:46973122:G:A
46973288	chr12:46973288:C:T
46973299	chr12:46973299:C:T
46973328	chr12:46973328:T:A
46973906	chr12:46973906:T:C
46973986	chr12:46973986:C:T
46974244	chr12:46974244:A:G
46974506	chr12:46974506:T:A
46974874	chr12:46974874:A:T
46975025	chr12:46975025:A:G
46975095	chr12:46975095:G:A
46975112	chr12:46975112:T:A
46975207	chr12:46975207:T:C
46975284	chr12:46975284:TC:T
46975783	chr12:46975783:C:T
46975968	chr12:46975968:C:T
46976158	chr12:46976158:C:T
46976189	chr12:46976189:G:A
46976302	chr12:46976302:C:T
46976450	chr12:46976450:G:T
46976515	chr12:46976515:T:G
46976816	chr12:46976816:T:C
46977637	chr12:46977637:AAC:A
46977734	chr12:46977734:C:G
46977795	chr12:46977795:A:G
46978325	chr12:46978325:G:A
46978817	chr12:46978817:C:T
46979185	chr12:46979185:T:G
46979191	chr12:46979191:T:C
46979372	chr12:46979372:T:C
46979890	chr12:46979890:G:A
46980017	chr12:46980017:G:C
46980187	chr12:46980187:G:A
46980238	chr12:46980238:T:C
46980497	chr12:46980497:C:T
46980715	chr12:46980715:G:A
46980848	chr12:46980848:G:T
46980940	chr12:46980940:G:A
46981074	chr12:46981074:A:G
46981125	chr12:46981125:T:C
46981308	chr12:46981308:C:A
46981498	chr12:46981498:A:C
46982328	chr12:46982328:A:G
46983205	chr12:46983205:A:C
46983490	chr12:46983490:C:T
46983715	chr12:46983715:G:C
46983779	chr12:46983779:G:A
46983806	chr12:46983806:T:A
46984146	chr12:46984146:A:C
46984285	chr12:46984285:G:A
46984435	chr12:46984435:C:T
46984827	chr12:46984827:T:C
46985528	chr12:46985528:C:A
46985871	chr12:46985871:G:A
46986026	chr12:46986026:G:A
46986131	chr12:46986131:T:G
46986345	chr12:46986345:T:A
46986387	chr12:46986387:A:T
46986507	chr12:46986507:A:G
46987124	chr12:46987124:T:C
46987127	chr12:46987127:AT:A
46987133	chr12:46987133:A:G
46987694	chr12:46987694:G:A
46988132	chr12:46988132:C:T
46988256	chr12:46988256:A:G
46988439	chr12:46988439:A:G
46988501	chr12:46988501:G:T
46988547	chr12:46988547:T:C
46988920	chr12:46988920:G:A
46988995	chr12:46988995:A:G
46989108	chr12:46989108:A:G
46989121	chr12:46989121:A:T
46989446	chr12:46989446:T:C
46989540	chr12:46989540:G:A
46989580	chr12:46989580:A:C
46989664	chr12:46989664:G:T
46989861	chr12:46989861:C:A
46990101	chr12:46990101:T:C
46990119	chr12:46990119:G:A
46990148	chr12:46990148:T:C
46990220	chr12:46990220:T:C
46990335	chr12:46990335:C:T
46990390	chr12:46990390:T:C
46990512	chr12:46990512:A:G
46990637	chr12:46990637:C:T
46990919	chr12:46990919:C:T
46990921	chr12:46990921:T:G
46991025	chr12:46991025:AC:A
46991113	chr12:46991113:T:C
46991603	chr12:46991603:A:G
46991850	chr12:46991850:C:T
46991866	chr12:46991866:C:T
46991996	chr12:46991996:A:T
46991999	chr12:46991999:C:T
46992135	chr12:46992135:C:G
46992201	chr12:46992201:A:G
46992287	chr12:46992287:GC:G
46992363	chr12:46992363:G:T
46992617	chr12:46992617:G:A
46992667	chr12:46992667:C:T
46992758	chr12:46992758:C:T
46992899	chr12:46992899:A:C
46993020	chr12:46993020:A:T
46993067	chr12:46993067:T:C
46993139	chr12:46993139:C:G
46993748	chr12:46993748:C:T
46994078	chr12:46994078:G:A
46994188	chr12:46994188:CA:C
46994307	chr12:46994307:G:C
46994341	chr12:46994341:A:T
46994445	chr12:46994445:A:G
46994453	chr12:46994453:T:C
46994560	chr12:46994560:C:T
46994570	chr12:46994570:G:A
46994756	chr12:46994756:A:G
46995019	chr12:46995019:C:T
46995063	chr12:46995063:A:G
46995078	chr12:46995078:A:G
46995094	chr12:46995094:G:A
46995447	chr12:46995447:T:C
46995658	chr12:46995658:T:A
46995897	chr12:46995897:G:T
46996329	chr12:46996329:G:A
46996338	chr12:46996338:T:C
46996436	chr12:46996436:T:A
46996525	chr12:46996525:T:C
46996645	chr12:46996645:G:A
46997060	chr12:46997060:G:A
46997206	chr12:46997206:G:A
46997211	chr12:46997211:T:C
46997322	chr12:46997322:G:T
46997362	chr12:46997362:T:A
46997363	chr12:46997363:A:C
46997446	chr12:46997446:A:G
46997664	chr12:46997664:A:C
46997878	chr12:46997878:C:T
46997950	chr12:46997950:A:AT
46998051	chr12:46998051:A:G
46998200	chr12:46998200:A:T
46998576	chr12:46998576:A:C
46998834	chr12:46998834:T:C
46999086	chr12:46999086:T:G
46999164	chr12:46999164:C:G
46999268	chr12:46999268:C:A
46999308	chr12:46999308:T:C
46999443	chr12:46999443:T:C
46999770	chr12:46999770:A:C
46999815	chr12:46999815:A:C
46999840	chr12:46999840:T:C
46999936	chr12:46999936:G:A
47000108	chr12:47000108:T:G
47000231	chr12:47000231:C:T
47000604	chr12:47000604:C:A
47000793	chr12:47000793:A:G
47001230	chr12:47001230:T:C
47001405	chr12:47001405:C:T
47001540	chr12:47001540:A:T
47001620	chr12:47001620:A:T
47001912	chr12:47001912:TAG:T
47001945	chr12:47001945:T:C
47002201	chr12:47002201:A:C
47002396	chr12:47002396:G:A
47002601	chr12:47002601:C:T
47002613	chr12:47002613:G:C
47002643	chr12:47002643:T:C
47002979	chr12:47002979:G:A
47003148	chr12:47003148:A:C
47003605	chr12:47003605:G:T
47003741	chr12:47003741:C:T
47003883	chr12:47003883:C:T
47003911	chr12:47003911:G:T
47004489	chr12:47004489:A:G
47004900	chr12:47004900:C:T
47004942	chr12:47004942:C:G
47005086	chr12:47005086:T:C
47005192	chr12:47005192:A:G
47005429	chr12:47005429:G:T
47005456	chr12:47005456:T:G
47005498	chr12:47005498:C:T
47005705	chr12:47005705:G:A
47006245	chr12:47006245:T:G
47006315	chr12:47006315:C:T
47006411	chr12:47006411:G:A
47006534	chr12:47006534:GATAACAACAC:G
47006644	chr12:47006644:T:C
47006756	chr12:47006756:G:T
47006767	chr12:47006767:A:G
47006867	chr12:47006867:A:G
47006899	chr12:47006899:A:C
47007043	chr12:47007043:G:A
47007047	chr12:47007047:A:C
47007236	chr12:47007236:C:T
47007301	chr12:47007301:G:T
47007517	chr12:47007517:G:A
47007684	chr12:47007684:A:C
47008306	chr12:47008306:A:G
47008585	chr12:47008585:C:T
47008679	chr12:47008679:G:A
47009003	chr12:47009003:G:A
47009026	chr12:47009026:G:A
47009195	chr12:47009195:G:A
47009997	chr12:47009997:G:T
47010245	chr12:47010245:G:C
47010347	chr12:47010347:A:G
47010716	chr12:47010716:A:C
47010969	chr12:47010969:G:A
47010989	chr12:47010989:C:T
47011133	chr12:47011133:C:A
47011318	chr12:47011318:A:T
47011523	chr12:47011523:A:T
47011854	chr12:47011854:T:A
47011977	chr12:47011977:T:C
47012069	chr12:47012069:G:A
47012192	chr12:47012192:C:T
47012411	chr12:47012411:T:G
47012654	chr12:47012654:A:G
47012943	chr12:47012943:A:G
47013093	chr12:47013093:A:C
47013176	chr12:47013176:T:A
47013204	chr12:47013204:C:T
47013614	chr12:47013614:C:T
47013796	chr12:47013796:C:T
47014100	chr12:47014100:C:G
47014224	chr12:47014224:A:C
47014508	chr12:47014508:T:C
47014688	chr12:47014688:C:T
47014795	chr12:47014795:G:C
47014904	chr12:47014904:T:A
47015123	chr12:47015123:C:T
47015484	chr12:47015484:ATAAACTT:A
47015840	chr12:47015840:A:G
47015867	chr12:47015867:T:TGAAGATAGCTAAAG
47015936	chr12:47015936:T:A
47015989	chr12:47015989:A:G
47016040	chr12:47016040:C:T
47016041	chr12:47016041:G:A
47016314	chr12:47016314:A:C
47016481	chr12:47016481:A:G
47016747	chr12:47016747:G:A
47016764	chr12:47016764:C:T
47017088	chr12:47017088:A:G
47017115	chr12:47017115:T:C
47017380	chr12:47017380:G:A
47017491	chr12:47017491:G:A
47017511	chr12:47017511:C:A
47017639	chr12:47017639:A:T
47017756	chr12:47017756:T:C
47017777	chr12:47017777:C:G
47017827	chr12:47017827:T:C
47017946	chr12:47017946:G:A
47018080	chr12:47018080:C:T
47018598	chr12:47018598:C:T
47018752	chr12:47018752:T:A
47018844	chr12:47018844:A:T
47019023	chr12:47019023:T:C
47019045	chr12:47019045:T:C
47019129	chr12:47019129:G:A
47019283	chr12:47019283:G:A
47019419	chr12:47019419:T:A
47019469	chr12:47019469:A:G
47019998	chr12:47019998:A:G
47020031	chr12:47020031:G:T
47020033	chr12:47020033:C:A
47020329	chr12:47020329:G:A
47020448	chr12:47020448:T:C
47020449	chr12:47020449:C:T
47020553	chr12:47020553:G:A
47020575	chr12:47020575:A:G
47020900	chr12:47020900:A:T
47020924	chr12:47020924:G:C
47020997	chr12:47020997:G:T
47021027	chr12:47021027:C:T
47021210	chr12:47021210:G:A
47021399	chr12:47021399:C:T
47021543	chr12:47021543:G:A
47021750	chr12:47021750:T:C
47021768	chr12:47021768:A:C
47021943	chr12:47021943:C:T
47021968	chr12:47021968:T:G
47022299	chr12:47022299:T:G
47022409	chr12:47022409:C:T
47022733	chr12:47022733:T:C
47023089	chr12:47023089:TTAAAA:T
47023263	chr12:47023263:C:T
47023339	chr12:47023339:T:C
47023454	chr12:47023454:G:A
47023553	chr12:47023553:C:G
47023575	chr12:47023575:T:A
47023637	chr12:47023637:T:C
47023805	chr12:47023805:G:C
47023956	chr12:47023956:T:C
47024005	chr12:47024005:A:C
47024123	chr12:47024123:A:T
47024422	chr12:47024422:A:G
47024502	chr12:47024502:C:T
47024650	chr12:47024650:C:T
47025026	chr12:47025026:G:A
47025103	chr12:47025103:T:C
47025147	chr12:47025147:T:C
47025344	chr12:47025344:C:A
47025483	chr12:47025483:T:C
47025518	chr12:47025518:T:C
47025600	chr12:47025600:T:C
47025701	chr12:47025701:TATTAATA:T
47025732	chr12:47025732:T:C
47025828	chr12:47025828:T:A
47025965	chr12:47025965:G:C
47026169	chr12:47026169:C:CT
47026348	chr12:47026348:C:T
47026719	chr12:47026719:A:G
47027575	chr12:47027575:G:A
47027845	chr12:47027845:G:A
47028128	chr12:47028128:C:T
47028168	chr12:47028168:C:G
47028740	chr12:47028740:A:G
47029148	chr12:47029148:A:C
47029414	chr12:47029414:C:T
47029518	chr12:47029518:G:A
47029915	chr12:47029915:C:T
47030150	chr12:47030150:G:A
47030462	chr12:47030462:A:G
47030526	chr12:47030526:G:A
47030567	chr12:47030567:T:A
47030821	chr12:47030821:A:C
47030873	chr12:47030873:T:G
47031035	chr12:47031035:G:T
47032278	chr12:47032278:C:T
47032750	chr12:47032750:G:A
47032840	chr12:47032840:A:G
47033049	chr12:47033049:T:C
47033121	chr12:47033121:T:C
47033919	chr12:47033919:C:A
47034128	chr12:47034128:C:T
47034228	chr12:47034228:G:A
47034355	chr12:47034355:C:T
47034391	chr12:47034391:A:G
47034507	chr12:47034507:G:A
47034605	chr12:47034605:G:A
47035088	chr12:47035088:G:A
47035195	chr12:47035195:A:G
47035416	chr12:47035416:A:G
47035640	chr12:47035640:C:T
47035659	chr12:47035659:A:T
47035840	chr12:47035840:G:C
47035944	chr12:47035944:A:G
47036020	chr12:47036020:C:T
47036398	chr12:47036398:G:A
47036817	chr12:47036817:A:G
47036942	chr12:47036942:T:C
47037010	chr12:47037010:A:G
47037057	chr12:47037057:G:A
47037696	chr12:47037696:T:C
47037713	chr12:47037713:T:C
47038196	chr12:47038196:G:A
47038235	chr12:47038235:G:A
47038647	chr12:47038647:T:C
47038873	chr12:47038873:T:C
47038894	chr12:47038894:A:G
47038898	chr12:47038898:A:G
47039645	chr12:47039645:C:A
47039748	chr12:47039748:A:G
47039828	chr12:47039828:CAAT:C
47040358	chr12:47040358:A:G
47040380	chr12:47040380:T:C
47041120	chr12:47041120:G:A
47041364	chr12:47041364:T:C
47041535	chr12:47041535:A:G
47041594	chr12:47041594:T:C
47041651	chr12:47041651:G:A
47041733	chr12:47041733:G:A
47042325	chr12:47042325:A:G
47042463	chr12:47042463:A:G
47042487	chr12:47042487:C:G
47043088	chr12:47043088:C:T
47043176	chr12:47043176:T:C
47043394	chr12:47043394:G:A
47043441	chr12:47043441:C:T
47043816	chr12:47043816:T:C
47044290	chr12:47044290:A:G
47044429	chr12:47044429:G:GT
47044447	chr12:47044447:C:T
47044466	chr12:47044466:A:G
47044539	chr12:47044539:A:G
47044616	chr12:47044616:T:A
47045291	chr12:47045291:A:G
47045582	chr12:47045582:C:T
47045690	chr12:47045690:G:A
47046076	chr12:47046076:C:T
47046270	chr12:47046270:A:C
47046617	chr12:47046617:T:G
47046713	chr12:47046713:A:G
47046937	chr12:47046937:G:A
47047247	chr12:47047247:G:T
47047291	chr12:47047291:G:A
47047498	chr12:47047498:A:G
47047627	chr12:47047627:T:C
47048029	chr12:47048029:C:G
47048034	chr12:47048034:C:T
47048058	chr12:47048058:G:T
47048169	chr12:47048169:C:T
47048265	chr12:47048265:G:A
47048289	chr12:47048289:A:C
47048966	chr12:47048966:T:A
47049002	chr12:47049002:G:A
47049016	chr12:47049016:T:A
47049204	chr12:47049204:T:C
47049282	chr12:47049282:C:T
47049414	chr12:47049414:G:A
47049645	chr12:47049645:C:T
47049815	chr12:47049815:A:G
47049964	chr12:47049964:A:G
47050099	chr12:47050099:T:G
47050132	chr12:47050132:A:T
47050635	chr12:47050635:C:A
47050709	chr12:47050709:G:A
47050780	chr12:47050780:G:C
47050933	chr12:47050933:A:G
47051020	chr12:47051020:G:T
47051066	chr12:47051066:G:A
47051327	chr12:47051327:TTTAC:T
47051491	chr12:47051491:C:T
47051528	chr12:47051528:C:T
47051713	chr12:47051713:T:G
47051962	chr12:47051962:T:C
47052003	chr12:47052003:T:C
47052184	chr12:47052184:A:G
47052373	chr12:47052373:G:A
47052540	chr12:47052540:G:A
47052688	chr12:47052688:T:C
47052738	chr12:47052738:C:T
47053033	chr12:47053033:C:G
47053177	chr12:47053177:A:T
47053262	chr12:47053262:T:C
47053298	chr12:47053298:TGTC:T
47053402	chr12:47053402:A:G
47053513	chr12:47053513:C:A
47053718	chr12:47053718:T:C
47053956	chr12:47053956:A:G
47054017	chr12:47054017:T:A
47054311	chr12:47054311:C:T
47054474	chr12:47054474:G:A
47054553	chr12:47054553:T:A
47054562	chr12:47054562:T:C
47054610	chr12:47054610:T:C
47054744	chr12:47054744:A:C
47054816	chr12:47054816:G:T
47054844	chr12:47054844:G:A
47055253	chr12:47055253:T:C
47055330	chr12:47055330:G:C
47056397	chr12:47056397:C:T
47056418	chr12:47056418:C:T
47056437	chr12:47056437:T:G
47056647	chr12:47056647:G:A
47056740	chr12:47056740:G:A
47056926	chr12:47056926:G:A
47056927	chr12:47056927:C:T
47057011	chr12:47057011:A:C
47057084	chr12:47057084:C:T
47057174	chr12:47057174:C:T
47057201	chr12:47057201:A:AAAGCGGCCGGG
47057712	chr12:47057712:C:A
47057778	chr12:47057778:A:C
47057898	chr12:47057898:C:T
47058398	chr12:47058398:T:G
47058452	chr12:47058452:G:A
47058479	chr12:47058479:G:A
47058533	chr12:47058533:G:A
47058558	chr12:47058558:G:T
47058613	chr12:47058613:A:G
47058802	chr12:47058802:T:C
47059027	chr12:47059027:G:A
47059233	chr12:47059233:T:A
47059514	chr12:47059514:C:A
47059563	chr12:47059563:C:T
47059985	chr12:47059985:C:A
47060120	chr12:47060120:G:A
47060123	chr12:47060123:A:C
47060564	chr12:47060564:G:C
47060683	chr12:47060683:T:C
47060777	chr12:47060777:T:C
47060829	chr12:47060829:C:T
47061157	chr12:47061157:T:A
47061167	chr12:47061167:G:C
47061188	chr12:47061188:T:G
47061556	chr12:47061556:A:G
47061590	chr12:47061590:G:C
47061718	chr12:47061718:G:T
47061852	chr12:47061852:G:T
47061905	chr12:47061905:GA:G
47062094	chr12:47062094:A:G
47062166	chr12:47062166:G:C
47062176	chr12:47062176:C:T
47062377	chr12:47062377:A:G
47062599	chr12:47062599:G:A
47062821	chr12:47062821:A:G
47062864	chr12:47062864:A:T
47062892	chr12:47062892:T:C
47063132	chr12:47063132:A:T
47063510	chr12:47063510:G:A
47063606	chr12:47063606:T:C
47063657	chr12:47063657:A:G
47063752	chr12:47063752:C:T
47063845	chr12:47063845:C:T
47063846	chr12:47063846:G:A
47063919	chr12:47063919:G:T
47064005	chr12:47064005:T:C
47064186	chr12:47064186:A:G
47064595	chr12:47064595:G:T
47064655	chr12:47064655:C:A
47065204	chr12:47065204:T:C
47065214	chr12:47065214:A:G
47065530	chr12:47065530:A:G
47065624	chr12:47065624:G:A
47065635	chr12:47065635:A:T
47065950	chr12:47065950:A:G
47066250	chr12:47066250:G:A
47066360	chr12:47066360:A:G
47066362	chr12:47066362:A:G
47066417	chr12:47066417:G:A
47066598	chr12:47066598:A:G
47066869	chr12:47066869:T:A
47067090	chr12:47067090:ACTT:A
47067400	chr12:47067400:C:T
47067694	chr12:47067694:T:A
47067764	chr12:47067764:CTT:C
47067832	chr12:47067832:T:C
47067976	chr12:47067976:A:T
47068251	chr12:47068251:C:T
47068268	chr12:47068268:T:C
47068341	chr12:47068341:A:G
47068821	chr12:47068821:T:A
47069014	chr12:47069014:G:T
47069099	chr12:47069099:A:G
47069220	chr12:47069220:A:G
47069233	chr12:47069233:T:C
47069423	chr12:47069423:A:G
47069642	chr12:47069642:A:G
47069669	chr12:47069669:T:G
47069708	chr12:47069708:G:A
47069729	chr12:47069729:A:C
47069878	chr12:47069878:A:G
47069948	chr12:47069948:C:T
47070189	chr12:47070189:T:G
47070278	chr12:47070278:A:G
47070733	chr12:47070733:G:C
47070735	chr12:47070735:TA:T
47071216	chr12:47071216:A:G
47071299	chr12:47071299:G:A
47072066	chr12:47072066:G:C
47072342	chr12:47072342:C:G
47072428	chr12:47072428:C:T
47072513	chr12:47072513:A:T
47072543	chr12:47072543:T:G
47072637	chr12:47072637:G:A
47072752	chr12:47072752:T:G
47072955	chr12:47072955:G:A
47073235	chr12:47073235:C:T
47073243	chr12:47073243:C:T
47073382	chr12:47073382:CA:C
47073544	chr12:47073544:A:G
47073581	chr12:47073581:C:T
47073696	chr12:47073696:A:G
47073724	chr12:47073724:CTA:C
47073738	chr12:47073738:G:A
47073759	chr12:47073759:C:G
47074185	chr12:47074185:G:A
47074686	chr12:47074686:TA:T
47074882	chr12:47074882:G:A
47075055	chr12:47075055:C:T
47075440	chr12:47075440:C:G
47075679	chr12:47075679:C:T
47075839	chr12:47075839:C:A
47076016	chr12:47076016:C:T
47076456	chr12:47076456:G:C
47076481	chr12:47076481:T:C
47076723	chr12:47076723:G:A
47076776	chr12:47076776:A:T
47076818	chr12:47076818:GAA:G
47077013	chr12:47077013:C:G
47077254	chr12:47077254:A:C
47077260	chr12:47077260:CATTGAGGAACTGAAGTACT:C
47077521	chr12:47077521:C:T
47077610	chr12:47077610:T:G
47079026	chr12:47079026:C:T
47079027	chr12:47079027:C:T
47079173	chr12:47079173:G:A
47079559	chr12:47079559:T:C
47079876	chr12:47079876:C:T
47080112	chr12:47080112:T:C
47080243	chr12:47080243:A:C
47080245	chr12:47080245:T:C
47080568	chr12:47080568:A:G
47080833	chr12:47080833:G:A
47081043	chr12:47081043:A:G
47081047	chr12:47081047:T:C
47081062	chr12:47081062:C:G
47081569	chr12:47081569:T:TA
47082444	chr12:47082444:C:G
47082605	chr12:47082605:T:A
47082867	chr12:47082867:G:A
47082946	chr12:47082946:A:G
47083977	chr12:47083977:T:C
47084000	chr12:47084000:T:A
47084047	chr12:47084047:C:T
47084210	chr12:47084210:A:C
47084358	chr12:47084358:C:T
47084754	chr12:47084754:A:G
47085014	chr12:47085014:C:A
47085131	chr12:47085131:A:G
47085457	chr12:47085457:T:G
47085745	chr12:47085745:C:A
47085942	chr12:47085942:CCT:C
47086173	chr12:47086173:A:C
47086344	chr12:47086344:T:C
47086439	chr12:47086439:G:A
47086610	chr12:47086610:A:T
47086649	chr12:47086649:A:C
47086775	chr12:47086775:G:A
47086978	chr12:47086978:C:T
47088396	chr12:47088396:T:C
47088461	chr12:47088461:G:A
47088558	chr12:47088558:G:A
47088621	chr12:47088621:C:G
47088883	chr12:47088883:T:C
47089247	chr12:47089247:C:G
47090133	chr12:47090133:C:T
47090148	chr12:47090148:A:G
47090256	chr12:47090256:A:G
47090525	chr12:47090525:A:C
47090625	chr12:47090625:G:A
47090735	chr12:47090735:A:G
47090912	chr12:47090912:C:CATTT
47091713	chr12:47091713:T:A
47091915	chr12:47091915:T:C
47092296	chr12:47092296:AT:A
47092364	chr12:47092364:T:C
47092593	chr12:47092593:G:A
47092599	chr12:47092599:G:A
47092829	chr12:47092829:AG:A
47093031	chr12:47093031:C:A
47093340	chr12:47093340:T:C
47093353	chr12:47093353:G:A
47093837	chr12:47093837:A:G
47094456	chr12:47094456:A:G
47094636	chr12:47094636:A:ATTT
47094640	chr12:47094640:A:ACAGAATTTAT
47094939	chr12:47094939:T:C
47094961	chr12:47094961:C:G
47095017	chr12:47095017:C:T
47095374	chr12:47095374:T:G
47095725	chr12:47095725:A:G
47095874	chr12:47095874:CT:C
47095989	chr12:47095989:ACT:A
47096884	chr12:47096884:A:G
47097615	chr12:47097615:G:A
47098480	chr12:47098480:T:C
47098586	chr12:47098586:C:G
47098715	chr12:47098715:C:T
47098757	chr12:47098757:C:T
47099189	chr12:47099189:G:C
47099534	chr12:47099534:G:A
47099646	chr12:47099646:A:T
47099652	chr12:47099652:C:T
47099700	chr12:47099700:A:G
47099922	chr12:47099922:G:A
47100346	chr12:47100346:G:T
47101137	chr12:47101137:C:T
47101382	chr12:47101382:C:T
47101597	chr12:47101597:A:G
47101644	chr12:47101644:C:A
47101992	chr12:47101992:T:G
47102144	chr12:47102144:A:G
47102163	chr12:47102163:T:A
47102465	chr12:47102465:A:G
47102555	chr12:47102555:G:A
47103356	chr12:47103356:C:CA
47103453	chr12:47103453:C:A
47103609	chr12:47103609:ATGAACCGGT:A
47104006	chr12:47104006:A:G
47104176	chr12:47104176:ACT:A
47104398	chr12:47104398:T:C
47104525	chr12:47104525:C:T
47104750	chr12:47104750:G:A
47104888	chr12:47104888:C:T
47104935	chr12:47104935:A:G
47104965	chr12:47104965:C:T
47104974	chr12:47104974:C:G
47105784	chr12:47105784:A:G
47106084	chr12:47106084:A:C
47106586	chr12:47106586:C:T
47106825	chr12:47106825:G:T
47106917	chr12:47106917:T:C
47106948	chr12:47106948:G:A
47107230	chr12:47107230:A:T
47107314	chr12:47107314:ACCATTGTATTG:A
47107353	chr12:47107353:G:A
47107436	chr12:47107436:G:A
47107440	chr12:47107440:G:A
47107528	chr12:47107528:G:A
47107565	chr12:47107565:G:A
47107911	chr12:47107911:GGT:G
47108008	chr12:47108008:T:G
47108020	chr12:47108020:G:A
47108032	chr12:47108032:A:G
47108054	chr12:47108054:TGA:T
47108096	chr12:47108096:G:A
47108263	chr12:47108263:T:C
47108523	chr12:47108523:G:T
47108636	chr12:47108636:C:T
47108979	chr12:47108979:G:A
47109180	chr12:47109180:A:G
47109468	chr12:47109468:G:GA
47109570	chr12:47109570:A:C
47109871	chr12:47109871:T:C
47110071	chr12:47110071:G:C
47110074	chr12:47110074:A:G
47110312	chr12:47110312:A:G
47110447	chr12:47110447:G:A
47110696	chr12:47110696:A:G
47111266	chr12:47111266:T:C
47111454	chr12:47111454:C:A
47111542	chr12:47111542:G:A
47111641	chr12:47111641:G:A
47111826	chr12:47111826:A:G
47111984	chr12:47111984:G:A
47112144	chr12:47112144:G:A
47112389	chr12:47112389:C:A
47113089	chr12:47113089:T:C
47113461	chr12:47113461:A:C
47113463	chr12:47113463:T:C
47113465	chr12:47113465:T:G
47113509	chr12:47113509:G:A
47113548	chr12:47113548:C:T
47113629	chr12:47113629:C:T
47113839	chr12:47113839:G:A
47113907	chr12:47113907:C:T
47113909	chr12:47113909:C:T
47114481	chr12:47114481:C:T
47114680	chr12:47114680:G:A
47114873	chr12:47114873:T:C
47115070	chr12:47115070:G:A
47115512	chr12:47115512:T:G
47115649	chr12:47115649:T:G
47115898	chr12:47115898:T:C
47116271	chr12:47116271:CT:C
47116320	chr12:47116320:G:A
47116437	chr12:47116437:G:A
47116976	chr12:47116976:A:T
47117460	chr12:47117460:T:C
47117660	chr12:47117660:G:A
47117683	chr12:47117683:C:T
47117688	chr12:47117688:T:C
47117719	chr12:47117719:G:A
47117768	chr12:47117768:G:A
47117816	chr12:47117816:A:G
47118159	chr12:47118159:T:C
47118161	chr12:47118161:A:G
47118192	chr12:47118192:T:G
47118533	chr12:47118533:C:T
47118546	chr12:47118546:C:G
47118628	chr12:47118628:G:A
47118631	chr12:47118631:C:T
47118751	chr12:47118751:G:A
47118772	chr12:47118772:T:G
47118819	chr12:47118819:G:A
47119978	chr12:47119978:A:C
47120498	chr12:47120498:C:A
47120613	chr12:47120613:C:T
47120695	chr12:47120695:G:A
47120721	chr12:47120721:G:C
47120757	chr12:47120757:A:T
47120840	chr12:47120840:T:C
47121358	chr12:47121358:G:A
47121752	chr12:47121752:C:T
47121760	chr12:47121760:G:T
47121771	chr12:47121771:G:A
47121874	chr12:47121874:A:C
47121892	chr12:47121892:T:C
47121910	chr12:47121910:T:C
47122141	chr12:47122141:G:A
47122343	chr12:47122343:A:G
47122488	chr12:47122488:T:G
47122776	chr12:47122776:G:A
47122950	chr12:47122950:G:C
47123441	chr12:47123441:T:C
47123461	chr12:47123461:T:C
47123476	chr12:47123476:C:T
47123641	chr12:47123641:G:A
47123665	chr12:47123665:T:C
47123912	chr12:47123912:C:T
47123956	chr12:47123956:C:T
47124035	chr12:47124035:G:A
47124188	chr12:47124188:C:T
47124241	chr12:47124241:T:A
47124264	chr12:47124264:A:G
47124363	chr12:47124363:A:G
47124528	chr12:47124528:A:G
47124531	chr12:47124531:A:G
47124677	chr12:47124677:A:T
47124745	chr12:47124745:T:C
47125017	chr12:47125017:G:A
47125120	chr12:47125120:T:G
47125569	chr12:47125569:T:C
47125619	chr12:47125619:C:T
47125797	chr12:47125797:T:C
47125814	chr12:47125814:A:G
47126055	chr12:47126055:T:C
47126112	chr12:47126112:C:T
47126529	chr12:47126529:G:A
47126571	chr12:47126571:T:A
47126611	chr12:47126611:A:G
47126668	chr12:47126668:A:T
47126888	chr12:47126888:A:T
47127519	chr12:47127519:C:CCACCA
47127565	chr12:47127565:C:T
47127955	chr12:47127955:T:C
47127996	chr12:47127996:G:A
47128301	chr12:47128301:A:G
47128323	chr12:47128323:A:G
47128344	chr12:47128344:A:G
47128574	chr12:47128574:G:T
47128662	chr12:47128662:G:T
47128700	chr12:47128700:T:C
47128785	chr12:47128785:C:T
47128837	chr12:47128837:A:G
47129565	chr12:47129565:C:T
47129570	chr12:47129570:T:C
47129603	chr12:47129603:T:A
47129962	chr12:47129962:G:A
47130199	chr12:47130199:T:G
47130228	chr12:47130228:C:A
47130374	chr12:47130374:T:C
47130488	chr12:47130488:G:A
47131101	chr12:47131101:A:G
47131881	chr12:47131881:G:A
47132006	chr12:47132006:A:C
47132035	chr12:47132035:A:T
47132545	chr12:47132545:T:C
47132692	chr12:47132692:A:G
47132805	chr12:47132805:T:G
47132847	chr12:47132847:A:G
47132947	chr12:47132947:T:C
47133059	chr12:47133059:A:G
47133091	chr12:47133091:T:G
47133129	chr12:47133129:C:T
47133368	chr12:47133368:C:A
47133441	chr12:47133441:G:A
47133489	chr12:47133489:G:A
47133840	chr12:47133840:T:C
47133847	chr12:47133847:T:C
47133999	chr12:47133999:G:A
47134025	chr12:47134025:A:G
47134271	chr12:47134271:T:G
47134272	chr12:47134272:T:A
47134410	chr12:47134410:T:A
47134453	chr12:47134453:T:C
47134670	chr12:47134670:C:A
47134737	chr12:47134737:G:A
47134761	chr12:47134761:G:A
47135084	chr12:47135084:T:C
47135412	chr12:47135412:G:A
47135490	chr12:47135490:C:T
47135581	chr12:47135581:C:T
47135615	chr12:47135615:A:G
47135656	chr12:47135656:C:T
47135855	chr12:47135855:C:T
47136694	chr12:47136694:G:A
47136926	chr12:47136926:C:T
47137176	chr12:47137176:C:G
47137208	chr12:47137208:A:T
47137220	chr12:47137220:A:G
47138318	chr12:47138318:T:C
47138628	chr12:47138628:G:A
47139023	chr12:47139023:C:T
47139142	chr12:47139142:A:T
47139370	chr12:47139370:C:A
47139399	chr12:47139399:C:CT
47139408	chr12:47139408:A:G
47139576	chr12:47139576:G:A
47139819	chr12:47139819:C:T
47139820	chr12:47139820:G:A
47139867	chr12:47139867:G:A
47139896	chr12:47139896:T:C
47139955	chr12:47139955:AGAT:A
47140727	chr12:47140727:C:G
47141777	chr12:47141777:C:T
47141860	chr12:47141860:C:T
47141934	chr12:47141934:C:T
47142069	chr12:47142069:G:A
47142127	chr12:47142127:G:A
47142810	chr12:47142810:G:T
47142830	chr12:47142830:G:A
47143262	chr12:47143262:A:G
47143543	chr12:47143543:C:T
47143665	chr12:47143665:C:T
47143749	chr12:47143749:A:C
47143829	chr12:47143829:T:G
47143916	chr12:47143916:G:A
47143919	chr12:47143919:C:G
47144100	chr12:47144100:C:T
47144237	chr12:47144237:G:A
47144348	chr12:47144348:A:G
47144483	chr12:47144483:C:T
47145301	chr12:47145301:A:G
47145412	chr12:47145412:A:G
47145422	chr12:47145422:A:G
47145587	chr12:47145587:T:C
47146125	chr12:47146125:G:A
47146652	chr12:47146652:A:G
47147038	chr12:47147038:T:C
47147363	chr12:47147363:A:C
47147485	chr12:47147485:C:T
47147607	chr12:47147607:A:G
47147892	chr12:47147892:C:T
47148596	chr12:47148596:C:G
47148610	chr12:47148610:A:C
47148642	chr12:47148642:G:C
47148820	chr12:47148820:C:G
47149024	chr12:47149024:T:C
47149362	chr12:47149362:C:T
47149449	chr12:47149449:GT:G
47149578	chr12:47149578:C:T
47150147	chr12:47150147:G:A
47150233	chr12:47150233:G:A
47150247	chr12:47150247:G:GC
47150513	chr12:47150513:G:A
47151541	chr12:47151541:C:T
47151673	chr12:47151673:T:C
47151756	chr12:47151756:C:A
47152274	chr12:47152274:C:T
47152409	chr12:47152409:A:G
47152541	chr12:47152541:T:A
47152563	chr12:47152563:T:G
47152566	chr12:47152566:A:G
47152602	chr12:47152602:A:C
47152768	chr12:47152768:T:G
47152791	chr12:47152791:C:T
47152921	chr12:47152921:T:G
47153068	chr12:47153068:G:A
47153218	chr12:47153218:C:T
47153833	chr12:47153833:G:T
47154019	chr12:47154019:T:C
47154052	chr12:47154052:G:A
47154293	chr12:47154293:A:C
47154439	chr12:47154439:C:T
47154499	chr12:47154499:A:T
47155081	chr12:47155081:A:G
47156232	chr12:47156232:T:C
47156369	chr12:47156369:AC:A
47156411	chr12:47156411:G:A
47156453	chr12:47156453:T:G
47157184	chr12:47157184:G:A
47157430	chr12:47157430:A:G
47157909	chr12:47157909:G:A
47158033	chr12:47158033:AT:A
47158341	chr12:47158341:G:A
47158540	chr12:47158540:T:C
47158809	chr12:47158809:C:G
47158899	chr12:47158899:C:G
47159146	chr12:47159146:C:T
47159164	chr12:47159164:G:A
47159417	chr12:47159417:T:A
47159433	chr12:47159433:A:G
47159455	chr12:47159455:G:A
47160157	chr12:47160157:G:C
47160405	chr12:47160405:A:T
47161079	chr12:47161079:G:A
47161293	chr12:47161293:A:C
47161412	chr12:47161412:CT:C
47161474	chr12:47161474:A:G
47161595	chr12:47161595:C:T
47161687	chr12:47161687:T:C
47161706	chr12:47161706:G:A
47162006	chr12:47162006:T:C
47162131	chr12:47162131:A:G
47162724	chr12:47162724:G:A
47162841	chr12:47162841:T:A
47163183	chr12:47163183:A:T
47164349	chr12:47164349:A:C
47164424	chr12:47164424:T:C
47164627	chr12:47164627:C:T
47164666	chr12:47164666:G:T
47164686	chr12:47164686:A:T
47164875	chr12:47164875:C:G
47165151	chr12:47165151:T:C
47165369	chr12:47165369:G:C
47165470	chr12:47165470:T:C
47166046	chr12:47166046:C:T
47166512	chr12:47166512:A:C
47166540	chr12:47166540:T:G
47166870	chr12:47166870:A:G
47167251	chr12:47167251:G:A
47167861	chr12:47167861:G:A
47167958	chr12:47167958:C:T
47168217	chr12:47168217:G:A
47168298	chr12:47168298:C:T
47168351	chr12:47168351:C:G
47168352	chr12:47168352:G:A
47168488	chr12:47168488:T:C
47168632	chr12:47168632:G:A
47169108	chr12:47169108:T:G
47169144	chr12:47169144:G:T
47169311	chr12:47169311:C:T
47169400	chr12:47169400:CAG:C
47169560	chr12:47169560:T:C
47169627	chr12:47169627:T:C
47169753	chr12:47169753:G:T
47169754	chr12:47169754:C:T
47169785	chr12:47169785:T:C
47170054	chr12:47170054:C:T
47170366	chr12:47170366:C:T
47170456	chr12:47170456:G:A
47170574	chr12:47170574:G:C
47171170	chr12:47171170:C:T
47171176	chr12:47171176:C:T
47171825	chr12:47171825:T:C
47171862	chr12:47171862:T:C
47172417	chr12:47172417:C:T
47172458	chr12:47172458:A:G
47172557	chr12:47172557:G:A
47172790	chr12:47172790:G:A
47173120	chr12:47173120:T:C
47173263	chr12:47173263:T:C
47173454	chr12:47173454:G:A
47173563	chr12:47173563:T:TA
47173692	chr12:47173692:A:T
47173770	chr12:47173770:A:G
47174022	chr12:47174022:G:A
47174146	chr12:47174146:C:T
47174655	chr12:47174655:A:G
47174938	chr12:47174938:C:T
47175147	chr12:47175147:C:T
47175369	chr12:47175369:A:G
47175820	chr12:47175820:C:T
47175825	chr12:47175825:G:A
47175837	chr12:47175837:C:G
47176172	chr12:47176172:A:T
47176256	chr12:47176256:T:C
47176442	chr12:47176442:C:T
47176536	chr12:47176536:G:A
47176546	chr12:47176546:C:T
47176654	chr12:47176654:G:A
47176663	chr12:47176663:C:T
47177112	chr12:47177112:T:C
47177342	chr12:47177342:C:T
47177525	chr12:47177525:T:C
47177818	chr12:47177818:G:A
47177819	chr12:47177819:T:C
47178201	chr12:47178201:C:T
47178561	chr12:47178561:A:G
47179253	chr12:47179253:G:C
47179505	chr12:47179505:A:G
47179539	chr12:47179539:A:G
47179600	chr12:47179600:A:G
47179710	chr12:47179710:A:G
47179787	chr12:47179787:C:A
47180120	chr12:47180120:G:A
47180148	chr12:47180148:T:C
47180209	chr12:47180209:C:T
47180210	chr12:47180210:G:A
47180705	chr12:47180705:A:G
47180732	chr12:47180732:A:G
47181077	chr12:47181077:C:T
47181305	chr12:47181305:C:T
47181508	chr12:47181508:T:C
47181562	chr12:47181562:T:C
47181565	chr12:47181565:C:T
47181751	chr12:47181751:A:C
47181779	chr12:47181779:AG:A
47182077	chr12:47182077:G:C
47182330	chr12:47182330:C:T
47182895	chr12:47182895:T:G
47183001	chr12:47183001:T:C
47183927	chr12:47183927:C:T
47183969	chr12:47183969:G:A
47184156	chr12:47184156:C:T
47184157	chr12:47184157:G:A
47184196	chr12:47184196:T:C
47184228	chr12:47184228:T:A
47184266	chr12:47184266:C:T
47184456	chr12:47184456:A:G
47184699	chr12:47184699:G:A
47184861	chr12:47184861:A:C
47184950	chr12:47184950:A:G
47184952	chr12:47184952:A:G
47185006	chr12:47185006:T:A
47185314	chr12:47185314:A:G
47185411	chr12:47185411:T:C
47185465	chr12:47185465:C:T
47185469	chr12:47185469:G:C
47185505	chr12:47185505:G:C
47185512	chr12:47185512:G:A
47185533	chr12:47185533:A:T
47185615	chr12:47185615:C:T
47185719	chr12:47185719:G:A
47185744	chr12:47185744:G:A
47185881	chr12:47185881:T:A
47186150	chr12:47186150:A:G
47186223	chr12:47186223:AAAG:A
47186310	chr12:47186310:CTT:C
47186444	chr12:47186444:G:A
47186497	chr12:47186497:A:G
47186633	chr12:47186633:A:T
47186657	chr12:47186657:A:C
47186701	chr12:47186701:A:T
47186929	chr12:47186929:T:A
47186932	chr12:47186932:T:C
47187043	chr12:47187043:A:G
47187070	chr12:47187070:G:A
47187216	chr12:47187216:T:C
47187269	chr12:47187269:A:G
47187337	chr12:47187337:C:T
47188136	chr12:47188136:C:A
47188137	chr12:47188137:A:G
47188141	chr12:47188141:C:T
47188248	chr12:47188248:T:C
47188333	chr12:47188333:C:T
47188336	chr12:47188336:A:G
47188402	chr12:47188402:G:C
47188912	chr12:47188912:T:C
47188926	chr12:47188926:C:T
47188941	chr12:47188941:C:T
47189147	chr12:47189147:T:C
47189193	chr12:47189193:G:T
47189214	chr12:47189214:T:C
47189285	chr12:47189285:G:A
47189703	chr12:47189703:A:G
47189925	chr12:47189925:G:C
47190287	chr12:47190287:C:T
47190531	chr12:47190531:G:A
47190569	chr12:47190569:A:G
47190648	chr12:47190648:G:C
47190948	chr12:47190948:G:A
47190969	chr12:47190969:A:G
47190992	chr12:47190992:C:A
47190993	chr12:47190993:C:T
47191138	chr12:47191138:A:G
47191147	chr12:47191147:C:T
47191200	chr12:47191200:C:T
47191207	chr12:47191207:G:A
47191332	chr12:47191332:G:A
47191573	chr12:47191573:G:A
47193373	chr12:47193373:A:G
47193382	chr12:47193382:C:T
47193749	chr12:47193749:C:T
47193899	chr12:47193899:T:A
47194409	chr12:47194409:G:A
47194625	chr12:47194625:T:C
47194986	chr12:47194986:GA:G
47195058	chr12:47195058:G:A
47195070	chr12:47195070:G:A
47195086	chr12:47195086:T:C
47195795	chr12:47195795:C:T
47196215	chr12:47196215:T:G
47196625	chr12:47196625:C:T
47196687	chr12:47196687:G:A
47196779	chr12:47196779:C:T
47197113	chr12:47197113:C:T
47197373	chr12:47197373:G:A
47197563	chr12:47197563:G:A
47197935	chr12:47197935:A:G
47198083	chr12:47198083:C:T
47198126	chr12:47198126:A:G
47198314	chr12:47198314:G:A
47198364	chr12:47198364:A:G
47198418	chr12:47198418:A:T
47199162	chr12:47199162:C:T
47199346	chr12:47199346:A:G
47199626	chr12:47199626:C:A
47199733	chr12:47199733:T:A
47199765	chr12:47199765:A:G
47199797	chr12:47199797:G:A
47199905	chr12:47199905:A:G
47199943	chr12:47199943:A:C
47199973	chr12:47199973:A:G
47199995	chr12:47199995:G:A
47200413	chr12:47200413:G:A
47200677	chr12:47200677:A:G
47200680	chr12:47200680:A:G
47200817	chr12:47200817:G:A
47201321	chr12:47201321:TA:T
47201693	chr12:47201693:G:A
47201892	chr12:47201892:A:C
47202875	chr12:47202875:C:T
47203934	chr12:47203934:C:T
47204081	chr12:47204081:A:G
47204200	chr12:47204200:C:T
47205156	chr12:47205156:C:T
47205280	chr12:47205280:G:A
47205364	chr12:47205364:T:C
47205577	chr12:47205577:G:C
47205711	chr12:47205711:G:A
47205827	chr12:47205827:C:T
47206378	chr12:47206378:A:G
47206446	chr12:47206446:C:A
47206649	chr12:47206649:C:T
47206957	chr12:47206957:G:T
47207537	chr12:47207537:A:T
47207942	chr12:47207942:G:A
47208236	chr12:47208236:GT:G
47208432	chr12:47208432:C:T
47208443	chr12:47208443:T:C
47209137	chr12:47209137:C:T
47209212	chr12:47209212:T:A
47209379	chr12:47209379:G:A
47210629	chr12:47210629:G:A
47210884	chr12:47210884:G:A
47211048	chr12:47211048:G:A
47211938	chr12:47211938:A:G
47211997	chr12:47211997:C:A
47212166	chr12:47212166:G:A
47212633	chr12:47212633:G:C
47213101	chr12:47213101:A:G
47213234	chr12:47213234:T:C
47213266	chr12:47213266:C:T
47213449	chr12:47213449:C:T
47213516	chr12:47213516:G:A
47214035	chr12:47214035:T:C
47214352	chr12:47214352:G:C
47214384	chr12:47214384:T:C
47214535	chr12:47214535:C:T
47214637	chr12:47214637:A:G
47214769	chr12:47214769:AG:A
47215275	chr12:47215275:T:C
47215738	chr12:47215738:G:A
47215796	chr12:47215796:TATAATCCCAGC:T
47215810	chr12:47215810:TTTGGGAGGCCAAGGCGGGTGGATCAC:T
47215838	chr12:47215838:TGAGGTAAGGAGTTCGAGACCAG:T
47215868	chr12:47215868:AACATGGTG:A
47215947	chr12:47215947:G:A
47216088	chr12:47216088:G:A
47217085	chr12:47217085:T:A
47217632	chr12:47217632:A:T
47217758	chr12:47217758:C:G
47217978	chr12:47217978:A:G
47218718	chr12:47218718:G:C
47218939	chr12:47218939:G:A
47219038	chr12:47219038:G:C
47219095	chr12:47219095:T:G
47219287	chr12:47219287:G:A
47219392	chr12:47219392:A:G
47219393	chr12:47219393:G:C
47219501	chr12:47219501:C:T
47219803	chr12:47219803:T:C
47220155	chr12:47220155:A:G
47220344	chr12:47220344:G:T
47220362	chr12:47220362:G:A
47220424	chr12:47220424:G:A
47221155	chr12:47221155:C:A
47221203	chr12:47221203:A:G
47221215	chr12:47221215:A:G
47221385	chr12:47221385:T:C
47221391	chr12:47221391:T:C
47222157	chr12:47222157:C:T
47222283	chr12:47222283:G:A
47222292	chr12:47222292:C:T
47222346	chr12:47222346:T:C
47222377	chr12:47222377:A:G
47222776	chr12:47222776:C:CT
47222787	chr12:47222787:G:T
47222882	chr12:47222882:C:T
47223058	chr12:47223058:A:G
47223629	chr12:47223629:G:A
47223639	chr12:47223639:C:T
47223802	chr12:47223802:C:T
47223987	chr12:47223987:A:G
47223993	chr12:47223993:C:T
47224147	chr12:47224147:T:A
47224583	chr12:47224583:C:T
47225065	chr12:47225065:C:T
47225152	chr12:47225152:G:A
47225827	chr12:47225827:C:T
47226054	chr12:47226054:A:T
47226319	chr12:47226319:T:C
47226909	chr12:47226909:C:T
47226927	chr12:47226927:A:G
47227054	chr12:47227054:T:A
47227277	chr12:47227277:T:G
47227857	chr12:47227857:A:G
47228862	chr12:47228862:A:C
47228892	chr12:47228892:C:T
47229964	chr12:47229964:C:T
47230094	chr12:47230094:T:G
47230210	chr12:47230210:G:A
47230366	chr12:47230366:A:G
47230529	chr12:47230529:C:T
47230650	chr12:47230650:C:T
47230688	chr12:47230688:T:C
47230722	chr12:47230722:G:A
47230946	chr12:47230946:A:G
47231203	chr12:47231203:G:A
47231932	chr12:47231932:A:G
47232424	chr12:47232424:A:G
47232495	chr12:47232495:T:C
47232641	chr12:47232641:AT:A
47232647	chr12:47232647:G:A
47232706	chr12:47232706:TG:T
47232798	chr12:47232798:T:C
47233134	chr12:47233134:G:C
47233138	chr12:47233138:T:C
47233162	chr12:47233162:C:T
47233184	chr12:47233184:G:C
47233466	chr12:47233466:C:T
47233568	chr12:47233568:A:G
47233621	chr12:47233621:C:T
47234376	chr12:47234376:G:A
47234610	chr12:47234610:G:A
47234695	chr12:47234695:G:A
47235396	chr12:47235396:G:T
47236182	chr12:47236182:T:C
47236412	chr12:47236412:G:A
47236814	chr12:47236814:T:C
47237016	chr12:47237016:G:A
47237283	chr12:47237283:A:G
47237446	chr12:47237446:T:C
47237781	chr12:47237781:G:C
47239048	chr12:47239048:T:C
47239298	chr12:47239298:T:G
47240010	chr12:47240010:A:G
47240065	chr12:47240065:G:A
47240301	chr12:47240301:C:A
47240380	chr12:47240380:A:T
47240500	chr12:47240500:C:T
47240562	chr12:47240562:C:CA
47240962	chr12:47240962:C:T
47240986	chr12:47240986:T:C
47241084	chr12:47241084:C:T
47241147	chr12:47241147:C:T
47241321	chr12:47241321:C:T
47241442	chr12:47241442:T:C
47241503	chr12:47241503:C:T
47242061	chr12:47242061:C:G
47242092	chr12:47242092:A:G
47242103	chr12:47242103:C:T
47242402	chr12:47242402:A:C
47243029	chr12:47243029:T:C
47243116	chr12:47243116:A:C
47243788	chr12:47243788:A:G
47243853	chr12:47243853:T:C
47244214	chr12:47244214:C:T
47244503	chr12:47244503:C:A
47244646	chr12:47244646:T:C
47244766	chr12:47244766:C:T
47244795	chr12:47244795:G:A
47245743	chr12:47245743:T:C
47246038	chr12:47246038:T:C
47246181	chr12:47246181:C:T
47246436	chr12:47246436:G:A
47246584	chr12:47246584:T:C
47246609	chr12:47246609:G:A
47246655	chr12:47246655:A:T
47246998	chr12:47246998:A:G
47246999	chr12:47246999:C:T
47247280	chr12:47247280:C:T
47247404	chr12:47247404:C:A
47247608	chr12:47247608:G:A
47248314	chr12:47248314:C:T
47248327	chr12:47248327:C:T
47248546	chr12:47248546:A:G
47249058	chr12:47249058:C:T
47249115	chr12:47249115:T:A
47249150	chr12:47249150:T:A
47249207	chr12:47249207:C:A
47249542	chr12:47249542:T:C
47249619	chr12:47249619:A:G
47250221	chr12:47250221:G:A
47250304	chr12:47250304:C:T
47250438	chr12:47250438:G:A
47250551	chr12:47250551:A:G
47250573	chr12:47250573:T:C
47250599	chr12:47250599:A:C
47250620	chr12:47250620:A:G
47250673	chr12:47250673:C:T
47251072	chr12:47251072:T:C
47251430	chr12:47251430:C:T
47251661	chr12:47251661:T:G
47251711	chr12:47251711:A:G
47251797	chr12:47251797:T:C
47251861	chr12:47251861:A:C
47252206	chr12:47252206:G:A
47252325	chr12:47252325:G:T
47252468	chr12:47252468:G:A
47253056	chr12:47253056:C:T
47253057	chr12:47253057:G:A
47253060	chr12:47253060:G:A
47253230	chr12:47253230:G:T
47253337	chr12:47253337:C:T
47253369	chr12:47253369:T:C
47253662	chr12:47253662:A:G
47253765	chr12:47253765:G:A
47254012	chr12:47254012:G:A
47254058	chr12:47254058:A:G
47254162	chr12:47254162:G:C
47254192	chr12:47254192:G:A
47254389	chr12:47254389:G:A
47254807	chr12:47254807:C:T
47254853	chr12:47254853:C:T
47254864	chr12:47254864:C:T
47254885	chr12:47254885:A:G
47254890	chr12:47254890:C:T
47255054	chr12:47255054:T:A
47255088	chr12:47255088:C:T
47255219	chr12:47255219:A:G
47255222	chr12:47255222:T:C
47255298	chr12:47255298:A:G
```
