## Supplementary material for "Characterization of shared and ancestry-specific signals driving complex traits using multi-ancestry fine-mapping": susiex_nc1.cs80.cs

```
CS_ID	SNP	BP	REF_ALLELE	ALT_ALLELE	REF_FRQ	BETA	SE	-LOG10P	CS_PIP	OVRL_PIP
1	chr12:47814585:T:C	47814585	C,C	T,T	1,1	-inf,-inf	inf,inf	13.4261,0.0555888	0.974037	0.974037
```
