## Supplementary material for "Characterization of shared and ancestry-specific signals driving complex traits using multi-ancestry fine-mapping": susiex_nc1.cs80.snp

```
BP	SNP	PIP(CS1)	LogBF(CS1,Pop1)	LogBF(CS1,Pop2)
47314704	chr12:47314704:G:A	8.95548e-12	-0.670057	0.174364
47315045	chr12:47315045:C:T	8.66639e-13	-1.99585	-0.835244
47315150	chr12:47315150:C:T	9.85376e-13	-1.99835	-0.704343
47315383	chr12:47315383:T:A	4.90229e-12	-2.90362e-10	-1.09826
47315501	chr12:47315501:CTTGT:C	6.73864e-13	-1.94473	-1.13796
47315776	chr12:47315776:G:C	5.08921e-12	-2.90362e-10	-1.06084
47316362	chr12:47316362:G:A	5.49218e-12	-2.90362e-10	-0.984633
47316803	chr12:47316803:G:C	2.16532e-11	0.387194	-2.70255e-10
47316929	chr12:47316929:C:T	1.23014e-12	-1.52183	-0.959006
47317092	chr12:47317092:A:C	6.84209e-12	-0.764865	-2.70255e-10
47317103	chr12:47317103:A:T	4.29976e-12	-2.90362e-10	-1.2294
47317320	chr12:47317320:G:A	1.11822e-12	-1.94512	-0.631107
47317586	chr12:47317586:C:T	6.57904e-13	-2.02011	-1.08654
47317860	chr12:47317860:C:T	4.34414e-12	-2.90362e-10	-1.21913
47317878	chr12:47317878:A:G	6.32674e-12	-2.90362e-10	-0.843172
47318201	chr12:47318201:A:C	1.26214e-12	-1.94532	-0.509828
47318520	chr12:47318520:T:A	6.34942e-13	-2.01458	-1.1276
47318682	chr12:47318682:T:C	4.33397e-12	-2.90362e-10	-1.22148
47318931	chr12:47318931:G:A	1.01623e-12	-1.86768	-0.804175
47318960	chr12:47318960:G:A	3.232e-12	-1.51486	-2.70255e-10
47319154	chr12:47319154:A:G	5.99312e-12	-2.90362e-10	-0.897345
47319381	chr12:47319381:T:C	8.36669e-13	-2.03278	-0.8335
47319399	chr12:47319399:T:C	6.58133e-13	-1.93869	-1.16761
47319895	chr12:47319895:G:T	6.68542e-13	-1.88226	-1.20835
47320282	chr12:47320282:G:T	4.2824e-12	-2.90362e-10	-1.23345
47320316	chr12:47320316:ACT:A	4.64484e-12	-2.90362e-10	-1.1522
47320327	chr12:47320327:G:C	4.88704e-12	-2.90362e-10	-1.10137
47320408	chr12:47320408:C:T	4.81903e-12	-2.90362e-10	-1.11539
47320918	chr12:47320918:C:T	1.25667e-12	-1.89032	-0.569174
47320987	chr12:47320987:G:A	1.34638e-11	-2.90362e-10	-0.0879572
47321003	chr12:47321003:T:G	1.00534e-12	-2.00791	-0.674723
47321112	chr12:47321112:T:C	5.37371e-12	-2.90362e-10	-1.00644
47321315	chr12:47321315:AG:A	3.63352e-12	-0.608076	-0.789681
47321341	chr12:47321341:T:C	5.77887e-12	-2.90362e-10	-0.93375
47321670	chr12:47321670:C:T	2.27765e-12	-0.891919	-0.972896
47322052	chr12:47322052:G:A	8.25772e-12	0.42394	-1.00075
47322066	chr12:47322066:C:T	1.94052e-11	-2.90362e-10	0.277584
47322073	chr12:47322073:G:A	7.4722e-13	-1.83297	-1.14639
47322229	chr12:47322229:C:G	1.29389e-12	-1.6802	-0.750106
47322292	chr12:47322292:C:A	7.13608e-13	-1.80065	-1.22473
47322423	chr12:47322423:G:A	7.27157e-13	-1.77565	-1.23092
47322510	chr12:47322510:A:G	3.14943e-12	-2.02859	0.487855
47322561	chr12:47322561:T:C	1.0371e-11	-0.0304485	-0.3185
47322748	chr12:47322748:T:C	7.41771e-12	0.196696	-0.880783
47322854	chr12:47322854:C:T	4.36292e-12	-2.90362e-10	-1.21482
47322914	chr12:47322914:A:G	7.92779e-12	-2.90362e-10	-0.617584
47323584	chr12:47323584:T:C	4.36922e-12	-2.90362e-10	-1.21337
47323776	chr12:47323776:G:A	1.92608e-12	-2.03247	-2.70255e-10
47323809	chr12:47323809:G:A	5.16128e-12	-1.04677	-2.70255e-10
47323885	chr12:47323885:A:G	1.59893e-11	0.994403	-0.910444
47324279	chr12:47324279:T:C	5.80127e-12	-0.184873	-0.745007
47324400	chr12:47324400:T:C	2.22057e-12	-2.03273	0.142537
47324466	chr12:47324466:T:C	7.78984e-12	0.201973	-0.837112
47324800	chr12:47324800:A:G	5.01792e-12	-2.90362e-10	-1.07494
47324906	chr12:47324906:A:T	4.97824e-12	-2.90362e-10	-1.08288
47324908	chr12:47324908:G:T	4.68282e-12	-2.90362e-10	-1.14406
47325012	chr12:47325012:A:G	8.63978e-12	-2.90362e-10	-0.531581
47325392	chr12:47325392:C:T	6.30222e-13	-2.03257	-1.11707
47325442	chr12:47325442:G:A	2.2542e-12	-0.809355	-1.06581
47325444	chr12:47325444:A:G	1.62375e-11	-2.90362e-10	0.0993662
47325460	chr12:47325460:G:A	1.95319e-12	-2.01849	-2.70255e-10
47325488	chr12:47325488:G:A	1.37609e-11	-2.90362e-10	-0.0661259
47325543	chr12:47325543:G:A	2.07517e-12	-1.39169	-0.566221
47325697	chr12:47325697:G:T	4.61093e-12	-2.90362e-10	-1.15953
47325755	chr12:47325755:G:A	1.41787e-12	-1.11842	-1.22039
47325955	chr12:47325955:G:A	9.77699e-12	-2.90362e-10	-0.407926
47325960	chr12:47325960:C:G	1.02212e-11	-2.90362e-10	-0.363496
47326013	chr12:47326013:G:A	8.13123e-12	-2.90362e-10	-0.592247
47326178	chr12:47326178:T:G	1.32835e-12	-1.17789	-1.22613
47326387	chr12:47326387:C:T	4.34549e-12	-2.90362e-10	-1.21882
47326458	chr12:47326458:C:T	5.77448e-12	-2.90362e-10	-0.93451
47326459	chr12:47326459:G:A	5.81043e-12	-2.90362e-10	-0.928303
47326711	chr12:47326711:A:G	4.34764e-12	-2.90362e-10	-1.21832
47327906	chr12:47327906:A:G	7.54021e-12	-2.90362e-10	-0.667709
47327925	chr12:47327925:C:T	6.35756e-13	-1.99582	-1.14508
47328157	chr12:47328157:T:C	1.07531e-12	-1.38506	-1.23029
47328563	chr12:47328563:T:C	1.13549e-12	-1.37461	-1.18628
47328814	chr12:47328814:A:T	1.73445e-12	-0.999082	-1.13819
47328915	chr12:47328915:A:C	4.30014e-12	-2.90362e-10	-1.22931
47329129	chr12:47329129:C:T	8.31063e-13	-1.69928	-1.17372
47329371	chr12:47329371:G:A	2.50439e-12	-0.879589	-0.890323
47329576	chr12:47329576:T:A	6.72267e-12	-2.90362e-10	-0.782473
47329755	chr12:47329755:T:C	4.36422e-12	-2.90362e-10	-1.21452
47329764	chr12:47329764:A:G	7.99377e-13	-1.68973	-1.22216
47329934	chr12:47329934:A:G	6.70503e-12	-2.90362e-10	-0.785101
47329941	chr12:47329941:T:C	1.17613e-12	-1.34195	-1.18378
47329965	chr12:47329965:G:A	1.37825e-12	-1.13522	-1.23192
47329972	chr12:47329972:G:A	1.17026e-12	-1.38772	-1.14301
47330023	chr12:47330023:G:A	2.37465e-12	-1.82311	-2.70255e-10
47330375	chr12:47330375:G:A	1.39539e-12	-1.123	-1.23179
47330532	chr12:47330532:A:G	4.3616e-12	-2.90362e-10	-1.21512
47331115	chr12:47331115:C:T	4.3006e-12	-2.90362e-10	-1.2292
47331358	chr12:47331358:C:T	4.3635e-12	-2.90362e-10	-1.21468
47331473	chr12:47331473:A:G	2.8266e-12	-1.64888	-2.70255e-10
47331556	chr12:47331556:T:A	4.28648e-12	-2.90362e-10	-1.23249
47331564	chr12:47331564:A:G	4.70451e-12	-2.90362e-10	-1.13944
47331607	chr12:47331607:G:A	1.46289e-12	-1.07415	-1.2334
47331864	chr12:47331864:T:G	1.58984e-12	-0.99122	-1.23311
47331985	chr12:47331985:A:G	1.4858e-12	-1.05866	-1.23335
47332070	chr12:47332070:A:G	7.81818e-13	-1.70338	-1.23072
47332080	chr12:47332080:G:A	5.03521e-12	-2.90362e-10	-1.0715
47332133	chr12:47332133:C:T	1.39475e-12	-1.12174	-1.23351
47332157	chr12:47332157:C:T	1.37807e-12	-1.13403	-1.23325
47332187	chr12:47332187:C:T	1.36566e-12	-1.14348	-1.23284
47332239	chr12:47332239:T:A	1.06554e-12	-1.6026	-1.02187
47332300	chr12:47332300:C:A	1.40139e-12	-1.12255	-1.22794
47332757	chr12:47332757:T:C	2.34699e-12	-0.84164	-0.993185
47332794	chr12:47332794:G:A	7.78225e-13	-1.88956	-1.04913
47333096	chr12:47333096:G:T	4.58117e-12	-2.90362e-10	-1.166
47333201	chr12:47333201:T:C	1.92541e-12	-2.03282	-2.70255e-10
47333359	chr12:47333359:T:C	2.57545e-12	-0.845953	-0.895979
47333462	chr12:47333462:G:A	4.81023e-12	-2.90362e-10	-1.11721
47333495	chr12:47333495:T:C	6.43443e-13	-1.93716	-1.19172
47333503	chr12:47333503:G:A	5.1179e-12	-2.90362e-10	-1.05521
47333528	chr12:47333528:G:A	2.50686e-12	-0.845795	-0.923132
47333536	chr12:47333536:C:T	5.04637e-12	-2.90362e-10	-1.06929
47333585	chr12:47333585:C:T	2.47973e-12	-0.856251	-0.923557
47333618	chr12:47333618:G:A	4.5053e-12	-2.90362e-10	-1.1827
47333706	chr12:47333706:C:T	5.6339e-13	-2.02944	-1.2323
47333723	chr12:47333723:T:C	4.58179e-12	-2.90362e-10	-1.16587
47333750	chr12:47333750:A:G	1.79024e-12	-1.11799	-0.987621
47333807	chr12:47333807:T:C	2.12258e-12	-0.961286	-0.974038
47333812	chr12:47333812:A:C	2.48152e-12	-0.854974	-0.924115
47333860	chr12:47333860:G:A	2.28396e-12	-0.873677	-0.988373
47334018	chr12:47334018:A:G	1.94e-12	-0.927965	-1.09731
47334055	chr12:47334055:G:A	2.40434e-12	-0.872696	-0.937985
47334163	chr12:47334163:G:A	2.466e-12	-0.860288	-0.925072
47334170	chr12:47334170:T:G	1.91726e-11	-2.90362e-10	0.265527
47334221	chr12:47334221:C:T	2.22323e-12	-1.889	-2.70255e-10
47334272	chr12:47334272:A:G	4.58117e-12	-2.90362e-10	-1.166
47334277	chr12:47334277:G:A	5.85082e-12	-2.90362e-10	-0.921376
47334339	chr12:47334339:A:G	4.32421e-12	-2.90362e-10	-1.22373
47334482	chr12:47334482:A:C	2.4694e-12	-0.881147	-0.902836
47334640	chr12:47334640:A:C	1.64251e-12	-1.06313	-1.12861
47334642	chr12:47334642:C:T	2.51252e-12	-0.817451	-0.94922
47334902	chr12:47334902:TCA:T	9.09613e-13	-1.69313	-1.08956
47335036	chr12:47335036:A:G	1.50768e-12	-1.34354	-0.933844
47335042	chr12:47335042:A:T	4.32736e-12	-2.90362e-10	-1.223
47335043	chr12:47335043:C:T	4.81166e-12	-2.90362e-10	-1.11692
47335496	chr12:47335496:C:T	2.46886e-12	-0.811507	-0.972693
47335598	chr12:47335598:A:T	1.71995e-12	-1.0229	-1.12276
47335740	chr12:47335740:TTC:T	3.48067e-12	-0.427069	-1.01366
47335812	chr12:47335812:T:C	7.67804e-13	-1.90337	-1.04881
47335965	chr12:47335965:A:G	6.58097e-13	-1.9238	-1.18256
47336004	chr12:47336004:A:G	5.81857e-12	-2.90362e-10	-0.926903
47336064	chr12:47336064:C:T	2.58345e-12	-1.73883	-2.70255e-10
47336140	chr12:47336140:C:T	4.51184e-12	-2.90362e-10	-1.18125
47336250	chr12:47336250:T:C	2.89743e-12	-0.744316	-0.879817
47336589	chr12:47336589:T:C	1.99145e-12	-1.02487	-0.974222
47336629	chr12:47336629:C:T	9.25529e-12	-2.90362e-10	-0.462762
47336733	chr12:47336733:A:ATTT	9.20624e-12	-2.90362e-10	-0.468077
47336737	chr12:47336737:G:GTA	9.34689e-12	-2.90362e-10	-0.452914
47336739	chr12:47336739:G:A	9.33699e-12	-2.90362e-10	-0.453974
47336937	chr12:47336937:T:A	6.11798e-12	-2.90362e-10	-0.876727
47337009	chr12:47337009:T:C	9.93442e-13	-1.46302	-1.23152
47337015	chr12:47337015:A:G	6.93362e-13	-1.88781	-1.16635
47337031	chr12:47337031:G:A	4.24136e-12	-0.649798	-0.593277
47337185	chr12:47337185:G:A	2.12982e-12	-0.915912	-1.01601
47337210	chr12:47337210:T:C	2.24605e-12	-0.901455	-0.977331
47337279	chr12:47337279:G:A	6.17811e-12	-2.90362e-10	-0.866945
47337358	chr12:47337358:G:A	4.10788e-12	-0.518191	-0.756861
47337418	chr12:47337418:A:G	3.3826e-12	-0.67044	-0.798874
47337617	chr12:47337617:CTTTTCATCTT:C	9.46637e-13	-1.63793	-1.10487
47337840	chr12:47337840:G:A	3.31791e-12	-0.651681	-0.836943
47338391	chr12:47338391:AT:A	1.76994e-11	-2.90362e-10	0.185572
47338520	chr12:47338520:T:A	6.49942e-13	-1.95437	-1.16446
47338630	chr12:47338630:C:T	9.68112e-13	-1.58536	-1.135
47338663	chr12:47338663:C:A	4.80276e-12	-0.0141114	-1.10466
47338811	chr12:47338811:T:G	7.00654e-13	-1.99711	-1.04659
47338855	chr12:47338855:A:G	7.97394e-13	-2.00643	-0.907935
47339068	chr12:47339068:C:G	1.04217e-11	-2.90362e-10	-0.344069
47339138	chr12:47339138:G:C	7.38732e-13	-2.02635	-0.964426
47339185	chr12:47339185:T:C	5.0755e-12	-2.90362e-10	-1.06353
47339229	chr12:47339229:T:C	1.31569e-12	-1.39711	-1.01649
47339250	chr12:47339250:C:T	6.75312e-13	-2.02524	-1.0553
47340301	chr12:47340301:TATC:T	1.84578e-12	-1.01865	-1.05641
47340340	chr12:47340340:G:C	1.91637e-12	-0.98734	-1.05018
47340378	chr12:47340378:G:A	9.0425e-13	-1.77255	-1.01606
47340511	chr12:47340511:C:T	3.87304e-12	-0.112533	-1.22138
47340589	chr12:47340589:A:G	1.84055e-12	-1.0213	-1.0566
47340625	chr12:47340625:G:A	1.83746e-12	-1.01336	-1.06622
47340684	chr12:47340684:A:T	8.66639e-13	-1.79514	-1.03596
47340752	chr12:47340752:A:C	1.87162e-12	-1.001	-1.06015
47340863	chr12:47340863:G:A	3.70258e-12	-1.37893	-2.70255e-10
47341096	chr12:47341096:C:T	4.69653e-12	-2.90362e-10	-1.14114
47341368	chr12:47341368:A:T	6.59684e-12	0.24195	-1.04332
47341520	chr12:47341520:G:A	6.92333e-13	-1.82911	-1.22653
47341617	chr12:47341617:C:T	3.91124e-12	-0.124052	-1.20005
47341624	chr12:47341624:T:C	2.73998e-12	-1.68001	-2.70255e-10
47341697	chr12:47341697:T:C	1.87046e-12	-0.972759	-1.08901
47341717	chr12:47341717:A:G	1.25349e-12	-2.03293	-0.429091
47341894	chr12:47341894:T:C	1.75972e-12	-1.04964	-1.07316
47341918	chr12:47341918:C:T	1.7156e-12	-1.07093	-1.07727
47341940	chr12:47341940:T:G	6.66786e-12	0.211117	-1.00178
47341974	chr12:47341974:C:T	1.79209e-12	-1.04319	-1.06139
47342192	chr12:47342192:G:T	1.76896e-12	-1.04954	-1.06803
47342283	chr12:47342283:A:G	9.43957e-13	-2.03142	-0.714209
47342312	chr12:47342312:T:C	4.98908e-12	-2.90362e-10	-1.08071
47342334	chr12:47342334:A:C	1.75756e-12	-1.05338	-1.07065
47342419	chr12:47342419:A:G	1.75065e-12	-1.05723	-1.07074
47342496	chr12:47342496:C:T	4.94349e-12	-2.90362e-10	-1.08989
47342559	chr12:47342559:C:T	1.48171e-12	-1.34211	-0.952649
47342697	chr12:47342697:A:G	1.84349e-12	-1.02904	-1.04726
47342920	chr12:47342920:C:T	9.32191e-13	-1.76036	-0.997813
47343049	chr12:47343049:G:A	1.86462e-12	-1.03916	-1.02574
47343229	chr12:47343229:G:A	7.12492e-12	0.241852	-0.966212
47343335	chr12:47343335:A:G	1.76643e-12	-1.07057	-1.04843
47343812	chr12:47343812:G:C	1.70224e-12	-1.08219	-1.07382
47344006	chr12:47344006:T:G	3.96491e-12	-0.0920213	-1.21845
47344483	chr12:47344483:T:C	1.71702e-12	-1.09042	-1.05694
47344511	chr12:47344511:TGA:T	5.45581e-12	-0.971528	-0.0197494
47344645	chr12:47344645:G:A	1.00481e-12	-2.03304	-0.650114
47344820	chr12:47344820:G:A	4.40713e-12	-2.90362e-10	-1.20473
47345034	chr12:47345034:G:A	4.71546e-12	-2.90362e-10	-1.13711
47345065	chr12:47345065:T:A	1.74672e-12	-1.05049	-1.07973
47345166	chr12:47345166:AAAGATAGATGTGCCATAC:A	5.13258e-12	-2.90362e-10	-1.05235
47345511	chr12:47345511:C:T	2.00601e-12	-1.99181	-2.70255e-10
47345814	chr12:47345814:T:C	1.68744e-12	-1.09625	-1.06849
47345939	chr12:47345939:G:A	1.46604e-12	-1.14293	-1.16246
47346092	chr12:47346092:C:T	8.54827e-13	-1.74773	-1.09708
47346246	chr12:47346246:A:G	1.46971e-12	-1.14726	-1.15563
47346286	chr12:47346286:C:A	4.0259e-12	-0.118586	-1.17662
47346446	chr12:47346446:C:G	1.4592e-12	-1.16389	-1.14618
47346564	chr12:47346564:C:G	1.3288e-12	-1.24139	-1.16229
47346657	chr12:47346657:T:C	7.90996e-12	0.298753	-0.918589
47346753	chr12:47346753:T:C	1.426e-12	-1.22411	-1.10898
47346786	chr12:47346786:T:C	6.78824e-13	-1.88	-1.19535
47346808	chr12:47346808:G:A	1.73578e-12	-1.16196	-0.974543
47347225	chr12:47347225:G:A	1.25322e-12	-1.26936	-1.19288
47347547	chr12:47347547:T:C	1.3845e-12	-1.25255	-1.11007
47347579	chr12:47347579:T:C	1.28218e-12	-1.32947	-1.10993
47347975	chr12:47347975:G:A	1.31052e-12	-1.2878	-1.12974
47348134	chr12:47348134:T:G	1.99881e-12	-1.99541	-2.70255e-10
47348145	chr12:47348145:C:T	4.65624e-12	-2.90362e-10	-1.14975
47348220	chr12:47348220:C:T	2.16015e-12	-1.07518	-0.842601
47348251	chr12:47348251:T:C	4.28745e-12	-2.90362e-10	-1.23227
47348349	chr12:47348349:CACAT:CT	5.31677e-12	-0.00374073	-1.01335
47348576	chr12:47348576:T:C	2.05039e-12	-1.13111	-0.838817
47348699	chr12:47348699:A:AT	2.47321e-12	-2.0254	0.242954
47348746	chr12:47348746:T:C	4.78473e-12	0.102096	-1.22462
47348845	chr12:47348845:A:G	5.88816e-13	-1.99237	-1.22523
47348902	chr12:47348902:G:A	4.29358e-12	-1.23084	-2.70255e-10
47349152	chr12:47349152:C:T	1.93432e-12	-2.02741	-0.00079119
47349177	chr12:47349177:G:A	2.61028e-12	-1.7285	-2.70255e-10
47349491	chr12:47349491:G:A	7.75533e-12	0.299055	-0.938633
47349791	chr12:47349791:A:G	4.60931e-12	-2.90362e-10	-1.15988
47349904	chr12:47349904:C:T	5.72953e-12	0.0598847	-1.00221
47350518	chr12:47350518:TA:T	1.99534e-12	-2.0117	0.0145575
47351126	chr12:47351126:G:T	6.17236e-12	0.137449	-1.00533
47351366	chr12:47351366:T:C	1.72484e-12	-2.0304	-0.112418
47351922	chr12:47351922:T:G	5.0328e-12	-2.90362e-10	-1.07198
47351972	chr12:47351972:A:G	1.66324e-12	-2.02732	-0.151871
47351973	chr12:47351973:T:C	6.97761e-12	0.13151	-0.876762
47352019	chr12:47352019:A:G	1.31058e-11	-0.45443	0.339527
47352193	chr12:47352193:C:G	4.49941e-12	-2.90362e-10	-1.18401
47352362	chr12:47352362:A:T	3.1642e-12	-1.25906	-0.276994
47352374	chr12:47352374:G:A	1.76029e-12	-2.02739	-0.0950904
47352471	chr12:47352471:G:T	6.97639e-13	-1.97979	-1.06823
47353273	chr12:47353273:C:T	1.69034e-12	-2.02642	-0.136612
47353528	chr12:47353528:T:A	3.16652e-11	-0.994807	1.76207
47353778	chr12:47353778:G:A	1.40881e-12	-2.03284	-0.312371
47353798	chr12:47353798:C:T	1.34203e-11	-0.0926035	0.00141065
47353826	chr12:47353826:C:T	1.3791e-12	-2.02623	-0.340298
47353914	chr12:47353914:G:T	1.43055e-12	-2.01946	-0.310439
47353991	chr12:47353991:C:T	4.34202e-12	-2.90362e-10	-1.21962
47354213	chr12:47354213:C:T	5.54242e-12	0.135653	-1.11118
47354369	chr12:47354369:TAGTC:T	1.535e-12	-2.02512	-0.234307
47354793	chr12:47354793:C:A	4.29738e-12	-2.90362e-10	-1.22995
47355002	chr12:47355002:G:A	7.13414e-12	0.262862	-0.985929
47355166	chr12:47355166:A:C	1.58417e-12	-1.97463	-0.25327
47355445	chr12:47355445:A:G	2.08548e-12	-0.995545	-0.957415
47356231	chr12:47356231:G:A	7.3773e-12	0.303551	-0.993101
47356361	chr12:47356361:G:A	5.00475e-12	0.0142561	-1.09183
47356412	chr12:47356412:AAAG:A	5.59722e-12	-2.90362e-10	-0.965687
47356474	chr12:47356474:A:C	5.33911e-12	-2.90362e-10	-1.0129
47356480	chr12:47356480:T:C	8.33502e-12	-1.39005	0.822556
47356548	chr12:47356548:T:A	5.3605e-12	-2.90362e-10	-1.0089
47356552	chr12:47356552:T:A	5.34816e-12	-2.90362e-10	-1.01121
47356666	chr12:47356666:A:G	7.29845e-12	-0.700296	-2.70255e-10
47356698	chr12:47356698:T:C	6.20748e-12	-1.44509	0.58289
47356939	chr12:47356939:G:A	4.03226e-12	-0.0721828	-1.22145
47357092	chr12:47357092:A:C	2.79189e-12	-0.97442	-0.68682
47357257	chr12:47357257:A:T	2.92242e-12	-1.61555	-2.70255e-10
47357359	chr12:47357359:G:A	5.27273e-12	-2.90362e-10	-1.02541
47357406	chr12:47357406:C:T	6.58833e-13	-1.88037	-1.22488
47357553	chr12:47357553:C:A	5.25902e-12	-2.90362e-10	-1.02801
47357600	chr12:47357600:C:G	5.56691e-12	-2.90362e-10	-0.971118
47358455	chr12:47358455:G:T	5.07949e-12	0.164193	-1.22694
47358888	chr12:47358888:A:C	7.46803e-12	-2.90362e-10	-0.677328
47359238	chr12:47359238:G:A	5.93726e-12	0.258577	-1.16529
47359753	chr12:47359753:T:A	5.36507e-12	-2.90362e-10	-1.00805
47359832	chr12:47359832:G:A	4.34213e-12	-2.90362e-10	-1.21959
47360080	chr12:47360080:A:T	6.11311e-12	-2.90362e-10	-0.877522
47360103	chr12:47360103:A:G	4.88054e-11	-2.90362e-10	1.19988
47360148	chr12:47360148:AACT:A	1.28546e-11	-2.90362e-10	-0.134254
47360216	chr12:47360216:T:C	1.34613e-12	-1.88335	-0.507375
47360420	chr12:47360420:G:A	4.34345e-12	-2.90362e-10	-1.21929
47360689	chr12:47360689:G:A	5.4118e-12	-2.90362e-10	-0.999376
47360772	chr12:47360772:G:C	2.91982e-11	-2.90362e-10	0.68615
47360853	chr12:47360853:C:T	6.29919e-12	-1.49396	0.646418
47361082	chr12:47361082:G:T	4.34097e-12	-2.90362e-10	-1.21986
47361339	chr12:47361339:C:A	6.47867e-12	0.00700778	-0.82645
47361591	chr12:47361591:G:A	2.32671e-12	-0.803905	-1.0396
47361678	chr12:47361678:C:T	5.17161e-12	-2.90362e-10	-1.04477
47362113	chr12:47362113:G:A	6.05063e-12	-2.90362e-10	-0.887795
47362704	chr12:47362704:A:G	4.12292e-12	-0.0814294	-1.18997
47363448	chr12:47363448:C:T	4.55197e-11	-2.90362e-10	1.13019
47363462	chr12:47363462:C:T	4.33544e-12	-2.90362e-10	-1.22113
47363485	chr12:47363485:T:G	1.03744e-12	-1.87295	-0.778249
47363702	chr12:47363702:C:T	2.25082e-12	-0.743993	-1.13267
47363875	chr12:47363875:G:A	2.68092e-12	-0.645225	-1.05657
47364134	chr12:47364134:C:T	8.6058e-13	-1.61025	-1.22786
47364249	chr12:47364249:A:G	2.44305e-12	-0.691677	-1.10303
47364937	chr12:47364937:G:A	5.82155e-13	-2.01074	-1.21823
47365274	chr12:47365274:A:G	3.10465e-12	-1.4931	-0.0619526
47366015	chr12:47366015:G:A	9.95433e-12	-2.90362e-10	-0.389951
47366081	chr12:47366081:T:A	1.26318e-12	-1.22106	-1.23327
47366094	chr12:47366094:G:C	6.66023e-12	0.438382	-1.23019
47366186	chr12:47366186:A:G	9.969e-12	-2.90362e-10	-0.388478
47366263	chr12:47366263:A:T	1.25511e-12	-1.22739	-1.23335
47366282	chr12:47366282:C:T	4.7998e-12	-2.90362e-10	-1.11938
47366301	chr12:47366301:G:C	4.30631e-12	-2.90362e-10	-1.22788
47366425	chr12:47366425:G:C	8.12998e-12	0.630358	-1.22276
47367028	chr12:47367028:A:T	4.34282e-12	-2.90362e-10	-1.21944
47367262	chr12:47367262:G:A	6.84289e-12	-2.90362e-10	-0.764748
47367429	chr12:47367429:G:A	1.2351e-12	-1.7865	-0.690303
47367457	chr12:47367457:A:T	4.32292e-12	-2.90362e-10	-1.22403
47368301	chr12:47368301:G:A	5.21695e-12	-2.90362e-10	-1.03605
47368325	chr12:47368325:T:C	1.39898e-12	-1.52662	-0.825596
47369548	chr12:47369548:G:T	2.85666e-11	0.292144	0.372135
47369570	chr12:47369570:C:G	9.35479e-12	0.778705	-1.23077
47369682	chr12:47369682:C:T	2.07442e-12	-1.95827	-2.70255e-10
47369704	chr12:47369704:A:C	6.83068e-12	-2.90362e-10	-0.766533
47370288	chr12:47370288:A:T	2.792e-11	0.284184	0.357201
47370650	chr12:47370650:G:A	8.14993e-13	-1.82913	-1.06341
47371254	chr12:47371254:T:C	1.73848e-12	-1.15075	-0.984199
47371274	chr12:47371274:A:G	1.69809e-12	-1.19093	-0.967523
47371280	chr12:47371280:G:A	6.71141e-12	0.180644	-0.964793
47371282	chr12:47371282:A:G	1.63269e-11	0.312392	-0.207537
47371470	chr12:47371470:G:A	5.05521e-12	-2.90362e-10	-1.06754
47371611	chr12:47371611:C:T	7.76704e-12	0.592938	-1.23101
47372012	chr12:47372012:A:G	1.79686e-12	-1.13439	-0.967523
47372086	chr12:47372086:A:T	1.83914e-12	-1.11114	-0.967523
47372281	chr12:47372281:A:G	7.80351e-12	0.30857	-0.941954
47373039	chr12:47373039:A:C	1.05859e-12	-1.64823	-0.98279
47373254	chr12:47373254:T:C	9.54827e-13	-1.9722	-0.761979
47373256	chr12:47373256:G:C	7.44024e-12	0.202366	-0.883421
47373342	chr12:47373342:C:G	2.14908e-11	0.0748496	0.304815
47373351	chr12:47373351:A:G	3.10293e-12	-1.55561	-2.70255e-10
47374322	chr12:47374322:T:G	6.63971e-12	-2.90362e-10	-0.79489
47374470	chr12:47374470:A:G	4.33622e-12	-2.90362e-10	-1.22096
47374507	chr12:47374507:A:G	1.00428e-12	-1.47108	-1.21261
47374885	chr12:47374885:A:C	5.60719e-12	0.0684697	-1.03238
47375305	chr12:47375305:C:T	6.28877e-12	0.382189	-1.23138
47375468	chr12:47375468:A:G	5.15885e-12	0.0150129	-1.06226
47375523	chr12:47375523:A:G	5.84254e-12	0.106513	-1.02931
47375911	chr12:47375911:A:G	5.26227e-12	-2.90362e-10	-1.0274
47376056	chr12:47376056:A:G	1.98724e-11	0.777883	-0.476508
47376314	chr12:47376314:G:A	5.53857e-12	0.257007	-1.23323
47376560	chr12:47376560:G:A	5.62391e-12	0.270167	-1.2311
47376622	chr12:47376622:G:C	5.10382e-12	0.17302	-1.23099
47376685	chr12:47376685:A:G	1.80375e-11	0.712785	-0.508288
47376791	chr12:47376791:C:T	7.63859e-12	0.0728042	-0.727549
47377051	chr12:47377051:C:T	2.29754e-11	0.642738	-0.196273
47377380	chr12:47377380:C:T	1.94725e-11	-2.90362e-10	0.281048
47377569	chr12:47377569:A:G	4.34841e-12	-2.90362e-10	-1.21815
47377646	chr12:47377646:T:G	8.06969e-13	-1.93582	-0.966611
47377853	chr12:47377853:A:G	1.07151e-12	-1.64522	-0.973667
47378360	chr12:47378360:G:A	1.02853e-12	-1.46157	-1.19826
47378473	chr12:47378473:C:T	1.62211e-12	-1.17918	-1.02505
47378689	chr12:47378689:GA:G	1.96412e-12	-1.1892	-0.82371
47378880	chr12:47378880:A:G	4.36419e-12	-2.90362e-10	-1.21452
47379015	chr12:47379015:G:A	5.86087e-12	-2.90362e-10	-0.919659
47379434	chr12:47379434:T:A	3.24192e-12	-0.305005	-1.20679
47379929	chr12:47379929:T:G	4.64576e-12	-2.90362e-10	-1.152
47380085	chr12:47380085:TCA:T	1.46653e-10	-2.90362e-10	2.30011
47380130	chr12:47380130:A:G	6.13739e-12	-0.567084	-0.306475
47380188	chr12:47380188:T:C	1.34435e-12	-2.03226	-0.359791
47380423	chr12:47380423:T:G	1.98579e-12	-0.783595	-1.21834
47380452	chr12:47380452:AT:A	4.29407e-12	-2.90362e-10	-1.23072
47380750	chr12:47380750:T:C	4.29737e-12	-2.90362e-10	-1.22996
47380882	chr12:47380882:C:T	4.2824e-12	-2.90362e-10	-1.23344
47380949	chr12:47380949:C:A	2.36504e-12	-0.68654	-1.14063
47381028	chr12:47381028:C:A	2.36581e-12	-0.682531	-1.14431
47381217	chr12:47381217:T:C	2.72824e-12	-0.52257	-1.16173
47381476	chr12:47381476:T:C	4.36892e-12	-2.90362e-10	-1.21344
47381560	chr12:47381560:C:T	4.2822e-12	-2.90362e-10	-1.23349
47381767	chr12:47381767:T:C	4.30406e-12	-2.90362e-10	-1.2284
47381866	chr12:47381866:AT:A	4.72417e-12	0.083127	-1.21839
47381903	chr12:47381903:A:G	5.53635e-12	0.253342	-1.22996
47382203	chr12:47382203:T:G	8.11514e-13	-1.68758	-1.20923
47382233	chr12:47382233:C:T	8.32837e-13	-1.66141	-1.20947
47382354	chr12:47382354:T:C	4.40767e-12	-2.90362e-10	-1.20461
47382694	chr12:47382694:T:C	4.69668e-12	-2.90362e-10	-1.1411
47382720	chr12:47382720:T:G	4.14699e-12	-0.433816	-0.831759
47383066	chr12:47383066:T:C	4.28335e-12	-2.90362e-10	-1.23322
47383276	chr12:47383276:A:G	3.02158e-12	-1.58218	-2.70255e-10
47383478	chr12:47383478:G:A	5.98827e-12	-0.898155	-2.70255e-10
47383698	chr12:47383698:T:C	4.33765e-12	-2.90362e-10	-1.22063
47383739	chr12:47383739:TCC:T	3.3468e-12	-0.594823	-0.885132
47384189	chr12:47384189:A:G	4.04024e-12	-0.477542	-0.814111
47384596	chr12:47384596:T:G	1.3015e-12	-2.00419	-0.420248
47384653	chr12:47384653:A:T	9.89089e-12	-0.328983	-0.0673602
47384765	chr12:47384765:A:G	4.7312e-12	-2.90362e-10	-1.13378
47384862	chr12:47384862:A:T	4.42674e-12	-2.90362e-10	-1.2003
47384876	chr12:47384876:T:C	2.22024e-12	-1.53472	-0.355629
47384921	chr12:47384921:G:A	8.41131e-12	-0.274305	-0.284077
47385190	chr12:47385190:A:G	6.50511e-13	-1.89748	-1.22048
47385204	chr12:47385204:G:C	4.52054e-12	-2.90362e-10	-1.17933
47385312	chr12:47385312:T:C	1.81208e-12	-1.53166	-0.561826
47385681	chr12:47385681:C:G	4.97402e-12	-0.945169	-0.13856
47386509	chr12:47386509:T:C	2.44371e-12	-1.5718	-0.222636
47386661	chr12:47386661:A:G	4.43e-12	-2.90362e-10	-1.19956
47386990	chr12:47386990:A:G	4.49398e-12	-2.90362e-10	-1.18522
47387101	chr12:47387101:A:G	1.59803e-12	-2.0245	-0.194683
47387309	chr12:47387309:T:C	1.95955e-12	-2.01524	-2.70255e-10
47387355	chr12:47387355:G:A	4.70611e-12	-2.90362e-10	-1.1391
47387379	chr12:47387379:T:C	1.71403e-12	-1.63073	-0.518375
47387782	chr12:47387782:C:T	4.70163e-12	-2.90362e-10	-1.14005
47387850	chr12:47387850:G:A	5.87813e-12	-2.90362e-10	-0.916719
47387923	chr12:47387923:G:A	9.87611e-12	-0.299121	-0.0987192
47388024	chr12:47388024:GCAGA:G	8.38494e-13	-1.63797	-1.22614
47388536	chr12:47388536:C:A	8.04151e-13	-1.67953	-1.2264
47388712	chr12:47388712:G:C	2.62429e-12	-1.72315	-2.70255e-10
47388754	chr12:47388754:T:C	1.42717e-12	-2.03012	-0.302141
47388807	chr12:47388807:G:A	8.1245e-12	-0.210224	-0.38285
47389009	chr12:47389009:C:T	4.69201e-12	-2.90362e-10	-1.1421
47389333	chr12:47389333:C:T	4.69854e-12	-2.90362e-10	-1.14071
47389510	chr12:47389510:A:C	1.19895e-12	-1.39585	-1.11066
47389987	chr12:47389987:C:A	4.99163e-12	-0.905253	-0.174943
47390000	chr12:47390000:T:A	7.67678e-12	-0.581833	-0.0679248
47390430	chr12:47390430:C:T	7.34102e-12	-0.32598	-0.368501
47390438	chr12:47390438:T:C	1.02087e-12	-1.49593	-1.17137
47390485	chr12:47390485:T:C	1.06967e-11	-2.90362e-10	-0.318024
47390588	chr12:47390588:T:C	7.08552e-13	-1.82719	-1.2053
47390769	chr12:47390769:T:C	4.84722e-12	-2.90362e-10	-1.10955
47391029	chr12:47391029:A:C	5.0333e-12	-2.90362e-10	-1.07188
47391185	chr12:47391185:T:A	4.28799e-12	-2.90362e-10	-1.23214
47391310	chr12:47391310:AAG:A	5.53597e-12	-2.90362e-10	-0.976692
47391316	chr12:47391316:G:C	4.369e-12	-2.90362e-10	-1.21342
47391728	chr12:47391728:C:T	3.15911e-12	-0.34738	-1.19029
47392019	chr12:47392019:C:T	8.68715e-12	0.699327	-1.22544
47392086	chr12:47392086:C:T	4.28328e-12	-2.90362e-10	-1.23324
47392273	chr12:47392273:C:T	1.31294e-12	-1.58839	-0.827291
47392382	chr12:47392382:C:T	4.3572e-12	-2.90362e-10	-1.21613
47392430	chr12:47392430:T:C	6.46673e-12	-2.90362e-10	-0.821288
47392492	chr12:47392492:C:T	7.71998e-13	-1.74047	-1.20626
47392792	chr12:47392792:T:A	8.07767e-13	-1.98634	-0.915096
47392800	chr12:47392800:T:C	6.17656e-11	-2.90362e-10	1.43539
47392908	chr12:47392908:A:G	4.57987e-12	-2.90362e-10	-1.16629
47393171	chr12:47393171:A:C	7.89111e-12	-2.90362e-10	-0.622221
47393306	chr12:47393306:A:G	8.68283e-13	-1.81477	-1.01442
47393535	chr12:47393535:A:T	4.29389e-12	-2.90362e-10	-1.23077
47393621	chr12:47393621:T:TA	1.78906e-12	-1.56689	-0.539373
47393642	chr12:47393642:A:G	4.66517e-12	-2.90362e-10	-1.14783
47393837	chr12:47393837:T:C	4.72317e-12	-2.90362e-10	-1.13548
47394143	chr12:47394143:T:C	1.22198e-12	-1.55277	-0.934714
47394358	chr12:47394358:C:T	4.29009e-12	-2.90362e-10	-1.23165
47394560	chr12:47394560:C:T	4.49797e-12	-2.90362e-10	-1.18433
47394687	chr12:47394687:T:A	2.42629e-12	-0.568877	-1.23272
47394909	chr12:47394909:C:T	7.21526e-13	-1.78219	-1.23216
47395247	chr12:47395247:A:C	1.06061e-12	-1.39591	-1.2332
47395337	chr12:47395337:G:A	5.4166e-12	-0.998491	-2.70255e-10
47395362	chr12:47395362:C:T	6.53883e-12	-2.90362e-10	-0.8102
47395493	chr12:47395493:T:C	1.2915e-12	-1.57422	-0.857928
47395774	chr12:47395774:G:T	3.50848e-12	-1.43278	-2.70255e-10
47395826	chr12:47395826:AAT:A	2.61268e-12	-0.936799	-0.790785
47395942	chr12:47395942:G:A	8.70484e-12	-2.90362e-10	-0.524079
47396161	chr12:47396161:G:A	6.97846e-12	-2.90362e-10	-0.74513
47396417	chr12:47396417:T:A	4.69185e-12	-2.90362e-10	-1.14213
47396529	chr12:47396529:C:T	1.87636e-12	-0.828584	-1.23004
47397265	chr12:47397265:C:T	6.79314e-12	-2.90362e-10	-0.772044
47398388	chr12:47398388:C:T	6.29564e-12	-2.90362e-10	-0.8481
47399648	chr12:47399648:T:C	4.53126e-12	-2.90362e-10	-1.17696
47400318	chr12:47400318:C:G	7.65727e-12	-2.90362e-10	-0.652303
47400677	chr12:47400677:C:T	8.35757e-13	-1.74998	-1.11739
47400806	chr12:47400806:C:T	1.82538e-11	0.216413	-2.70255e-10
47401060	chr12:47401060:A:G	9.94027e-13	-1.79385	-0.900095
47401075	chr12:47401075:T:C	6.23818e-12	-2.90362e-10	-0.857269
47401177	chr12:47401177:C:T	5.42491e-12	-2.90362e-10	-0.996957
47401302	chr12:47401302:G:A	6.44255e-12	-2.90362e-10	-0.825034
47401310	chr12:47401310:A:C	2.50407e-12	-0.953638	-0.816401
47401795	chr12:47401795:T:C	2.71166e-12	-0.992222	-0.698174
47402059	chr12:47402059:G:C	9.74166e-12	-2.90362e-10	-0.411546
47402178	chr12:47402178:T:C	1.66891e-12	-1.09042	-1.08537
47402323	chr12:47402323:T:G	2.77039e-12	-0.907282	-0.761687
47402387	chr12:47402387:C:A	9.89497e-13	-1.80829	-0.890224
47402486	chr12:47402486:A:G	7.09434e-12	-2.90362e-10	-0.728661
47402559	chr12:47402559:T:C	5.19529e-12	-2.90362e-10	-1.04021
47402641	chr12:47402641:C:T	2.60273e-12	-1.7314	-2.70255e-10
47402935	chr12:47402935:G:A	2.56847e-12	-0.978343	-0.766306
47403089	chr12:47403089:G:A	6.23501e-12	-2.90362e-10	-0.857778
47403119	chr12:47403119:C:T	6.44417e-12	-2.90362e-10	-0.824782
47403144	chr12:47403144:G:C	2.6189e-12	-0.932131	-0.793074
47403271	chr12:47403271:T:C	2.10256e-12	-1.9448	-2.70255e-10
47403566	chr12:47403566:C:T	2.82331e-12	-0.893474	-0.756574
47403597	chr12:47403597:C:G	2.6798e-12	-0.907429	-0.794787
47404284	chr12:47404284:T:C	2.82102e-12	-0.874267	-0.776591
47404724	chr12:47404724:A:G	2.66053e-12	-0.893411	-0.816021
47404842	chr12:47404842:C:T	4.55669e-12	-2.90362e-10	-1.17136
47405110	chr12:47405110:G:C	7.04953e-12	-2.90362e-10	-0.734997
47405146	chr12:47405146:C:T	8.35941e-12	-2.90362e-10	-0.564571
47405672	chr12:47405672:C:G	8.48079e-12	-2.90362e-10	-0.550154
47405827	chr12:47405827:A:G	5.57899e-12	-2.90362e-10	-0.968951
47405848	chr12:47405848:T:C	3.31125e-12	-0.762979	-0.727653
47405864	chr12:47405864:T:C	3.25218e-12	-0.819319	-0.689313
47405975	chr12:47405975:G:T	2.62707e-12	-1.72209	-2.70255e-10
47406810	chr12:47406810:G:A	7.8796e-12	-2.90362e-10	-0.623682
47406822	chr12:47406822:C:T	2.30937e-12	-0.824674	-1.02631
47406845	chr12:47406845:T:G	2.84359e-12	-0.850528	-0.792363
47406931	chr12:47406931:A:G	2.87018e-12	-0.845604	-0.787979
47406960	chr12:47406960:T:C	4.87365e-12	-2.90362e-10	-1.10411
47406968	chr12:47406968:C:T	1.94546e-12	-1.00294	-1.01952
47407879	chr12:47407879:T:G	2.81761e-12	-0.998933	-0.653138
47408010	chr12:47408010:A:G	6.21657e-12	-2.90362e-10	-0.860739
47408053	chr12:47408053:G:A	2.43901e-12	-1.10172	-0.694649
47408086	chr12:47408086:T:C	2.43705e-12	-1.13714	-0.660032
47408164	chr12:47408164:A:C	5.08358e-12	-1.06194	-2.70255e-10
47408177	chr12:47408177:CA:C	2.59978e-12	-1.02228	-0.710253
47408263	chr12:47408263:T:A	3.00562e-12	-1.58747	-2.70255e-10
47408266	chr12:47408266:T:C	2.83212e-12	-0.972357	-0.674576
47408267	chr12:47408267:A:G	6.25687e-12	-2.90362e-10	-0.854278
47408433	chr12:47408433:A:G	5.56573e-12	-2.90362e-10	-0.97133
47408523	chr12:47408523:G:C	1.13149e-12	-1.3314	-1.23303
47408763	chr12:47408763:G:A	7.86858e-12	-2.90362e-10	-0.62508
47408794	chr12:47408794:A:G	1.82139e-12	-1.40321	-0.685143
47409338	chr12:47409338:G:T	7.9772e-13	-1.92609	-0.987864
47409371	chr12:47409371:T:C	6.25643e-12	-2.90362e-10	-0.854349
47409947	chr12:47409947:C:G	2.92933e-12	-1.61319	-2.70255e-10
47410069	chr12:47410069:A:AT	2.77199e-12	-0.955624	-0.71277
47410213	chr12:47410213:T:C	5.42589e-12	-2.90362e-10	-0.996777
47410265	chr12:47410265:T:C	5.56025e-12	-2.90362e-10	-0.972316
47410373	chr12:47410373:C:A	8.14338e-13	-1.90247	-0.990866
47411127	chr12:47411127:G:A	6.48205e-12	-2.90362e-10	-0.818921
47411602	chr12:47411602:G:A	9.31981e-12	-2.90362e-10	-0.455815
47411716	chr12:47411716:C:T	6.9748e-13	-1.83168	-1.21656
47411970	chr12:47411970:C:A	8.54106e-13	-1.81258	-1.03308
47411990	chr12:47411990:G:A	4.28602e-12	-2.90362e-10	-1.2326
47412603	chr12:47412603:C:T	4.71194e-12	-2.90362e-10	-1.13786
47412676	chr12:47412676:A:T	7.11657e-13	-1.81985	-1.20827
47412732	chr12:47412732:A:G	7.19511e-13	-1.80957	-1.20757
47412870	chr12:47412870:T:C	4.56809e-12	-2.90362e-10	-1.16886
47412943	chr12:47412943:AG:A	5.67597e-12	-2.90362e-10	-0.951716
47413031	chr12:47413031:A:G	4.28649e-12	-2.90362e-10	-1.23249
47413038	chr12:47413038:C:A	9.46691e-12	-2.90362e-10	-0.440156
47413154	chr12:47413154:G:A	9.52389e-12	-2.90362e-10	-0.434155
47413215	chr12:47413215:T:C	2.34537e-12	-1.17809	-0.657428
47413497	chr12:47413497:G:A	7.20145e-13	-1.81784	-1.19842
47413630	chr12:47413630:G:A	2.69578e-12	-1.69627	-2.70255e-10
47413742	chr12:47413742:CT:C	7.30474e-12	-2.90362e-10	-0.699434
47413750	chr12:47413750:T:G	2.69946e-12	-0.529097	-1.16581
47414054	chr12:47414054:G:A	5.96239e-10	-2.90362e-10	3.70268
47414168	chr12:47414168:G:A	1.47042e-11	-2.90362e-10	0.000172514
47414201	chr12:47414201:G:A	8.23189e-13	-1.85136	-1.03117
47414463	chr12:47414463:A:G	7.70124e-13	-1.87847	-1.07069
47414754	chr12:47414754:G:A	8.11146e-11	-2.90362e-10	1.7079
47414831	chr12:47414831:T:C	6.16922e-13	-1.93774	-1.23323
47414899	chr12:47414899:G:A	1.69759e-12	-1.44839	-0.710355
47415090	chr12:47415090:C:T	6.05978e-13	-1.96009	-1.22878
47415096	chr12:47415096:A:G	6.05068e-12	-2.90362e-10	-0.887788
47415786	chr12:47415786:G:A	5.65767e-12	-2.90362e-10	-0.954946
47415896	chr12:47415896:C:T	1.39246e-12	-1.9136	-0.443284
47415992	chr12:47415992:G:A	4.6281e-12	-2.90362e-10	-1.15581
47416111	chr12:47416111:T:C	7.42636e-13	-1.87913	-1.10638
47416204	chr12:47416204:C:T	1.84446e-12	-1.4772	-0.598573
47416507	chr12:47416507:C:T	6.6665e-13	-1.91911	-1.17434
47416715	chr12:47416715:G:T	7.22209e-13	-1.87031	-1.14309
47416861	chr12:47416861:G:C	6.17771e-13	-1.94084	-1.22875
47416988	chr12:47416988:G:A	7.41546e-13	-1.89549	-1.09148
47416997	chr12:47416997:A:T	7.65408e-12	-2.90362e-10	-0.652719
47417043	chr12:47417043:G:A	7.07145e-13	-1.92799	-1.10649
47417095	chr12:47417095:G:C	7.6587e-12	-2.90362e-10	-0.652116
47417422	chr12:47417422:C:T	9.09366e-13	-1.59118	-1.19178
47418405	chr12:47418405:G:A	1.1401e-11	-2.90362e-10	-0.254258
47418484	chr12:47418484:A:G	1.4567e-12	-1.85895	-0.452838
47418502	chr12:47418502:G:A	1.91671e-12	-0.839564	-1.19778
47418818	chr12:47418818:C:G	4.76904e-12	-2.90362e-10	-1.12581
47418937	chr12:47418937:G:A	8.66489e-13	-1.72499	-1.10628
47418993	chr12:47418993:A:G	9.04486e-13	-1.69616	-1.09219
47418999	chr12:47418999:C:T	1.19723e-12	-1.93009	-0.577864
47419094	chr12:47419094:A:G	1.23859e-12	-1.90531	-0.568673
47419534	chr12:47419534:T:C	9.3009e-12	-2.90362e-10	-0.457847
47419841	chr12:47419841:CA:C	4.50633e-12	-1.83107	0.648599
47419988	chr12:47419988:G:A	3.61098e-12	-1.40398	-2.70255e-10
47420010	chr12:47420010:T:C	4.43638e-12	-2.90362e-10	-1.19812
47420172	chr12:47420172:A:T	1.51618e-12	-1.57725	-0.694517
47420368	chr12:47420368:CAG:C	9.89524e-11	1.90668	-2.70255e-10
47420376	chr12:47420376:A:G	7.21193e-12	-1.86505	1.15282
47420703	chr12:47420703:G:A	5.76402e-12	-1.75183	0.815504
47421037	chr12:47421037:G:A	8.881e-12	-2.90362e-10	-0.504044
47421068	chr12:47421068:G:A	1.84126e-12	-1.08544	-0.992064
47421142	chr12:47421142:T:A	1.36739e-12	-1.93026	-0.444794
47421189	chr12:47421189:G:A	7.10473e-13	-1.89263	-1.13715
47421400	chr12:47421400:G:A	4.4581e-12	-2.90362e-10	-1.19324
47421556	chr12:47421556:C:T	6.16073e-12	-2.90362e-10	-0.869763
47421557	chr12:47421557:G:A	6.0781e-12	-2.90362e-10	-0.883266
47421803	chr12:47421803:T:C	4.43636e-12	-2.90362e-10	-1.19812
47422002	chr12:47422002:T:C	4.28581e-12	-2.90362e-10	-1.23265
47422067	chr12:47422067:A:G	1.1695e-12	-1.9152	-0.616176
47422159	chr12:47422159:T:G	6.7906e-13	-1.87791	-1.1971
47422173	chr12:47422173:G:A	5.80324e-12	-0.929542	-2.70255e-10
47422180	chr12:47422180:G:A	2.8539e-12	-1.63927	-2.70255e-10
47422194	chr12:47422194:T:C	1.2869e-11	-2.90362e-10	-0.133138
47422347	chr12:47422347:C:T	8.5991e-13	-1.79385	-1.04503
47423376	chr12:47423376:T:C	4.54546e-12	-2.90362e-10	-1.17383
47423920	chr12:47423920:G:A	4.2857e-12	-2.90362e-10	-1.23268
47424118	chr12:47424118:G:A	1.02011e-12	-1.56982	-1.09822
47424168	chr12:47424168:T:G	7.27533e-12	-2.90362e-10	-0.703469
47424198	chr12:47424198:C:T	8.00904e-13	-1.97073	-0.939244
47424528	chr12:47424528:A:G	5.62897e-12	-2.90362e-10	-0.960032
47424617	chr12:47424617:C:T	5.3354e-12	-2.90362e-10	-1.0136
47424826	chr12:47424826:C:A	6.55278e-13	-2.00224	-1.10842
47425112	chr12:47425112:A:G	1.98462e-12	-2.00253	-2.70255e-10
47425163	chr12:47425163:A:T	6.63905e-13	-2.02159	-1.07598
47425296	chr12:47425296:A:T	4.6164e-12	-2.90362e-10	-1.15834
47425355	chr12:47425355:A:G	2.39654e-11	-2.90362e-10	0.488651
47425413	chr12:47425413:A:G	1.6112e-12	-1.53044	-0.680544
47425544	chr12:47425544:A:G	4.93153e-12	-2.90362e-10	-1.09231
47425560	chr12:47425560:G:A	1.5265e-12	-1.56614	-0.698847
47425695	chr12:47425695:A:C	7.9094e-12	-2.90362e-10	-0.619906
47425716	chr12:47425716:G:A	6.427e-12	-2.90362e-10	-0.82745
47425878	chr12:47425878:G:T	7.75861e-13	-1.97965	-0.96209
47426029	chr12:47426029:G:T	6.09044e-13	-2.00218	-1.18164
47426092	chr12:47426092:T:TA	4.2957e-12	-2.90362e-10	-1.23034
47426304	chr12:47426304:C:T	1.31577e-10	2.19163	-2.70255e-10
47427071	chr12:47427071:G:A	4.36398e-12	-2.90362e-10	-1.21457
47427165	chr12:47427165:C:A	1.93071e-12	-2.03007	-2.70255e-10
47427230	chr12:47427230:C:G	6.35743e-12	-2.90362e-10	-0.838334
47427287	chr12:47427287:C:T	9.86633e-13	-1.57906	-1.12236
47427458	chr12:47427458:G:A	4.79097e-12	-2.90362e-10	-1.12123
47427460	chr12:47427460:G:A	1.89391e-12	-0.847435	-1.20188
47427467	chr12:47427467:CACAG:C	1.91087e-12	-0.841261	-1.19914
47428655	chr12:47428655:G:A	5.38928e-12	-2.90362e-10	-1.00355
47428764	chr12:47428764:T:C	2.27731e-12	-1.79596	-0.0689991
47428765	chr12:47428765:G:A	2.40049e-12	-1.61714	-0.195149
47428858	chr12:47428858:A:C	2.06913e-11	-2.90362e-10	0.341757
47429112	chr12:47429112:T:A	1.50341e-12	-2.0184	-0.26182
47429243	chr12:47429243:G:A	1.93307e-12	-2.02885	-2.70255e-10
47429312	chr12:47429312:A:G	2.01179e-12	-0.795766	-1.19317
47429570	chr12:47429570:G:A	4.32208e-12	-2.90362e-10	-1.22422
47429598	chr12:47429598:G:A	4.69467e-12	-2.90362e-10	-1.14153
47429718	chr12:47429718:G:A	4.63993e-12	-2.90362e-10	-1.15326
47429752	chr12:47429752:A:G	1.17731e-12	-1.38498	-1.13974
47429933	chr12:47429933:T:C	2.07706e-12	-0.777877	-1.17913
47430244	chr12:47430244:A:G	1.15235e-12	-1.63065	-0.915504
47430319	chr12:47430319:A:G	2.82303e-12	-0.460562	-1.18958
47430408	chr12:47430408:A:G	4.59275e-12	-2.90362e-10	-1.16348
47430502	chr12:47430502:GC:G	1.64061e-12	-1.48611	-0.706773
47430591	chr12:47430591:G:C	2.71982e-12	-0.971543	-0.715848
47431044	chr12:47431044:G:C	1.03242e-12	-1.48692	-1.16913
47431330	chr12:47431330:G:A	1.40687e-12	-1.64282	-0.703773
47431607	chr12:47431607:C:T	1.60847e-12	-0.980645	-1.23203
47431619	chr12:47431619:A:G	6.45189e-12	0.37834	-1.20192
47432293	chr12:47432293:T:C	4.3049e-12	-2.90362e-10	-1.22821
47432522	chr12:47432522:T:C	5.43305e-12	-2.90362e-10	-0.995457
47432540	chr12:47432540:G:A	3.97779e-11	-2.90362e-10	0.995353
47432801	chr12:47432801:T:G	1.35688e-12	-1.19231	-1.19046
47433202	chr12:47433202:C:T	9.05786e-13	-1.63274	-1.15417
47433268	chr12:47433268:C:T	4.40093e-12	-2.90362e-10	-1.20614
47433366	chr12:47433366:A:G	1.49848e-12	-1.58869	-0.694817
47433411	chr12:47433411:C:T	1.7545e-12	-0.917424	-1.20835
47433482	chr12:47433482:T:C	4.3155e-12	-2.90362e-10	-1.22575
47433578	chr12:47433578:G:A	1.08875e-12	-1.37755	-1.22538
47433817	chr12:47433817:G:A	1.03411e-12	-1.64344	-1.01098
47434046	chr12:47434046:T:G	4.3504e-12	-2.90362e-10	-1.21769
47434049	chr12:47434049:A:T	6.24945e-12	-2.90362e-10	-0.855465
47434088	chr12:47434088:G:C	8.46547e-13	-2.03189	-0.822656
47434701	chr12:47434701:G:T	6.34892e-12	-2.90362e-10	-0.839673
47434824	chr12:47434824:G:T	1.05794e-11	-2.90362e-10	-0.329051
47435165	chr12:47435165:C:T	4.29748e-12	-2.90362e-10	-1.22993
47435166	chr12:47435166:TA:T	9.20521e-12	-2.90362e-10	-0.468189
47435262	chr12:47435262:C:T	2.72145e-12	-0.832208	-0.854584
47435521	chr12:47435521:T:C	1.371e-10	3.17068	-0.937927
47435805	chr12:47435805:C:T	6.06419e-13	-1.99809	-1.19005
47436029	chr12:47436029:C:G	8.91087e-12	-2.90362e-10	-0.500686
47436170	chr12:47436170:G:A	2.43494e-12	-0.812435	-0.985602
47436511	chr12:47436511:G:A	7.84225e-13	-1.97773	-0.953282
47436639	chr12:47436639:A:G	2.06324e-12	-1.96368	-2.70255e-10
47436657	chr12:47436657:G:A	7.80731e-13	-1.97121	-0.964275
47436660	chr12:47436660:T:C	1.00523e-12	-1.59743	-1.0853
47436727	chr12:47436727:A:G	7.49263e-13	-1.97784	-0.998781
47437094	chr12:47437094:C:T	1.65193e-11	-2.90362e-10	0.116572
47437168	chr12:47437168:C:T	5.47892e-12	-2.90362e-10	-0.987049
47437198	chr12:47437198:C:T	7.3761e-13	-1.98689	-1.0054
47437298	chr12:47437298:G:A	7.38058e-13	-1.97458	-1.01711
47437350	chr12:47437350:G:A	1.93531e-12	-2.02769	-2.70255e-10
47437360	chr12:47437360:A:G	7.3023e-13	-1.98333	-1.01903
47437448	chr12:47437448:G:A	1.85771e-11	-2.90362e-10	0.233969
47437558	chr12:47437558:T:A	5.47727e-12	-2.90362e-10	-0.987351
47437605	chr12:47437605:C:T	7.92967e-13	-1.9814	-0.938534
47437778	chr12:47437778:G:A	2.22385e-12	-0.853212	-1.03551
47438090	chr12:47438090:T:C	7.67572e-13	-1.99369	-0.958789
47439357	chr12:47439357:C:T	2.28208e-12	-1.86287	-2.70255e-10
47439969	chr12:47439969:A:G	4.49453e-12	-2.90362e-10	-1.1851
47440392	chr12:47440392:C:T	7.28369e-13	-1.98594	-1.01896
47440428	chr12:47440428:G:A	6.07584e-12	-2.90362e-10	-0.883638
47440619	chr12:47440619:A:G	2.26196e-11	-2.90362e-10	0.430858
47440887	chr12:47440887:C:T	8.70771e-12	-2.90362e-10	-0.523749
47441393	chr12:47441393:T:A	6.06506e-12	-2.90362e-10	-0.885415
47441424	chr12:47441424:T:C	1.93209e-12	-2.02935	-2.70255e-10
47441432	chr12:47441432:C:A	1.01602e-12	-1.56371	-1.10836
47441608	chr12:47441608:T:C	4.34884e-12	-2.90362e-10	-1.21805
47441967	chr12:47441967:C:A	9.64178e-13	-2.01369	-0.710752
47442359	chr12:47442359:G:A	7.74654e-13	-1.9767	-0.966595
47442477	chr12:47442477:A:G	5.46316e-12	-2.90362e-10	-0.98993
47442633	chr12:47442633:C:T	9.62178e-13	-2.01865	-0.707864
47442653	chr12:47442653:T:C	7.75903e-13	-1.99131	-0.950372
47443001	chr12:47443001:G:A	9.65607e-13	-2.01912	-0.703841
47443230	chr12:47443230:T:C	1.03494e-12	-1.56325	-1.09037
47443401	chr12:47443401:A:C	7.31853e-13	-1.99857	-1.00156
47443639	chr12:47443639:A:G	1.05938e-12	-1.59865	-1.03162
47443709	chr12:47443709:T:C	5.50325e-12	-2.90362e-10	-0.982619
47443759	chr12:47443759:A:G	2.84554e-12	-1.64221	-2.70255e-10
47443897	chr12:47443897:G:T	6.11895e-12	-2.90362e-10	-0.876568
47444014	chr12:47444014:T:G	1.52762e-12	-1.58109	-0.683157
47444029	chr12:47444029:T:G	9.59234e-13	-1.59086	-1.13872
47444136	chr12:47444136:T:C	4.40851e-12	-2.90362e-10	-1.20442
47444200	chr12:47444200:A:G	4.93101e-12	-2.90362e-10	-1.09241
47444387	chr12:47444387:C:T	7.22874e-12	-2.90362e-10	-0.709893
47444694	chr12:47444694:A:G	1.48155e-12	-1.58517	-0.709696
47444818	chr12:47444818:G:A	5.42339e-12	-0.0982562	-0.898982
47444922	chr12:47444922:G:A	2.01475e-12	-1.98747	-2.70255e-10
47444995	chr12:47444995:T:C	1.51935e-12	-1.59234	-0.677337
47445161	chr12:47445161:G:C	9.72398e-13	-1.99847	-0.717482
47445259	chr12:47445259:T:C	7.70444e-13	-1.99653	-0.952212
47445842	chr12:47445842:A:G	1.22434e-10	2.11961	-2.70255e-10
47446043	chr12:47446043:C:T	4.67005e-12	-2.90362e-10	-1.14679
47446069	chr12:47446069:G:A	4.40261e-12	-2.90362e-10	-1.20576
47446174	chr12:47446174:C:T	9.79014e-13	-1.59531	-1.11386
47446671	chr12:47446671:C:G	5.79229e-12	-2.90362e-10	-0.93143
47446691	chr12:47446691:C:T	7.52492e-13	-1.98566	-0.986667
47446860	chr12:47446860:C:T	7.4115e-13	-1.97877	-1.00874
47446962	chr12:47446962:C:G	6.78956e-12	-2.90362e-10	-0.772572
47447408	chr12:47447408:C:T	2.83645e-12	-0.755738	-0.889666
47447656	chr12:47447656:G:A	2.69441e-12	-0.86612	-0.830658
47447953	chr12:47447953:A:T	8.51253e-13	-1.94545	-0.903555
47448033	chr12:47448033:C:T	3.01046e-12	-0.814954	-0.77091
47448106	chr12:47448106:G:T	1.5756e-12	-1.52603	-0.707288
47448228	chr12:47448228:A:C	7.57107e-12	-2.90362e-10	-0.663623
47448241	chr12:47448241:A:T	6.16145e-13	-1.93878	-1.23345
47448393	chr12:47448393:A:T	6.1532e-13	-1.94341	-1.23016
47448510	chr12:47448510:T:C	6.14558e-13	-1.94183	-1.23298
47448563	chr12:47448563:C:T	4.61483e-12	-2.90362e-10	-1.15868
47448587	chr12:47448587:C:T	6.16633e-13	-1.93845	-1.23299
47448630	chr12:47448630:A:C	6.11024e-13	-1.94713	-1.23345
47448770	chr12:47448770:G:A	6.09654e-13	-1.94962	-1.2332
47449371	chr12:47449371:T:C	6.16604e-13	-1.93896	-1.23252
47449568	chr12:47449568:A:G	6.12884e-13	-1.94523	-1.2323
47449768	chr12:47449768:G:A	8.18807e-13	-1.83289	-1.05498
47450050	chr12:47450050:C:T	1.96483e-12	-2.01255	-2.70255e-10
47450422	chr12:47450422:A:G	3.91952e-12	-1.32199	-2.70255e-10
47450473	chr12:47450473:T:A	6.13034e-13	-1.94451	-1.23278
47450499	chr12:47450499:T:C	9.94673e-13	-1.6974	-0.995902
47450605	chr12:47450605:A:T	6.14375e-13	-1.94179	-1.23332
47450695	chr12:47450695:G:A	6.05118e-12	-2.90362e-10	-0.887704
47450698	chr12:47450698:A:G	1.37239e-12	-2.01754	-0.353863
47450819	chr12:47450819:T:C	4.40294e-12	-2.90362e-10	-1.20568
47450870	chr12:47450870:A:G	6.10228e-13	-1.95012	-1.23176
47450889	chr12:47450889:G:A	6.11819e-13	-1.94755	-1.23173
47451008	chr12:47451008:T:G	6.16004e-13	-1.94238	-1.23008
47451194	chr12:47451194:T:C	3.09154e-12	-0.731869	-0.827421
47451614	chr12:47451614:G:C	6.09562e-13	-1.9502	-1.23277
47451747	chr12:47451747:G:C	6.08528e-13	-1.95195	-1.23272
47451753	chr12:47451753:C:T	6.10321e-12	-2.90362e-10	-0.879143
47451759	chr12:47451759:T:G	4.55555e-12	-2.90362e-10	-1.17161
47451810	chr12:47451810:G:A	2.6434e-12	-0.482472	-1.23342
47451861	chr12:47451861:G:A	6.11259e-13	-1.94815	-1.23205
47451978	chr12:47451978:T:C	1.51899e-12	-1.55957	-0.710341
47451980	chr12:47451980:T:G	6.11676e-13	-1.94722	-1.23229
47452168	chr12:47452168:A:T	6.07418e-13	-1.95397	-1.23253
47452282	chr12:47452282:C:T	6.30057e-12	-0.847317	-2.70255e-10
47453590	chr12:47453590:A:G	6.11038e-13	-1.9472	-1.23335
47453679	chr12:47453679:C:A	2.66273e-12	-1.70861	-2.70255e-10
47454285	chr12:47454285:C:T	5.28503e-12	-2.90362e-10	-1.02308
47454524	chr12:47454524:T:C	1.90863e-12	-1.62346	-0.418114
47454594	chr12:47454594:C:T	6.1133e-13	-1.94778	-1.23229
47454624	chr12:47454624:T:G	1.95189e-12	-2.01916	-2.70255e-10
47454710	chr12:47454710:T:C	7.72938e-13	-1.98261	-0.962907
47454714	chr12:47454714:T:C	7.7527e-13	-1.98164	-0.960857
47454715	chr12:47454715:G:A	7.75099e-13	-1.97769	-0.965034
47454723	chr12:47454723:A:T	7.90381e-13	-1.97243	-0.950765
47454729	chr12:47454729:A:G	7.81867e-13	-1.96582	-0.968211
47454736	chr12:47454736:T:C	7.77519e-13	-1.9807	-0.958907
47454793	chr12:47454793:A:G	7.87921e-12	-1.98077	1.35704
47454875	chr12:47454875:T:C	5.75282e-13	-2.03087	-1.20999
47454917	chr12:47454917:T:TA	7.83717e-12	-2.90362e-10	-0.62908
47454918	chr12:47454918:G:A	7.82638e-12	-2.90362e-10	-0.630458
47455156	chr12:47455156:A:G	1.0475e-12	-1.51835	-1.12321
47455172	chr12:47455172:G:A	8.58521e-12	-2.90362e-10	-0.537917
47455291	chr12:47455291:G:A	2.95817e-12	-0.765884	-0.837502
47455373	chr12:47455373:A:G	6.23847e-13	-1.92692	-1.23289
47455547	chr12:47455547:A:G	4.59412e-12	-2.90362e-10	-1.16318
47455559	chr12:47455559:C:A	3.08335e-12	-0.855009	-0.706933
47455562	chr12:47455562:C:T	4.8113e-12	-2.90362e-10	-1.11699
47455600	chr12:47455600:T:C	6.11906e-13	-1.94598	-1.23316
47455771	chr12:47455771:T:C	2.58258e-11	-2.90362e-10	0.563416
47456068	chr12:47456068:T:C	1.45215e-12	-1.58406	-0.730854
47456087	chr12:47456087:T:C	4.57494e-12	-2.90362e-10	-1.16736
47456170	chr12:47456170:G:A	2.78706e-12	-0.435909	-1.22706
47456402	chr12:47456402:A:G	1.46335e-12	-1.59954	-0.70769
47456465	chr12:47456465:C:A	6.2203e-13	-1.92945	-1.23327
47456562	chr12:47456562:A:G	2.8829e-12	-0.79298	-0.83618
47456731	chr12:47456731:T:C	3.09889e-12	-0.802887	-0.754027
47456811	chr12:47456811:C:T	4.7278e-12	-2.90362e-10	-1.1345
47456812	chr12:47456812:G:A	6.18519e-13	-1.93518	-1.23321
47456903	chr12:47456903:G:A	5.37475e-12	-2.90362e-10	-1.00625
47457413	chr12:47457413:G:A	5.54897e-12	-2.90362e-10	-0.974347
47457503	chr12:47457503:C:T	4.76529e-12	-2.90362e-10	-1.1266
47457576	chr12:47457576:G:A	1.07734e-11	-2.90362e-10	-0.310879
47457593	chr12:47457593:C:T	5.09965e-12	-2.90362e-10	-1.05879
47457962	chr12:47457962:G:A	6.13625e-12	-2.90362e-10	-0.873744
47458026	chr12:47458026:C:T	9.48044e-12	-2.90362e-10	-0.438727
47458261	chr12:47458261:A:C	3.35528e-11	-2.90362e-10	0.825162
47458391	chr12:47458391:C:T	9.04601e-13	-1.61848	-1.16974
47458400	chr12:47458400:T:C	1.71862e-12	-1.57693	-0.569507
47459005	chr12:47459005:G:A	8.1099e-13	-1.68357	-1.21389
47459015	chr12:47459015:A:G	1.01734e-12	-1.45831	-1.21246
47459167	chr12:47459167:A:G	1.90435e-12	-0.941651	-1.10217
47459305	chr12:47459305:C:T	5.33011e-12	-2.90362e-10	-1.01459
47459901	chr12:47459901:A:G	4.68779e-12	-2.90362e-10	-1.143
47460347	chr12:47460347:T:C	6.00258e-12	-2.90362e-10	-0.895769
47460436	chr12:47460436:G:A	1.07733e-12	-1.61531	-0.998159
47460866	chr12:47460866:G:A	1.12452e-12	-1.35989	-1.2107
47460886	chr12:47460886:G:A	6.50265e-12	-2.90362e-10	-0.815748
47460930	chr12:47460930:A:T	5.87693e-12	-2.90362e-10	-0.916924
47461343	chr12:47461343:A:G	5.91868e-12	-2.90362e-10	-0.909845
47461412	chr12:47461412:C:A	4.68633e-12	-2.90362e-10	-1.14331
47461484	chr12:47461484:C:T	4.22931e-11	1.05667	-2.70255e-10
47461864	chr12:47461864:T:A	6.00955e-12	-2.90362e-10	-0.894608
47461901	chr12:47461901:G:A	9.28302e-12	-2.90362e-10	-0.459771
47461911	chr12:47461911:A:G	9.31688e-12	-2.90362e-10	-0.45613
47461974	chr12:47461974:C:T	1.2139e-12	-1.98309	-0.51103
47462238	chr12:47462238:A:G	4.38567e-12	-2.90362e-10	-1.20962
47462243	chr12:47462243:T:C	1.10599e-12	-1.99648	-0.590736
47462271	chr12:47462271:G:A	4.68633e-12	-2.90362e-10	-1.14331
47462341	chr12:47462341:T:C	5.96295e-12	-2.90362e-10	-0.902392
47462388	chr12:47462388:C:T	4.30152e-12	-2.90362e-10	-1.22899
47463345	chr12:47463345:T:A	6.00258e-12	-2.90362e-10	-0.895769
47463644	chr12:47463644:T:G	1.26316e-12	-1.99563	-0.458712
47463720	chr12:47463720:T:C	4.68633e-12	-2.90362e-10	-1.14331
47463774	chr12:47463774:T:A	4.9442e-12	-2.90362e-10	-1.08974
47464760	chr12:47464760:T:C	2.71848e-11	-2.90362e-10	0.614701
47464999	chr12:47464999:T:C	6.00258e-12	-2.90362e-10	-0.895769
47465194	chr12:47465194:C:CA	6.01818e-12	-2.90362e-10	-0.893174
47465357	chr12:47465357:TA:T	1.55501e-11	-2.90362e-10	0.0561067
47465361	chr12:47465361:G:T	1.55025e-11	-2.90362e-10	0.0530459
47465549	chr12:47465549:G:A	4.63018e-12	-2.90362e-10	-1.15536
47465588	chr12:47465588:A:G	5.87186e-12	-2.90362e-10	-0.917787
47465679	chr12:47465679:T:G	4.73923e-12	-2.90362e-10	-1.13208
47465882	chr12:47465882:T:C	6.13734e-12	-2.90362e-10	-0.873567
47465901	chr12:47465901:A:C	5.99649e-12	-2.90362e-10	-0.896784
47465987	chr12:47465987:T:C	6.60871e-12	-2.90362e-10	-0.79957
47466010	chr12:47466010:C:T	4.64633e-12	-2.90362e-10	-1.15188
47466017	chr12:47466017:C:T	6.01225e-12	-2.90362e-10	-0.894159
47466096	chr12:47466096:C:T	6.51148e-12	-2.90362e-10	-0.814391
47466309	chr12:47466309:A:G	9.63646e-13	-1.52826	-1.19673
47466552	chr12:47466552:T:G	6.0068e-12	-2.90362e-10	-0.895065
47466570	chr12:47466570:A:G	1.59928e-11	-2.90362e-10	0.0841822
47466752	chr12:47466752:T:C	6.06205e-12	-2.90362e-10	-0.88591
47466881	chr12:47466881:G:A	9.07031e-13	-1.61925	-1.16628
47466997	chr12:47466997:G:A	2.09414e-12	-1.94882	-2.70255e-10
47467182	chr12:47467182:G:A	6.46019e-12	-2.90362e-10	-0.822299
47467230	chr12:47467230:G:T	6.00258e-12	-2.90362e-10	-0.895769
47467355	chr12:47467355:C:T	1.52155e-11	-2.90362e-10	0.0343564
47467440	chr12:47467440:A:G	6.00258e-12	-2.90362e-10	-0.895769
47467947	chr12:47467947:G:A	6.61686e-12	-2.90362e-10	-0.798337
47468091	chr12:47468091:G:A	5.82517e-12	-2.90362e-10	-0.925769
47468598	chr12:47468598:G:A	5.84665e-12	-2.90362e-10	-0.922089
47469169	chr12:47469169:C:A	2.99317e-12	-0.810729	-0.780895
47469463	chr12:47469463:C:A	5.89549e-12	-2.90362e-10	-0.91377
47469554	chr12:47469554:T:A	6.35658e-12	-2.90362e-10	-0.838468
47469678	chr12:47469678:T:C	6.40588e-12	-2.90362e-10	-0.830741
47469802	chr12:47469802:G:A	5.86558e-12	-2.90362e-10	-0.918857
47469934	chr12:47469934:T:G	5.97079e-12	-2.90362e-10	-0.90108
47470640	chr12:47470640:G:A	4.6976e-12	0.026736	-1.16764
47470872	chr12:47470872:G:T	4.68561e-12	-2.90362e-10	-1.14346
47471006	chr12:47471006:G:A	4.61455e-12	-2.90362e-10	-1.15874
47471189	chr12:47471189:C:T	1.79165e-11	0.197762	-2.70255e-10
47471221	chr12:47471221:C:T	2.17465e-12	-0.879835	-1.03125
47471279	chr12:47471279:T:C	6.23285e-12	-2.90362e-10	-0.858124
47471390	chr12:47471390:G:A	6.6791e-12	-2.03275	1.24378
47471474	chr12:47471474:C:G	5.86679e-12	-2.90362e-10	-0.91865
47472313	chr12:47472313:C:T	4.28236e-12	-2.90362e-10	-1.23345
47472360	chr12:47472360:C:T	4.79252e-12	-2.90362e-10	-1.1209
47472404	chr12:47472404:C:G	7.15339e-12	-2.90362e-10	-0.720371
47473041	chr12:47473041:C:T	2.12697e-12	-0.890679	-1.04258
47473088	chr12:47473088:A:G	1.97965e-12	-2.00504	-2.70255e-10
47473146	chr12:47473146:G:A	5.70838e-12	-2.90362e-10	-0.946023
47473358	chr12:47473358:G:T	5.63381e-12	-2.90362e-10	-0.959173
47473447	chr12:47473447:T:C	6.08786e-12	-2.90362e-10	-0.881662
47473727	chr12:47473727:T:C	2.09702e-12	-0.722278	-1.22516
47473882	chr12:47473882:T:C	5.82904e-13	-1.99664	-1.23105
47474260	chr12:47474260:T:G	9.76917e-12	-2.90362e-10	-0.408727
47474686	chr12:47474686:A:G	5.79344e-13	-2.00055	-1.23327
47474898	chr12:47474898:G:A	2.93094e-12	-0.774111	-0.838523
47475003	chr12:47475003:G:A	6.10563e-12	-2.90362e-10	-0.878747
47475180	chr12:47475180:T:A	2.2107e-12	-0.897165	-0.997483
47475190	chr12:47475190:G:T	2.70364e-12	-0.835666	-0.857694
47475472	chr12:47475472:T:C	6.14347e-12	-2.90362e-10	-0.872568
47475923	chr12:47475923:T:A	4.36447e-12	-2.90362e-10	-1.21446
47475988	chr12:47475988:T:C	6.33952e-13	-2.03245	-1.11129
47476260	chr12:47476260:G:GGA	8.99044e-12	-0.491796	-2.70255e-10
47476263	chr12:47476263:T:TCCAG	9.0179e-12	-0.488747	-2.70255e-10
47476264	chr12:47476264:T:G	9.06718e-12	-0.483297	-2.70255e-10
47476267	chr12:47476267:T:A	8.91267e-12	-0.500485	-2.70255e-10
47476406	chr12:47476406:G:A	2.94634e-12	-1.10448	-0.502914
47476462	chr12:47476462:G:A	1.65838e-12	-1.07155	-1.11056
47476547	chr12:47476547:T:A	6.25473e-12	-2.90362e-10	-0.85462
47476880	chr12:47476880:A:G	8.19208e-13	-2.02103	-0.866342
47476958	chr12:47476958:A:G	2.60572e-12	-0.546407	-1.18384
47477032	chr12:47477032:A:G	6.28059e-12	-2.90362e-10	-0.850494
47477051	chr12:47477051:A:G	9.51147e-12	-2.90362e-10	-0.43546
47477268	chr12:47477268:G:T	6.31054e-12	-2.90362e-10	-0.845736
47477272	chr12:47477272:A:T	5.6827e-12	-2.90362e-10	-0.950533
47477715	chr12:47477715:A:T	6.29246e-12	-2.90362e-10	-0.848606
47478279	chr12:47478279:A:T	1.41191e-12	-1.93211	-0.4109
47478296	chr12:47478296:C:T	4.57018e-12	-2.90362e-10	-1.16841
47478539	chr12:47478539:G:A	1.34752e-11	-2.90362e-10	-0.087109
47479421	chr12:47479421:C:A	4.79697e-12	-2.90362e-10	-1.11997
47479543	chr12:47479543:C:T	4.30994e-12	-2.90362e-10	-1.22703
47479873	chr12:47479873:A:G	6.26054e-12	-2.90362e-10	-0.853691
47480220	chr12:47480220:C:T	6.71319e-12	-2.90362e-10	-0.783884
47480282	chr12:47480282:G:A	1.04928e-11	-2.90362e-10	-0.337266
47480428	chr12:47480428:A:G	5.86108e-12	-2.90362e-10	-0.919624
47480863	chr12:47480863:G:A	7.34852e-13	-1.77406	-1.22199
47480991	chr12:47480991:C:T	1.60356e-12	-1.48157	-0.734161
47481098	chr12:47481098:C:T	5.60589e-12	-2.90362e-10	-0.964141
47481589	chr12:47481589:A:G	1.24766e-12	-1.26933	-1.19736
47481626	chr12:47481626:A:G	8.33106e-12	-2.90362e-10	-0.567968
47481773	chr12:47481773:C:G	8.63168e-12	-2.90362e-10	-0.532518
47482448	chr12:47482448:A:G	8.58578e-12	-2.90362e-10	-0.537851
47482458	chr12:47482458:C:T	3.05775e-12	-1.57028	-2.70255e-10
47482915	chr12:47482915:CT:C	6.39089e-12	-2.90362e-10	-0.833085
47483159	chr12:47483159:C:T	4.34972e-12	-0.236076	-0.98177
47483233	chr12:47483233:A:C	8.57605e-12	-2.90362e-10	-0.538985
47483341	chr12:47483341:T:C	2.78447e-12	-0.94762	-0.716282
47483488	chr12:47483488:C:T	4.36729e-12	-2.90362e-10	-1.21382
47483781	chr12:47483781:G:C	1.1754e-11	-2.90362e-10	-0.223761
47484129	chr12:47484129:G:A	1.96341e-11	-2.90362e-10	0.289312
47484340	chr12:47484340:C:A	5.755e-12	-2.90362e-10	-0.937889
47484550	chr12:47484550:G:T	5.76037e-12	-2.90362e-10	-0.936956
47484852	chr12:47484852:T:A	2.16828e-12	-1.91402	-2.70255e-10
47485298	chr12:47485298:C:T	1.87417e-12	-0.945739	-1.11405
47485645	chr12:47485645:G:A	1.93918e-12	-2.02569	-2.70255e-10
47485695	chr12:47485695:G:C	7.42208e-12	-2.90362e-10	-0.683499
47486366	chr12:47486366:C:T	4.52068e-12	-0.669248	-0.510048
47486481	chr12:47486481:G:C	4.99136e-11	-2.90362e-10	1.22234
47486743	chr12:47486743:G:A	9.81054e-13	-1.96522	-0.741867
47487606	chr12:47487606:C:T	5.71781e-12	-0.416769	-0.527603
47487693	chr12:47487693:T:A	5.76231e-12	-2.90362e-10	-0.936619
47487714	chr12:47487714:A:G	5.75487e-12	-2.90362e-10	-0.937913
47488773	chr12:47488773:A:T	4.34717e-12	-2.90362e-10	-1.21843
47488966	chr12:47488966:G:A	6.06936e-12	-2.90362e-10	-0.884705
47489210	chr12:47489210:C:T	4.28772e-11	1.07038	-2.70255e-10
47490465	chr12:47490465:T:A	6.64802e-12	-2.90362e-10	-0.793639
47490762	chr12:47490762:G:A	5.07766e-12	-0.400163	-0.662943
47491010	chr12:47491010:TA:T	1.95795e-12	-2.01606	-2.70255e-10
47491811	chr12:47491811:G:A	7.69404e-12	-2.90362e-10	-0.647512
47492696	chr12:47492696:G:A	6.04466e-12	-2.90362e-10	-0.888783
47492775	chr12:47492775:G:A	6.73829e-12	-2.90362e-10	-0.780152
47493612	chr12:47493612:A:G	6.20437e-13	-1.96317	-1.20212
47493795	chr12:47493795:G:A	5.29191e-12	-2.90362e-10	-1.02178
47494713	chr12:47494713:C:T	9.50977e-13	-1.90139	-0.83683
47495500	chr12:47495500:G:C	4.37859e-12	-2.90362e-10	-1.21123
47495557	chr12:47495557:G:A	7.58999e-13	-1.91039	-1.05332
47495661	chr12:47495661:T:A	1.41597e-11	1.1223	-1.15986
47495843	chr12:47495843:A:G	6.53437e-13	-1.92385	-1.18962
47496051	chr12:47496051:AG:A	1.82464e-12	-0.856694	-1.22988
47496329	chr12:47496329:T:C	1.11404e-12	-1.96779	-0.612175
47496565	chr12:47496565:G:A	6.31976e-12	-2.90362e-10	-0.844276
47496571	chr12:47496571:C:G	8.45065e-13	-1.95812	-0.898185
47497082	chr12:47497082:A:C	5.37552e-12	-2.90362e-10	-1.0061
47497145	chr12:47497145:T:C	1.17723e-12	-1.92326	-0.601535
47497593	chr12:47497593:A:G	6.6742e-13	-1.97138	-1.12091
47497972	chr12:47497972:T:C	8.46728e-13	-1.9363	-0.918035
47498019	chr12:47498019:C:G	6.02211e-13	-1.96159	-1.23352
47498327	chr12:47498327:G:A	1.15983e-12	-1.92296	-0.616717
47498550	chr12:47498550:A:G	1.22184e-12	-1.9534	-0.534202
47498553	chr12:47498553:T:C	1.1836e-12	-1.92397	-0.595428
47499010	chr12:47499010:G:A	6.7726e-13	-1.97637	-1.10129
47499108	chr12:47499108:T:C	1.16368e-12	-1.95235	-0.584021
47499247	chr12:47499247:C:G	1.96191e-11	-2.90362e-10	0.288545
47499362	chr12:47499362:T:G	1.9857e-12	-2.00199	-2.70255e-10
47499504	chr12:47499504:T:C	6.83008e-13	-1.95841	-1.11079
47500084	chr12:47500084:G:A	8.01994e-13	-1.86802	-1.04059
47500410	chr12:47500410:G:A	1.00473e-12	-1.92401	-0.75923
47500485	chr12:47500485:A:G	1.16301e-12	-1.92251	-0.614441
47500532	chr12:47500532:C:A	3.02107e-12	-0.671689	-0.910659
47500753	chr12:47500753:A:G	8.03097e-13	-1.94381	-0.963427
47500864	chr12:47500864:G:A	4.36902e-12	-2.90362e-10	-1.21342
47500901	chr12:47500901:C:T	1.14619e-12	-1.92095	-0.630565
47500945	chr12:47500945:A:G	7.94229e-13	-1.9274	-0.990939
47501107	chr12:47501107:G:A	6.16067e-13	-1.93887	-1.23349
47501409	chr12:47501409:T:A	1.19381e-11	1.01502	-1.22325
47501480	chr12:47501480:T:C	7.88531e-12	-2.90362e-10	-0.622957
47501631	chr12:47501631:T:C	1.72456e-11	0.159599	-2.70255e-10
47501817	chr12:47501817:T:A	4.45482e-12	-2.90362e-10	-1.19397
47501910	chr12:47501910:G:A	6.994e-13	-1.92979	-1.1157
47502110	chr12:47502110:T:C	1.88252e-10	-2.90362e-10	2.54982
47502146	chr12:47502146:C:T	1.18817e-11	0.993391	-1.20635
47502407	chr12:47502407:A:G	4.31506e-12	-2.90362e-10	-1.22585
47502549	chr12:47502549:A:C	1.18643e-11	1.00188	-1.2163
47502830	chr12:47502830:A:G	1.03856e-12	-1.84548	-0.804639
47502906	chr12:47502906:C:T	4.30287e-12	-2.90362e-10	-1.22868
47502951	chr12:47502951:C:T	1.10423e-12	-1.87754	-0.711265
47503023	chr12:47503023:C:T	1.32364e-11	1.10083	-1.20582
47503221	chr12:47503221:T:G	1.06594e-12	-1.86534	-0.758761
47503459	chr12:47503459:A:C	1.24888e-12	-1.8903	-0.575413
47503542	chr12:47503542:G:C	6.04199e-13	-2.01849	-1.17332
47503603	chr12:47503603:C:T	6.13474e-13	-1.94482	-1.23176
47504019	chr12:47504019:C:T	1.08146e-12	-1.8602	-0.749438
47504463	chr12:47504463:TTTCATGCCTTGGAGTCTTGACAGA:T	1.42899e-11	-2.90362e-10	-0.0284033
47504567	chr12:47504567:C:T	4.30301e-12	-2.90362e-10	-1.22864
47504662	chr12:47504662:A:G	8.11033e-13	-1.85439	-1.04301
47504877	chr12:47504877:G:A	4.18454e-12	-1.25656	-2.70255e-10
47504891	chr12:47504891:A:G	1.35347e-12	-1.92921	-0.456081
47505377	chr12:47505377:T:A	1.48729e-11	1.21675	-1.20516
47507034	chr12:47507034:T:G	9.88345e-13	-1.92845	-0.771229
47507217	chr12:47507217:A:G	7.21167e-13	-1.81582	-1.19903
47507627	chr12:47507627:T:G	5.80646e-12	-2.90362e-10	-0.928986
47507753	chr12:47507753:G:A	5.36362e-12	-2.90362e-10	-1.00832
47507771	chr12:47507771:C:T	2.90599e-12	-0.922659	-0.698525
47508120	chr12:47508120:T:C	4.44074e-12	-2.90362e-10	-1.19714
47508192	chr12:47508192:G:A	5.75117e-12	-2.90362e-10	-0.938555
47508335	chr12:47508335:C:A	1.84106e-12	-0.844843	-1.23277
47508555	chr12:47508555:G:A	1.12487e-11	0.948923	-1.21663
47508695	chr12:47508695:A:G	2.05946e-12	-0.79943	-1.16609
47508967	chr12:47508967:G:T	9.28068e-13	-1.88548	-0.877133
47509638	chr12:47509638:C:T	5.36362e-12	-2.90362e-10	-1.00832
47510214	chr12:47510214:C:T	3.82051e-12	-0.523178	-0.824397
47510320	chr12:47510320:T:C	1.16102e-12	-1.93965	-0.599012
47510562	chr12:47510562:A:G	1.94852e-12	-2.02089	-2.70255e-10
47510578	chr12:47510578:A:T	1.35451e-12	-1.17975	-1.20477
47510852	chr12:47510852:C:T	1.32424e-12	-1.88698	-0.520139
47511036	chr12:47511036:A:G	6.48709e-12	-2.90362e-10	-0.818145
47511399	chr12:47511399:GACAA:G	1.21821e-12	-1.89635	-0.594222
47511428	chr12:47511428:C:T	3.94684e-12	-1.31504	-2.70255e-10
47511797	chr12:47511797:C:T	1.2004e-12	-1.90844	-0.596862
47511904	chr12:47511904:C:T	8.66554e-13	-1.90763	-0.923559
47512369	chr12:47512369:G:A	1.55597e-12	-1.95373	-0.29213
47512427	chr12:47512427:C:A	6.31855e-13	-1.93201	-1.21505
47512557	chr12:47512557:G:A	2.09021e-12	-0.722086	-1.22861
47512829	chr12:47512829:G:A	1.01889e-12	-1.79646	-0.87279
47512853	chr12:47512853:CTAT:C	7.19245e-13	-1.9084	-1.10911
47512878	chr12:47512878:G:T	7.60288e-13	-1.88121	-1.08081
47513238	chr12:47513238:A:G	4.31491e-12	-2.90362e-10	-1.22588
47513317	chr12:47513317:T:A	7.37579e-13	-1.7593	-1.23304
47513370	chr12:47513370:A:T	5.69964e-12	-2.90362e-10	-0.947555
47513897	chr12:47513897:G:A	5.34425e-12	-2.90362e-10	-1.01194
47513898	chr12:47513898:A:G	7.24619e-12	-2.90362e-10	-0.707482
47514012	chr12:47514012:G:A	5.38585e-11	-2.90362e-10	1.2984
47514049	chr12:47514049:G:A	4.00357e-12	-0.908414	-0.392358
47514100	chr12:47514100:A:G	3.62065e-12	-0.892702	-0.508603
47514379	chr12:47514379:T:C	1.04447e-12	-1.48454	-1.15991
47514437	chr12:47514437:G:A	4.81416e-12	-2.90362e-10	-1.1164
47514504	chr12:47514504:T:C	2.79276e-12	-1.66093	-2.70255e-10
47514522	chr12:47514522:T:A	7.40831e-12	-2.90362e-10	-0.685356
47514768	chr12:47514768:G:A	1.93483e-12	-2.02794	-2.70255e-10
47514897	chr12:47514897:T:C	9.42986e-11	-2.90362e-10	1.85851
47515023	chr12:47515023:A:G	9.16437e-12	-2.90362e-10	-0.472635
47515267	chr12:47515267:G:C	7.39061e-12	-2.90362e-10	-0.687748
47515394	chr12:47515394:T:C	9.68719e-12	-2.90362e-10	-0.417153
47515425	chr12:47515425:T:A	5.20774e-12	-2.90362e-10	-1.03781
47515517	chr12:47515517:A:G	7.04643e-12	-2.90362e-10	-0.735436
47515959	chr12:47515959:A:G	5.80576e-12	-2.90362e-10	-0.929108
47516085	chr12:47516085:A:G	1.05216e-12	-1.50441	-1.13271
47516118	chr12:47516118:G:T	2.08525e-11	-2.90362e-10	0.349517
47516126	chr12:47516126:G:A	1.15921e-10	-2.90362e-10	2.06495
47516321	chr12:47516321:C:A	2.65829e-12	-1.71028	-2.70255e-10
47516633	chr12:47516633:G:T	3.04907e-12	-1.57312	-2.70255e-10
47516779	chr12:47516779:C:T	1.06704e-10	-2.90362e-10	1.9821
47516814	chr12:47516814:C:T	4.4235e-12	-2.90362e-10	-1.20103
47516864	chr12:47516864:G:A	6.83282e-12	0.461779	-1.228
47516906	chr12:47516906:C:A	6.38128e-12	-2.90362e-10	-0.83459
47517045	chr12:47517045:C:T	7.58883e-13	-2.00061	-0.963253
47517164	chr12:47517164:G:C	8.97595e-11	-2.90362e-10	1.80918
47517167	chr12:47517167:G:T	3.42014e-12	-1.45828	-2.70255e-10
47517189	chr12:47517189:C:T	6.29072e-13	-2.03026	-1.1212
47517200	chr12:47517200:T:A	6.44713e-12	-2.90362e-10	-0.824323
47517376	chr12:47517376:T:G	7.53965e-12	-2.90362e-10	-0.667782
47517406	chr12:47517406:T:G	7.91534e-13	-1.73994	-1.1818
47517839	chr12:47517839:C:T	3.26463e-12	-0.988671	-0.516141
47518275	chr12:47518275:A:G	1.68217e-11	-2.90362e-10	0.134712
47518652	chr12:47518652:G:A	7.5328e-12	-2.90362e-10	-0.668692
47518975	chr12:47518975:G:A	1.30787e-11	-2.90362e-10	-0.116973
47519136	chr12:47519136:G:A	4.38984e-12	-2.90362e-10	-1.20867
47519362	chr12:47519362:C:A	5.8089e-12	-2.90362e-10	-0.928568
47519473	chr12:47519473:A:AAGCACTCT	3.1942e-12	-1.52662	-2.70255e-10
47519868	chr12:47519868:G:A	5.06259e-12	-0.823109	-0.242971
47520057	chr12:47520057:A:T	4.87718e-12	-2.90362e-10	-1.10339
47520158	chr12:47520158:T:C	1.94675e-12	-2.02179	-2.70255e-10
47520281	chr12:47520281:T:C	6.72145e-12	-2.90362e-10	-0.782654
47520346	chr12:47520346:G:A	6.01558e-12	-2.90362e-10	-0.893605
47520471	chr12:47520471:A:G	1.11735e-10	-2.90362e-10	2.02817
47520570	chr12:47520570:T:C	1.10443e-11	0.947303	-1.23335
47520674	chr12:47520674:A:G	4.32334e-12	-2.90362e-10	-1.22393
47520857	chr12:47520857:G:A	1.1814e-12	-1.47984	-1.04142
47521327	chr12:47521327:A:G	6.01714e-12	-2.90362e-10	-0.893345
47521367	chr12:47521367:C:G	2.39961e-12	-1.81265	-2.70255e-10
47521418	chr12:47521418:TAA:T	1.17765e-12	-1.4971	-1.02733
47521747	chr12:47521747:A:G	5.56137e-12	-2.90362e-10	-0.972114
47521932	chr12:47521932:T:C	2.13791e-12	-1.92813	-2.70255e-10
47521953	chr12:47521953:G:A	6.4982e-12	-2.90362e-10	-0.816432
47521967	chr12:47521967:TACTTTGA:T	5.03823e-12	-1.0709	-2.70255e-10
47521992	chr12:47521992:C:T	5.95856e-13	-1.98927	-1.21645
47522027	chr12:47522027:G:T	9.69405e-13	-1.56019	-1.15884
47522176	chr12:47522176:C:T	4.11256e-12	-0.755752	-0.518161
47522356	chr12:47522356:T:G	8.53404e-13	-2.03248	-0.814004
47522394	chr12:47522394:T:A	7.63941e-12	-2.90362e-10	-0.654638
47522395	chr12:47522395:C:G	7.61554e-12	-2.90362e-10	-0.657767
47522684	chr12:47522684:G:C	2.48635e-12	-1.77714	-2.70255e-10
47522711	chr12:47522711:A:G	1.56075e-11	-2.90362e-10	0.0597923
47522715	chr12:47522715:C:G	6.83898e-13	-1.83711	-1.23079
47523274	chr12:47523274:G:A	7.70787e-12	-2.90362e-10	-0.645716
47523926	chr12:47523926:T:C	6.74416e-12	-2.90362e-10	-0.779281
47524007	chr12:47524007:C:G	1.35438e-10	-2.90362e-10	2.22056
47524965	chr12:47524965:T:G	4.0343e-12	-0.832173	-0.460953
47525199	chr12:47525199:C:T	4.16153e-12	-0.796917	-0.465157
47525404	chr12:47525404:C:T	4.08203e-12	-0.821094	-0.46027
47525510	chr12:47525510:T:G	5.79801e-13	-2.00314	-1.22989
47525513	chr12:47525513:G:A	1.70515e-11	-2.90362e-10	0.148281
47525718	chr12:47525718:C:A	6.56166e-12	-2.90362e-10	-0.806715
47525925	chr12:47525925:T:C	1.63853e-11	-2.90362e-10	0.108428
47526010	chr12:47526010:C:T	9.40844e-12	-2.90362e-10	-0.446351
47526074	chr12:47526074:G:A	4.45596e-12	-2.90362e-10	-1.19372
47526103	chr12:47526103:G:A	6.89807e-13	-1.94566	-1.11364
47526117	chr12:47526117:T:C	4.16236e-12	-0.799026	-0.462851
47526175	chr12:47526175:C:A	1.93469e-12	-2.02801	-2.70255e-10
47526453	chr12:47526453:A:G	8.79832e-12	-2.90362e-10	-0.513398
47526486	chr12:47526486:G:C	6.87107e-13	-2.02601	-1.03721
47526651	chr12:47526651:G:A	1.82505e-11	-2.90362e-10	0.216237
47526821	chr12:47526821:G:A	2.72299e-11	-2.90362e-10	0.616356
47526866	chr12:47526866:C:T	4.38398e-12	-2.90362e-10	-1.21
47527469	chr12:47527469:G:A	9.89928e-13	-1.95092	-0.747158
47527530	chr12:47527530:T:G	1.31078e-11	1.04215	-1.1569
47527918	chr12:47527918:C:A	7.88851e-12	-1.38243	0.759874
47527924	chr12:47527924:T:A	1.15854e-11	-2.90362e-10	-0.238214
47528277	chr12:47528277:C:T	1.39164e-11	1.14677	-1.20166
47528350	chr12:47528350:G:A	1.21195e-11	-0.697509	0.504365
47528469	chr12:47528469:G:A	2.26841e-12	-1.86888	-2.70255e-10
47528650	chr12:47528650:T:C	7.26475e-12	-1.3536	0.648678
47528708	chr12:47528708:TTTTTA:T	1.59763e-11	1.29542	-1.21227
47528716	chr12:47528716:T:G	1.52362e-11	1.24878	-1.21306
47528792	chr12:47528792:G:A	1.21188e-11	-2.90362e-10	-0.193204
47528942	chr12:47528942:T:C	1.45906e-11	1.20914	-1.21672
47529233	chr12:47529233:T:C	1.36232e-11	1.13623	-1.21241
47529353	chr12:47529353:G:A	1.07161e-12	-1.94154	-0.677256
47529613	chr12:47529613:G:C	7.55303e-12	-1.28611	0.620099
47530005	chr12:47530005:T:C	1.08545e-11	-2.90362e-10	-0.303379
47530155	chr12:47530155:T:G	1.57518e-11	1.27983	-1.21084
47530326	chr12:47530326:G:T	1.16947e-11	-2.90362e-10	-0.228818
47530545	chr12:47530545:G:A	5.35779e-12	-2.90362e-10	-1.00941
47530733	chr12:47530733:C:T	1.57362e-11	-0.721485	0.789492
47530763	chr12:47530763:G:A	8.68741e-12	-0.526083	-2.70255e-10
47531028	chr12:47531028:C:T	2.76982e-12	-1.66918	-2.70255e-10
47531247	chr12:47531247:C:T	7.11245e-12	-1.37142	0.645307
47531270	chr12:47531270:T:C	3.49879e-12	-1.43554	-2.70255e-10
47531286	chr12:47531286:G:T	4.6367e-12	-2.90362e-10	-1.15395
47531407	chr12:47531407:T:C	2.13913e-12	-0.735771	-1.19179
47531424	chr12:47531424:C:T	1.46092e-11	1.1799	-1.18621
47531438	chr12:47531438:A:C	7.74165e-12	-0.641344	-2.70255e-10
47531746	chr12:47531746:C:T	2.80959e-11	-2.90362e-10	0.647666
47531748	chr12:47531748:C:G	1.22186e-12	-1.92815	-0.559433
47531819	chr12:47531819:T:C	1.26925e-11	-2.90362e-10	-0.146944
47531888	chr12:47531888:T:C	2.1395e-12	-0.933624	-0.993761
47532038	chr12:47532038:C:T	5.02435e-12	-1.07366	-2.70255e-10
47532471	chr12:47532471:G:A	6.98447e-12	-2.90362e-10	-0.744269
47532616	chr12:47532616:CT:C	1.28858e-12	-1.92838	-0.506042
47532897	chr12:47532897:G:C	2.92252e-12	-1.61551	-2.70255e-10
47532925	chr12:47532925:T:C	1.34746e-11	1.11188	-1.19903
47533201	chr12:47533201:T:C	1.41252e-11	1.15547	-1.19547
47533940	chr12:47533940:A:G	8.57966e-12	-2.90362e-10	-0.538564
47534078	chr12:47534078:A:T	2.0497e-12	-0.924298	-1.04597
47534092	chr12:47534092:G:A	1.31517e-11	-2.90362e-10	-0.111406
47534227	chr12:47534227:AAAAT:A	4.70943e-12	-2.90362e-10	-1.13839
47534362	chr12:47534362:G:A	1.47612e-12	-1.91221	-0.386331
47534443	chr12:47534443:C:T	4.96647e-12	-1.08525	-2.70255e-10
47534538	chr12:47534538:T:C	1.40307e-11	1.15365	-1.20036
47534587	chr12:47534587:C:A	1.40962e-11	1.123	-1.16505
47534831	chr12:47534831:C:T	1.51044e-11	1.18266	-1.15563
47534859	chr12:47534859:A:G	1.14413e-12	-1.91294	-0.640375
47534861	chr12:47534861:A:G	9.34742e-12	-2.90362e-10	-0.452858
47535197	chr12:47535197:C:G	1.15001e-11	-2.90362e-10	-0.245606
47535232	chr12:47535232:C:A	1.1469e-12	-1.9613	-0.589599
47535525	chr12:47535525:A:G	1.73028e-12	-1.02394	-1.11574
47536207	chr12:47536207:G:A	3.95458e-12	-1.31308	-2.70255e-10
47536232	chr12:47536232:G:A	1.50824e-12	-1.15864	-1.11838
47536344	chr12:47536344:C:T	1.60813e-12	-1.0848	-1.12809
47536519	chr12:47536519:G:A	5.48056e-12	-2.90362e-10	-0.986752
47536584	chr12:47536584:A:G	1.53583e-12	-1.92617	-0.332712
47536611	chr12:47536611:T:C	6.3639e-12	-2.90362e-10	-0.837317
47536627	chr12:47536627:T:C	6.28403e-13	-1.92314	-1.22939
47536728	chr12:47536728:G:T	1.77206e-11	-1.4493	1.63606
47536863	chr12:47536863:AAG:A	1.67592e-11	1.17546	-1.04447
47536884	chr12:47536884:AGG:A	2.448e-12	-2.03292	0.240238
47537297	chr12:47537297:A:G	1.23642e-11	-2.90362e-10	-0.173154
47537643	chr12:47537643:T:C	2.04964e-11	-2.90362e-10	0.33229
47537835	chr12:47537835:T:TA	1.60441e-12	-1.05839	-1.15681
47538380	chr12:47538380:T:C	5.37452e-12	-2.90362e-10	-1.00629
47539085	chr12:47539085:C:CA	5.6377e-12	-2.90362e-10	-0.958482
47539119	chr12:47539119:G:A	1.26093e-11	-2.90362e-10	-0.15352
47539197	chr12:47539197:G:A	8.00273e-12	-1.36662	0.758446
47539450	chr12:47539450:G:A	5.35833e-12	-2.90362e-10	-1.00931
47539596	chr12:47539596:A:G	6.27305e-12	-2.90362e-10	-0.851695
47540248	chr12:47540248:T:C	2.13437e-11	0.830855	-0.458059
47540400	chr12:47540400:G:A	4.14611e-12	-1.26579	-2.70255e-10
47540822	chr12:47540822:G:A	7.71034e-12	-2.90362e-10	-0.645396
47541207	chr12:47541207:A:C	1.01007e-12	-1.98535	-0.692587
47541274	chr12:47541274:T:G	1.97048e-12	-2.00968	-2.70255e-10
47541351	chr12:47541351:G:A	1.1876e-11	-2.90362e-10	-0.21344
47541509	chr12:47541509:A:G	4.58116e-12	-2.90362e-10	-1.16601
47541574	chr12:47541574:G:A	1.21697e-11	-2.90362e-10	-0.189012
47541864	chr12:47541864:A:T	2.20253e-12	-0.667521	-1.23083
47541899	chr12:47541899:C:T	2.47893e-11	0.522453	-2.70255e-10
47542047	chr12:47542047:G:T	2.9415e-11	-2.90362e-10	0.693545
47542055	chr12:47542055:C:T	2.96344e-11	-2.90362e-10	0.700976
47542466	chr12:47542466:A:T	6.87947e-11	-2.90362e-10	1.54317
47542550	chr12:47542550:A:G	2.90026e-11	-2.90362e-10	0.679427
47542693	chr12:47542693:C:T	2.11064e-12	-1.94097	-2.70255e-10
47542867	chr12:47542867:T:C	2.04848e-12	-1.52897	-0.441888
47542995	chr12:47542995:C:T	2.76684e-12	-1.67025	-2.70255e-10
47543109	chr12:47543109:C:A	4.89762e-12	-2.90362e-10	-1.09921
47543349	chr12:47543349:C:T	2.4749e-11	1.35643	-0.835604
47543415	chr12:47543415:AC:A	4.28631e-12	-2.90362e-10	-1.23253
47543586	chr12:47543586:A:G	3.38242e-11	-2.90362e-10	0.833219
47543843	chr12:47543843:G:C	7.38155e-12	-2.90362e-10	-0.688974
47543965	chr12:47543965:G:T	2.15215e-12	-1.48439	-0.437105
47544344	chr12:47544344:T:C	4.67262e-12	-2.90362e-10	-1.14624
47544710	chr12:47544710:C:T	7.65718e-12	-2.90362e-10	-0.652315
47544880	chr12:47544880:A:C	9.67954e-12	-2.90362e-10	-0.417944
47544883	chr12:47544883:G:A	9.79527e-12	0.818725	-1.22478
47545103	chr12:47545103:G:A	4.48518e-12	-2.90362e-10	-1.18718
47545266	chr12:47545266:T:C	1.2022e-12	-1.36936	-1.13445
47545307	chr12:47545307:T:C	1.15554e-12	-1.3999	-1.14349
47545626	chr12:47545626:T:A	2.28174e-12	-1.86302	-2.70255e-10
47545781	chr12:47545781:T:C	4.61245e-12	-2.90362e-10	-1.1592
47545903	chr12:47545903:A:G	4.91785e-12	-2.90362e-10	-1.09509
47545928	chr12:47545928:T:C	5.76606e-12	-2.90362e-10	-0.935969
47546073	chr12:47546073:G:A	9.16924e-12	-1.29345	0.821347
47546203	chr12:47546203:T:C	6.19213e-12	-0.614828	-0.249852
47546213	chr12:47546213:T:A	2.64886e-12	-1.07175	-0.64208
47546295	chr12:47546295:C:A	1.03535e-12	-2.02035	-0.632869
47546366	chr12:47546366:G:A	5.93175e-12	-2.90362e-10	-0.907639
47546628	chr12:47546628:A:G	1.3474e-11	-0.37805	0.290856
47546764	chr12:47546764:G:A	4.71836e-12	-2.90362e-10	-1.1365
47546938	chr12:47546938:G:A	3.8182e-12	-1.26024	-0.0879395
47546964	chr12:47546964:G:A	3.92426e-12	-1.22048	-0.100301
47546981	chr12:47546981:G:A	4.08339e-12	-1.22409	-0.0569367
47547046	chr12:47547046:G:T	3.54924e-12	-1.20888	-0.212346
47547075	chr12:47547075:G:C	4.15682e-12	-1.18872	-0.0744867
47547080	chr12:47547080:G:A	1.95767e-11	-2.90362e-10	0.286383
47547163	chr12:47547163:C:T	4.08744e-12	-1.19711	-0.0829303
47547384	chr12:47547384:T:C	4.1332e-12	-1.20721	-0.061694
47547449	chr12:47547449:C:T	6.286e-13	-1.97818	-1.17404
47547496	chr12:47547496:A:T	4.32044e-12	-1.16984	-0.054766
47547626	chr12:47547626:A:G	4.23687e-12	-1.17054	-0.0735964
47547726	chr12:47547726:A:T	3.98582e-12	-1.26556	-0.0396573
47548246	chr12:47548246:G:A	6.26879e-13	-1.9941	-1.16086
47548308	chr12:47548308:A:G	4.36045e-12	-1.14632	-0.0690671
47548336	chr12:47548336:A:G	4.20134e-12	-1.19474	-0.0578192
47548858	chr12:47548858:G:A	4.19913e-12	-1.19283	-0.0602484
47549117	chr12:47549117:G:A	2.05203e-11	-2.90362e-10	0.333455
47549129	chr12:47549129:C:T	3.20783e-12	-1.18686	-0.335504
47549219	chr12:47549219:T:C	2.02159e-11	-2.90362e-10	0.31851
47549296	chr12:47549296:C:T	1.00605e-11	-0.379338	-2.70255e-10
47549305	chr12:47549305:A:G	1.07247e-12	-1.39364	-1.22435
47549379	chr12:47549379:GCTGT:G	8.12096e-12	-0.845045	0.251535
47549432	chr12:47549432:G:T	1.82705e-11	-2.90362e-10	0.217331
47549435	chr12:47549435:T:C	1.82705e-11	-2.90362e-10	0.217331
47549596	chr12:47549596:A:G	4.29774e-12	-2.90362e-10	-1.22987
47549625	chr12:47549625:A:G	4.49462e-12	-1.15457	-0.0305075
47549848	chr12:47549848:T:C	4.20538e-12	-1.20838	-0.043218
47549934	chr12:47549934:C:T	4.06792e-12	-1.24252	-0.0423088
47550050	chr12:47550050:A:C	4.24275e-12	-1.19336	-0.0493876
47550051	chr12:47550051:C:T	6.77608e-12	-0.870473	0.0959141
47550092	chr12:47550092:C:T	4.30123e-12	-1.12638	-0.102674
47550130	chr12:47550130:C:A	4.23671e-12	-1.15784	-0.0863289
47550147	chr12:47550147:A:ACT	4.31511e-12	-1.15235	-0.0734874
47550381	chr12:47550381:C:T	2.55402e-12	-1.75029	-2.70255e-10
47550454	chr12:47550454:A:G	6.32184e-12	0.281629	-1.12558
47550513	chr12:47550513:A:G	1.10318e-11	-2.90362e-10	-0.287174
47550607	chr12:47550607:G:C	4.56211e-12	-1.11239	-0.0577825
47550616	chr12:47550616:T:C	4.39162e-12	-1.11395	-0.0943089
47550809	chr12:47550809:T:C	4.42672e-12	-1.12419	-0.0761097
47550907	chr12:47550907:T:C	1.02547e-12	-1.45021	-1.2126
47551205	chr12:47551205:T:C	4.95888e-12	-2.90362e-10	-1.08678
47552014	chr12:47552014:A:G	3.10689e-12	-1.10797	-0.446367
47552132	chr12:47552132:C:T	2.39845e-11	-2.90362e-10	0.489448
47552173	chr12:47552173:A:G	6.23766e-13	-1.99362	-1.16632
47552521	chr12:47552521:C:T	2.68896e-11	-2.90362e-10	0.603781
47552702	chr12:47552702:G:C	6.02135e-12	-2.90362e-10	-0.892647
47553012	chr12:47553012:A:G	3.12731e-12	-0.928574	-0.619211
47553026	chr12:47553026:C:T	2.00205e-12	-1.99379	-2.70255e-10
47553175	chr12:47553175:A:G	3.32334e-12	-1.03293	-0.454061
47553315	chr12:47553315:T:A	1.91613e-10	-2.90362e-10	2.56752
47553440	chr12:47553440:G:A	4.75831e-12	-1.16223	0.0341656
47555362	chr12:47555362:G:A	4.81614e-12	-1.18318	0.0671978
47555364	chr12:47555364:T:C	1.06993e-11	-2.90362e-10	-0.317784
47555734	chr12:47555734:T:C	4.95241e-12	-1.18618	0.0980996
47555767	chr12:47555767:G:C	4.54062e-12	-1.21544	0.0405439
47556213	chr12:47556213:G:A	4.64353e-12	-1.22277	0.0702909
47556337	chr12:47556337:C:T	2.74265e-11	-2.90362e-10	0.623552
47556432	chr12:47556432:G:T	4.89008e-12	-2.90362e-10	-1.10075
47556461	chr12:47556461:C:T	2.1103e-12	-1.94113	-2.70255e-10
47556655	chr12:47556655:T:C	1.57836e-11	-2.90362e-10	0.0710133
47556855	chr12:47556855:T:C	2.58249e-11	-2.90362e-10	0.563382
47556908	chr12:47556908:C:G	2.91497e-12	-1.11041	-0.507687
47557176	chr12:47557176:T:C	9.80539e-12	-2.90362e-10	-0.405026
47557321	chr12:47557321:A:G	1.70387e-11	-2.90362e-10	0.147531
47557513	chr12:47557513:G:A	5.84148e-12	-2.90362e-10	-0.922974
47557746	chr12:47557746:C:A	1.42735e-12	-1.21163	-1.12051
47558232	chr12:47558232:T:C	1.31863e-12	-1.35136	-1.06
47558745	chr12:47558745:C:T	1.29388e-12	-1.913	-0.517313
47559275	chr12:47559275:G:A	1.70824e-11	-2.90362e-10	0.150092
47559332	chr12:47559332:C:G	5.60871e-12	-2.90362e-10	-0.963638
47559463	chr12:47559463:C:G	1.52234e-12	-1.28048	-0.987233
47559990	chr12:47559990:G:A	7.78914e-13	-2.02125	-0.916568
47560384	chr12:47560384:A:C	1.31322e-12	-1.3445	-1.07098
47560703	chr12:47560703:T:C	3.75215e-12	-1.2583	-0.107329
47560814	chr12:47560814:C:T	9.54176e-12	-1.26726	0.834977
47561048	chr12:47561048:G:C	1.06242e-11	-2.90362e-10	-0.324824
47561158	chr12:47561158:T:C	7.69053e-13	-2.02136	-0.929196
47561627	chr12:47561627:C:A	5.53097e-12	-2.90362e-10	-0.977595
47561642	chr12:47561642:A:G	7.98172e-13	-2.0268	-0.886593
47561668	chr12:47561668:C:T	3.47627e-11	-2.90362e-10	0.860586
47561748	chr12:47561748:C:G	7.59462e-13	-2.02641	-0.936696
47561909	chr12:47561909:C:G	4.65303e-12	-2.90362e-10	-1.15044
47562248	chr12:47562248:G:A	4.53421e-12	-2.90362e-10	-1.17631
47562508	chr12:47562508:G:A	4.30091e-12	-2.90362e-10	-1.22913
47562566	chr12:47562566:C:T	4.0212e-11	-2.90362e-10	1.00621
47562652	chr12:47562652:G:A	1.29486e-11	-2.90362e-10	-0.126968
47562684	chr12:47562684:C:T	4.54498e-12	-2.90362e-10	-1.17393
47562904	chr12:47562904:G:C	9.82373e-12	-0.403157	-2.70255e-10
47562905	chr12:47562905:G:A	8.49049e-12	0.30371	-0.852721
47562908	chr12:47562908:TC:T	4.3623e-12	-2.90362e-10	-1.21496
47563089	chr12:47563089:T:C	3.44805e-12	-1.32534	-0.12481
47563302	chr12:47563302:C:G	1.11013e-11	-2.90362e-10	-0.280899
47563675	chr12:47563675:C:T	1.92601e-12	-2.03251	-2.70255e-10
47563728	chr12:47563728:A:G	3.26338e-12	-1.50519	-2.70255e-10
47563730	chr12:47563730:C:G	1.51999e-12	-1.27728	-0.991972
47563736	chr12:47563736:C:T	8.89966e-12	-2.90362e-10	-0.501946
47563738	chr12:47563738:G:A	8.45894e-12	-2.90362e-10	-0.552735
47563814	chr12:47563814:C:T	5.58621e-11	-2.90362e-10	1.33493
47563827	chr12:47563827:A:T	6.30051e-12	-2.90362e-10	-0.847328
47564813	chr12:47564813:A:G	2.11219e-12	-1.38032	-0.559917
47565302	chr12:47565302:CCAT:C	1.08713e-11	-2.90362e-10	-0.301836
47565683	chr12:47565683:T:C	1.28047e-11	-2.90362e-10	-0.138143
47566063	chr12:47566063:T:C	4.33264e-12	-2.90362e-10	-1.22178
47566126	chr12:47566126:G:A	5.14451e-12	-2.90362e-10	-1.05003
47566158	chr12:47566158:AT:A	2.25352e-12	-1.26279	-0.612668
47566418	chr12:47566418:C:T	1.24251e-11	-2.90362e-10	-0.168243
47566688	chr12:47566688:A:G	1.71058e-12	-1.18638	-0.964748
47567143	chr12:47567143:G:A	1.61244e-12	-0.994308	-1.2159
47567624	chr12:47567624:T:A	7.57237e-13	-1.73306	-1.23298
47568068	chr12:47568068:T:C	7.32947e-13	-2.01881	-0.979827
47568088	chr12:47568088:C:T	4.05113e-12	-0.100101	-1.18886
47568216	chr12:47568216:A:G	7.10654e-13	-2.01265	-1.01688
47568278	chr12:47568278:C:T	7.28431e-13	-2.01262	-0.992203
47568462	chr12:47568462:T:G	1.52454e-12	-1.46975	-0.796514
47568826	chr12:47568826:T:G	6.56067e-13	-1.95738	-1.15207
47568976	chr12:47568976:G:C	7.03811e-13	-2.0218	-1.0174
47569085	chr12:47569085:G:A	2.55041e-12	-0.954326	-0.797379
47569444	chr12:47569444:G:T	1.06954e-11	-2.90362e-10	-0.318144
47569494	chr12:47569494:T:C	4.41371e-12	-2.90362e-10	-1.20324
47569861	chr12:47569861:A:G	1.92509e-12	-2.03298	-2.70255e-10
47569917	chr12:47569917:C:T	1.07593e-12	-1.93181	-0.682959
47570774	chr12:47570774:C:T	1.87657e-11	1.20981	-0.965737
47570786	chr12:47570786:C:T	1.29859e-12	-1.26912	-1.15755
47571196	chr12:47571196:A:G	2.69678e-12	-0.472316	-1.22358
47571501	chr12:47571501:G:A	3.0273e-12	-0.348551	-1.23174
47571556	chr12:47571556:A:T	2.14075e-12	-1.9268	-2.70255e-10
47571816	chr12:47571816:G:A	2.27193e-11	-2.90362e-10	0.435258
47572330	chr12:47572330:G:A	2.17209e-12	-1.26223	-0.65004
47572725	chr12:47572725:T:G	4.69073e-12	-2.90362e-10	-1.14237
47573058	chr12:47573058:T:C	4.43271e-12	-2.90362e-10	-1.19895
47573395	chr12:47573395:G:A	1.02763e-11	-0.168218	-0.189901
47573440	chr12:47573440:C:G	8.84328e-12	-0.141656	-0.366644
47573760	chr12:47573760:A:G	6.18132e-12	-2.90362e-10	-0.866427
47574059	chr12:47574059:T:C	4.06534e-12	-0.585682	-0.699778
47574199	chr12:47574199:G:A	1.96206e-11	-2.90362e-10	0.288623
47574240	chr12:47574240:A:G	1.09648e-11	0.59737	-0.890634
47574569	chr12:47574569:A:T	2.04782e-12	-1.97118	-2.70255e-10
47574586	chr12:47574586:G:A	1.31799e-11	-2.90362e-10	-0.109264
47574836	chr12:47574836:A:T	6.74401e-12	-2.90362e-10	-0.779303
47574967	chr12:47574967:T:C	6.38683e-13	-1.97648	-1.15983
47575314	chr12:47575314:A:G	2.26815e-12	-1.869	-2.70255e-10
47575380	chr12:47575380:A:G	5.46796e-12	-2.90362e-10	-0.989053
47575845	chr12:47575845:A:G	5.38507e-12	-2.90362e-10	-1.00433
47575879	chr12:47575879:G:A	7.69789e-12	0.552634	-1.19965
47576820	chr12:47576820:A:G	2.74809e-11	1.14793	-0.522394
47576970	chr12:47576970:C:T	1.83584e-12	-2	-0.0804562
47577324	chr12:47577324:G:A	2.47583e-11	-2.90362e-10	0.521202
47577671	chr12:47577671:G:A	9.04429e-13	-1.97925	-0.809164
47577693	chr12:47577693:C:T	9.08103e-13	-1.97519	-0.809164
47578081	chr12:47578081:A:C	1.92863e-11	1.09549	-0.82406
47578246	chr12:47578246:T:C	7.90923e-12	-2.90362e-10	-0.619928
47578764	chr12:47578764:A:C	1.08613e-12	-1.94642	-0.658921
47578770	chr12:47578770:G:T	4.66645e-12	-2.90362e-10	-1.14756
47578807	chr12:47578807:G:A	4.32253e-12	-0.992601	-0.231515
47579279	chr12:47579279:C:T	2.17227e-12	-1.91219	-2.70255e-10
47579507	chr12:47579507:C:T	4.80251e-12	0.0361093	-1.15493
47579878	chr12:47579878:C:T	6.79121e-12	0.323998	-1.09633
47580766	chr12:47580766:A:G	2.71268e-12	-0.591036	-1.09898
47580797	chr12:47580797:A:T	6.48331e-12	-2.90362e-10	-0.818727
47582565	chr12:47582565:C:A	4.85436e-12	-2.90362e-10	-1.10808
47582631	chr12:47582631:G:A	6.05553e-12	-2.90362e-10	-0.886987
47582710	chr12:47582710:G:A	3.43965e-12	-0.289959	-1.16263
47582915	chr12:47582915:C:A	1.6357e-12	-1.92085	-0.275039
47583112	chr12:47583112:A:G	1.06288e-12	-1.93079	-0.69618
47583333	chr12:47583333:C:T	1.77618e-12	-1.87944	-0.234055
47584021	chr12:47584021:A:C	6.01977e-12	-2.90362e-10	-0.89291
47584039	chr12:47584039:AAAACTCGATTGTGACTTAG:A	4.12143e-12	-0.282248	-0.989509
47584069	chr12:47584069:G:T	9.97867e-12	-2.90362e-10	-0.387509
47584480	chr12:47584480:G:A	1.22543e-11	-2.90362e-10	-0.182082
47584487	chr12:47584487:C:T	1.60589e-11	-2.90362e-10	0.0883049
47584539	chr12:47584539:G:T	1.11641e-12	-1.91373	-0.664113
47584618	chr12:47584618:C:T	8.60437e-12	-2.90362e-10	-0.535688
47584779	chr12:47584779:A:G	5.94247e-12	0.0166009	-0.922434
47584845	chr12:47584845:T:G	6.88981e-12	-2.90362e-10	-0.757915
47584959	chr12:47584959:T:A	1.0851e-11	-2.90362e-10	-0.303698
47585362	chr12:47585362:G:A	3.56597e-12	-1.88259	0.466068
47585554	chr12:47585554:G:T	6.88707e-12	-2.90362e-10	-0.758313
47586069	chr12:47586069:T:TTGG	6.62e-12	0.264418	-1.06228
47586165	chr12:47586165:G:A	4.6724e-12	-2.90362e-10	-1.14628
47586273	chr12:47586273:G:T	5.68804e-12	-2.90362e-10	-0.949592
47586274	chr12:47586274:C:CT	5.45507e-12	-2.90362e-10	-0.991414
47586460	chr12:47586460:G:A	6.46927e-12	-2.90362e-10	-0.820895
47586838	chr12:47586838:T:C	4.12072e-12	-0.0637851	-1.20814
47587063	chr12:47587063:G:A	2.4018e-11	-2.90362e-10	0.490844
47587509	chr12:47587509:A:G	7.57192e-12	0.399657	-1.06317
47587530	chr12:47587530:G:A	1.00682e-12	-2.02878	-0.652378
47588062	chr12:47588062:C:T	1.99774e-12	-1.98099	-0.014953
47588159	chr12:47588159:C:T	1.20435e-12	-1.70752	-0.794499
47588927	chr12:47588927:G:C	4.44024e-12	-2.90362e-10	-1.19725
47589038	chr12:47589038:G:C	2.74042e-12	-2.03101	0.351161
47589313	chr12:47589313:G:A	3.46454e-12	-0.299116	-1.14626
47589535	chr12:47589535:C:T	2.49651e-11	-2.90362e-10	0.529519
47590012	chr12:47590012:T:C	3.94605e-12	-0.151974	-1.16327
47590429	chr12:47590429:AAC:A	2.38038e-11	-2.90362e-10	0.481887
47590431	chr12:47590431:C:T	7.77691e-12	0.348903	-0.985703
47590433	chr12:47590433:TACAGCTAC:T	2.54455e-11	-2.90362e-10	0.548579
47590548	chr12:47590548:A:G	5.27884e-12	-2.90362e-10	-1.02425
47590563	chr12:47590563:T:C	4.32225e-11	2.1398	-1.0614
47590847	chr12:47590847:C:T	4.93756e-12	-2.90362e-10	-1.09109
47590855	chr12:47590855:T:A	5.37111e-12	-2.90362e-10	-1.00692
47590894	chr12:47590894:T:C	2.6489e-11	-2.90362e-10	0.588772
47591098	chr12:47591098:A:G	2.11649e-11	-2.90362e-10	0.364385
47591741	chr12:47591741:C:T	5.04825e-12	0.164402	-1.23332
47592116	chr12:47592116:C:T	4.90008e-12	0.0531158	-1.15182
47592477	chr12:47592477:C:T	1.64195e-11	-2.90362e-10	0.110511
47592495	chr12:47592495:G:A	5.87105e-13	-1.99185	-1.22866
47592804	chr12:47592804:T:G	4.78737e-12	-0.0391494	-1.08283
47592849	chr12:47592849:C:T	6.71248e-12	-2.90362e-10	-0.78399
47593155	chr12:47593155:G:A	5.43074e-12	0.132714	-1.1286
47593740	chr12:47593740:A:G	4.45565e-11	2.24769	-1.13889
47594159	chr12:47594159:A:T	1.78712e-11	-2.90362e-10	0.19523
47595807	chr12:47595807:A:C	8.93893e-13	-1.56728	-1.23284
47597009	chr12:47597009:GA:G	1.9432e-11	-2.90362e-10	0.278964
47597082	chr12:47597082:G:A	1.36979e-11	-2.90362e-10	-0.0707192
47597281	chr12:47597281:ATTAAC:A	6.74746e-12	-2.90362e-10	-0.778792
47597313	chr12:47597313:G:A	1.5153e-12	-1.8355	-0.436845
47597971	chr12:47597971:C:T	6.5868e-12	-2.90362e-10	-0.80289
47598117	chr12:47598117:C:A	6.22671e-12	-2.90362e-10	-0.859109
47598304	chr12:47598304:T:C	1.50608e-11	-2.90362e-10	0.0241343
47598422	chr12:47598422:A:G	9.06916e-11	2.53139	-0.711883
47598640	chr12:47598640:G:A	5.5845e-12	0.18667	-1.15463
47598770	chr12:47598770:C:T	5.38898e-12	-2.90362e-10	-1.0036
47599286	chr12:47599286:CA:C	3.19708e-12	-1.21401	-0.311716
47599476	chr12:47599476:C:T	5.44283e-12	0.174844	-1.1685
47599598	chr12:47599598:C:T	3.98643e-12	-0.921623	-0.383439
47599665	chr12:47599665:A:C	2.37131e-11	-2.90362e-10	0.478068
47599713	chr12:47599713:T:C	1.04626e-12	-1.78485	-0.857879
47600299	chr12:47600299:G:A	5.38927e-12	-2.90362e-10	-1.00355
47600628	chr12:47600628:C:A	1.04207e-12	-1.79177	-0.854976
47600660	chr12:47600660:C:A	1.63711e-11	-2.90362e-10	0.107557
47600693	chr12:47600693:G:A	1.9458e-12	-2.02228	-2.70255e-10
47601002	chr12:47601002:A:C	6.82987e-12	-2.90362e-10	-0.766653
47601011	chr12:47601011:T:C	2.39965e-11	-2.90362e-10	0.489949
47601058	chr12:47601058:A:AT	3.08123e-12	-1.89724	0.334614
47601169	chr12:47601169:C:G	1.93435e-12	-2.02819	-2.70255e-10
47601295	chr12:47601295:C:T	3.16068e-12	-1.89257	0.355401
47601523	chr12:47601523:G:A	4.74659e-12	-2.90362e-10	-1.13053
47601636	chr12:47601636:A:G	6.48742e-12	-2.90362e-10	-0.818093
47602061	chr12:47602061:T:C	5.16928e-12	-2.90362e-10	-1.04522
47602076	chr12:47602076:A:G	2.95414e-12	-1.86654	0.261792
47602088	chr12:47602088:G:A	6.2929e-11	2.59908	-1.14503
47602715	chr12:47602715:G:C	1.7263e-11	-2.90362e-10	0.160607
47602733	chr12:47602733:G:C	1.7263e-11	-2.90362e-10	0.160607
47603085	chr12:47603085:G:C	1.86578e-12	-1.89011	-0.174172
47603426	chr12:47603426:CTG:C	6.48742e-12	-2.90362e-10	-0.818093
47603720	chr12:47603720:C:G	6.26664e-11	2.58539	-1.13553
47603849	chr12:47603849:ATAC:A	1.73645e-11	-2.90362e-10	0.166472
47603869	chr12:47603869:CCAA:C	7.83433e-11	2.78543	-1.11229
47604392	chr12:47604392:A:G	1.09896e-11	-2.90362e-10	-0.291004
47604415	chr12:47604415:T:C	4.28693e-12	-2.90362e-10	-1.23239
47604477	chr12:47604477:A:G	5.60002e-12	-2.90362e-10	-0.965188
47604521	chr12:47604521:A:G	7.43692e-12	-0.799244	0.117742
47604722	chr12:47604722:T:C	1.90296e-11	-2.90362e-10	0.258037
47605018	chr12:47605018:C:A	5.46495e-12	0.185463	-1.17507
47605277	chr12:47605277:G:A	8.67006e-13	-1.59715	-1.23351
47605718	chr12:47605718:C:T	3.5998e-12	-0.349455	-1.05762
47605719	chr12:47605719:G:A	4.88925e-12	-2.90362e-10	-1.10092
47606211	chr12:47606211:T:A	5.65376e-12	-2.90362e-10	-0.955637
47606217	chr12:47606217:T:C	8.95236e-12	0.28418	-0.780221
47607103	chr12:47607103:CAG:C	6.55587e-12	-2.90362e-10	-0.807597
47607239	chr12:47607239:G:A	6.48742e-12	-2.90362e-10	-0.818093
47607618	chr12:47607618:C:T	4.4371e-12	-2.90362e-10	-1.19796
47607987	chr12:47607987:A:T	8.86649e-12	0.246209	-0.751889
47608162	chr12:47608162:G:A	5.72334e-12	-2.90362e-10	-0.943406
47608472	chr12:47608472:C:T	4.97529e-12	0.131991	-1.21547
47608702	chr12:47608702:A:G	2.32812e-12	-1.8429	-2.70255e-10
47608848	chr12:47608848:C:T	2.09895e-11	-2.90362e-10	0.356062
47608992	chr12:47608992:G:A	5.44143e-12	-2.90362e-10	-0.993916
47609656	chr12:47609656:C:T	2.67573e-12	-1.70374	-2.70255e-10
47609925	chr12:47609925:C:T	6.03922e-12	-2.90362e-10	-0.889684
47610132	chr12:47610132:A:G	1.61229e-11	-2.90362e-10	0.0922851
47610250	chr12:47610250:G:A	9.18159e-12	0.255404	-0.726162
47610259	chr12:47610259:G:A	5.16303e-12	0.127781	-1.17421
47610325	chr12:47610325:C:T	6.78978e-12	-2.90362e-10	-0.772539
47610534	chr12:47610534:CACACAT:C	2.44717e-11	-2.90362e-10	0.509557
47610577	chr12:47610577:A:G	8.68087e-12	-2.90362e-10	-0.526836
47610674	chr12:47610674:C:G	6.59111e-12	-2.90362e-10	-0.802236
47610693	chr12:47610693:G:A	6.00859e-12	-2.90362e-10	-0.894767
47610751	chr12:47610751:C:A	4.64242e-12	-1.15272	-2.70255e-10
47610881	chr12:47610881:C:A	1.21584e-12	-1.76442	-0.728105
47610938	chr12:47610938:G:A	5.55403e-12	-2.90362e-10	-0.973434
47610954	chr12:47610954:G:C	6.02993e-12	-2.90362e-10	-0.891223
47611168	chr12:47611168:A:C	5.15762e-12	0.125712	-1.1732
47611381	chr12:47611381:G:A	5.55492e-12	0.163222	-1.1365
47611665	chr12:47611665:C:T	8.03202e-11	2.8462	-1.14814
47612065	chr12:47612065:G:A	1.26129e-12	-1.71254	-0.743277
47612201	chr12:47612201:T:A	5.4701e-12	0.18312	-1.17178
47613152	chr12:47613152:G:A	1.27684e-11	-2.90362e-10	-0.140988
47613161	chr12:47613161:T:C	1.97181e-11	-2.90362e-10	0.293577
47613643	chr12:47613643:TA:T	1.72825e-11	0.71628	-0.554544
47613827	chr12:47613827:G:C	1.38563e-11	0.615411	-0.674632
47614211	chr12:47614211:G:GA	1.42859e-11	-2.90362e-10	-0.0286845
47614295	chr12:47614295:C:T	8.3605e-11	2.86876	-1.13062
47614700	chr12:47614700:CTT:C	1.51219e-11	-2.90362e-10	0.0281845
47614835	chr12:47614835:A:G	4.4279e-12	-2.90362e-10	-1.20003
47614997	chr12:47614997:T:G	1.62551e-11	-2.90362e-10	0.100447
47615080	chr12:47615080:A:G	4.64266e-12	-2.90362e-10	-1.15267
47615157	chr12:47615157:G:A	6.38596e-12	-2.90362e-10	-0.833856
47615342	chr12:47615342:T:A	1.46839e-11	0.598199	-0.599406
47615475	chr12:47615475:G:A	1.82757e-11	-2.90362e-10	0.217612
47615743	chr12:47615743:T:C	5.90348e-12	-2.90362e-10	-0.912416
47615986	chr12:47615986:G:A	6.501e-12	-2.90362e-10	-0.816003
47616108	chr12:47616108:C:A	4.36313e-12	-2.90362e-10	-1.21477
47616477	chr12:47616477:A:C	5.9159e-12	0.257352	-1.16767
47616754	chr12:47616754:A:G	4.82176e-12	-2.90362e-10	-1.11482
47616840	chr12:47616840:C:G	4.52985e-12	-2.90362e-10	-1.17727
47617014	chr12:47617014:A:G	3.05012e-11	1.91388	-1.18407
47617086	chr12:47617086:T:C	6.06597e-12	0.308462	-1.19373
47617542	chr12:47617542:G:A	1.51219e-11	-2.90362e-10	0.0281845
47618313	chr12:47618313:G:A	1.62712e-11	0.831644	-0.730204
47618607	chr12:47618607:C:T	1.02925e-11	0.651058	-1.0076
47618634	chr12:47618634:A:T	4.53772e-12	-2.90362e-10	-1.17553
47619279	chr12:47619279:T:C	1.66133e-11	-2.90362e-10	0.122244
47619442	chr12:47619442:G:A	5.85971e-12	-2.90362e-10	-0.919859
47619533	chr12:47619533:T:C	1.87443e-12	-1.91353	-0.146121
47619544	chr12:47619544:T:C	9.08545e-12	0.527084	-1.00837
47619740	chr12:47619740:G:A	5.96941e-12	-2.90362e-10	-0.90131
47619862	chr12:47619862:T:TGGA	4.72815e-12	-2.90362e-10	-1.13442
47619864	chr12:47619864:T:A	4.74972e-12	-2.90362e-10	-1.12987
47619865	chr12:47619865:C:CAGGGAGGA	4.77209e-12	-2.90362e-10	-1.12517
47619923	chr12:47619923:A:T	8.89764e-13	-1.5778	-1.22696
47619966	chr12:47619966:CA:C	1.27934e-12	-1.69672	-0.744893
47620120	chr12:47620120:G:A	6.4998e-12	-2.90362e-10	-0.816187
47620183	chr12:47620183:C:A	9.92133e-13	-1.49322	-1.20263
47620326	chr12:47620326:A:G	1.06917e-11	-2.90362e-10	-0.318494
47620648	chr12:47620648:A:AAC	2.00589e-11	-2.90362e-10	0.310715
47620699	chr12:47620699:G:A	1.03687e-11	-2.90362e-10	-0.349164
47620830	chr12:47620830:A:G	4.55144e-12	-2.90362e-10	-1.17251
47620957	chr12:47620957:TAA:T	2.18038e-12	-1.90846	-2.70255e-10
47620967	chr12:47620967:A:G	1.59481e-11	-2.90362e-10	0.081381
47621106	chr12:47621106:G:A	9.38799e-11	2.96202	-1.10797
47621343	chr12:47621343:AACCCCTGGCCATC:A	3.04614e-12	-1.57408	-2.70255e-10
47621365	chr12:47621365:A:G	9.99024e-11	3.05015	-1.13391
47621745	chr12:47621745:GCTGAAAC:G	1.39635e-11	0.54993	-0.601443
47622200	chr12:47622200:A:G	9.03761e-11	2.94823	-1.1322
47622295	chr12:47622295:A:C	1.38678e-10	3.00647	-0.762271
47622331	chr12:47622331:ATGATCCTTTTCAAACTCTG:A	6.20731e-12	-2.90362e-10	-0.862231
47622352	chr12:47622352:A:G	6.46566e-12	-2.90362e-10	-0.821452
47622625	chr12:47622625:G:T	5.26409e-12	-2.90362e-10	-1.02705
47622826	chr12:47622826:G:A	1.30363e-12	-1.67239	-0.750412
47623153	chr12:47623153:T:A	9.39405e-12	-2.90362e-10	-0.447882
47623483	chr12:47623483:T:C	1.03657e-12	-1.42646	-1.22558
47623675	chr12:47623675:T:C	1.03834e-12	-1.42841	-1.22192
47624340	chr12:47624340:G:T	4.57701e-12	-2.90362e-10	-1.16691
47624692	chr12:47624692:A:G	2.46002e-11	-2.90362e-10	0.514795
47624744	chr12:47624744:A:G	8.58879e-11	2.89907	-1.13399
47624866	chr12:47624866:T:A	8.76778e-12	-2.90362e-10	-0.516875
47625104	chr12:47625104:CAGAA:C	2.99167e-12	-1.59213	-2.70255e-10
47625140	chr12:47625140:C:T	2.35066e-12	-1.83326	-2.70255e-10
47625161	chr12:47625161:A:C	6.3487e-12	-2.90362e-10	-0.839708
47625538	chr12:47625538:C:T	4.88441e-12	-2.90362e-10	-1.10191
47625539	chr12:47625539:G:A	4.87741e-12	-2.90362e-10	-1.10334
47625650	chr12:47625650:A:G	6.43867e-12	-2.90362e-10	-0.825636
47626169	chr12:47626169:A:T	4.52833e-12	-2.90362e-10	-1.17761
47626369	chr12:47626369:C:T	6.46744e-11	2.63898	-1.15757
47626424	chr12:47626424:C:T	6.14682e-12	0.308294	-1.18032
47626529	chr12:47626529:A:T	5.84514e-12	0.16482	-1.08717
47627134	chr12:47627134:G:A	4.40611e-12	-2.90362e-10	-1.20497
47627181	chr12:47627181:G:A	5.71089e-12	0.255723	-1.20131
47627454	chr12:47627454:A:C	1.18846e-11	1.01862	-1.23133
47627666	chr12:47627666:C:T	2.0573e-11	-2.90362e-10	0.336023
47628051	chr12:47628051:A:G	5.72183e-12	-2.90362e-10	-0.94367
47628224	chr12:47628224:C:T	4.44706e-12	-2.90362e-10	-1.19571
47628233	chr12:47628233:G:A	5.98043e-12	0.280659	-1.18012
47628262	chr12:47628262:A:G	2.99165e-11	-2.90362e-10	0.710451
47628475	chr12:47628475:T:C	5.08332e-12	-2.90362e-10	-1.06199
47628981	chr12:47628981:A:G	5.13343e-12	-2.90362e-10	-1.05218
47629213	chr12:47629213:T:C	6.48742e-12	-2.90362e-10	-0.818093
47629231	chr12:47629231:C:T	6.01179e-11	2.56685	-1.1585
47629286	chr12:47629286:T:A	1.02098e-12	-1.45017	-1.21703
47629674	chr12:47629674:C:T	1.76737e-12	-1.79604	-0.322429
47629721	chr12:47629721:G:A	1.30073e-12	-1.95824	-0.466793
47630216	chr12:47630216:C:T	2.77041e-12	-1.66896	-2.70255e-10
47630465	chr12:47630465:C:T	6.01054e-12	-2.90362e-10	-0.894443
47630470	chr12:47630470:T:G	2.07534e-11	-2.90362e-10	0.344753
47630685	chr12:47630685:G:A	1.59491e-11	-2.90362e-10	0.0814419
47630724	chr12:47630724:A:T	1.24972e-11	1.0196	-1.18205
47630908	chr12:47630908:C:A	1.06119e-12	-1.40787	-1.2207
47631311	chr12:47631311:A:G	6.41758e-12	-2.90362e-10	-0.828916
47632223	chr12:47632223:A:G	6.28466e-12	-2.90362e-10	-0.849846
47632361	chr12:47632361:C:G	1.26268e-12	-1.70768	-0.747043
47632401	chr12:47632401:C:A	6.35876e-12	-2.90362e-10	-0.838124
47633837	chr12:47633837:A:G	4.42353e-12	-2.90362e-10	-1.20102
47634718	chr12:47634718:G:A	5.84488e-13	-1.9943	-1.23068
47634850	chr12:47634850:TATTTA:T	1.79629e-12	-1.80589	-0.296346
47634863	chr12:47634863:T:C	1.74954e-11	-2.90362e-10	0.173978
47635166	chr12:47635166:A:G	4.37737e-12	-2.90362e-10	-1.21151
47635402	chr12:47635402:G:T	8.44562e-13	-1.99794	-0.858959
47635425	chr12:47635425:C:T	1.2869e-12	-1.57149	-0.864231
47635935	chr12:47635935:A:G	4.51724e-12	-2.90362e-10	-1.18006
47636064	chr12:47636064:T:C	1.9097e-12	-1.7108	-0.330215
47636256	chr12:47636256:A:T	5.71582e-12	-2.90362e-10	-0.94472
47636913	chr12:47636913:T:C	8.21585e-12	-2.90362e-10	-0.581893
47636927	chr12:47636927:C:T	1.63532e-11	-2.90362e-10	0.106464
47637157	chr12:47637157:C:T	2.21543e-12	-1.89251	-2.70255e-10
47637280	chr12:47637280:A:G	1.23678e-12	-1.73055	-0.744893
47637453	chr12:47637453:G:A	9.33498e-13	-1.97705	-0.779729
47637869	chr12:47637869:T:C	1.22567e-12	-1.49918	-0.985286
47639222	chr12:47639222:G:A	4.35844e-12	-2.90362e-10	-1.21584
47639289	chr12:47639289:A:T	1.25912e-12	-1.47935	-0.978197
47639324	chr12:47639324:T:C	1.23543e-12	-1.47381	-1.00273
47639469	chr12:47639469:A:C	4.89343e-12	-2.90362e-10	-1.10006
47639632	chr12:47639632:C:G	6.21324e-12	-2.90362e-10	-0.861276
47639637	chr12:47639637:A:G	1.71333e-11	1.38488	-1.23181
47639794	chr12:47639794:T:C	1.22098e-12	-1.50514	-0.983168
47640081	chr12:47640081:A:G	1.26909e-12	-1.70477	-0.744893
47640149	chr12:47640149:G:A	1.32447e-11	1.0814	-1.18576
47640451	chr12:47640451:C:T	1.36269e-12	-1.5244	-0.854096
47640527	chr12:47640527:A:AT	6.47776e-12	-2.90362e-10	-0.819583
47640567	chr12:47640567:T:C	6.48475e-12	-2.90362e-10	-0.818504
47640681	chr12:47640681:C:T	8.43524e-11	2.87661	-1.12957
47640836	chr12:47640836:A:G	1.27249e-12	-1.70296	-0.74402
47640841	chr12:47640841:G:A	1.63179e-11	-2.90362e-10	0.104301
47641136	chr12:47641136:C:T	1.26185e-12	-1.47007	-0.985307
47641282	chr12:47641282:G:A	6.54762e-12	-2.90362e-10	-0.808856
47641284	chr12:47641284:G:A	5.32986e-12	0.156879	-1.17151
47641313	chr12:47641313:A:G	4.89888e-12	-0.736794	-0.362158
47641317	chr12:47641317:C:T	1.64799e-11	1.34195	-1.22776
47641809	chr12:47641809:C:T	2.08885e-11	-2.90362e-10	0.351239
47642734	chr12:47642734:G:A	4.69346e-12	-2.90362e-10	-1.14179
47643147	chr12:47643147:A:C	1.75429e-11	-2.90362e-10	0.176689
47643492	chr12:47643492:A:G	7.57529e-12	-2.90362e-10	-0.663067
47643520	chr12:47643520:A:G	1.01534e-11	-2.90362e-10	-0.370146
47643764	chr12:47643764:C:T	9.09251e-11	2.96449	-1.14241
47643867	chr12:47643867:G:A	1.4558e-11	-2.90362e-10	-0.00981796
47644304	chr12:47644304:A:AGT	1.53611e-11	-2.90362e-10	0.0438831
47644306	chr12:47644306:CAA:C	1.54942e-11	-2.90362e-10	0.0525096
47644559	chr12:47644559:T:C	1.29117e-12	-1.68612	-0.746294
47644671	chr12:47644671:AC:A	1.66564e-11	-2.90362e-10	0.124836
47644989	chr12:47644989:C:G	4.61007e-12	-2.90362e-10	-1.15972
47645238	chr12:47645238:T:C	4.57797e-12	-2.90362e-10	-1.1667
47645757	chr12:47645757:T:C	5.58053e-12	0.24266	-1.21133
47645881	chr12:47645881:G:A	8.85525e-11	2.92266	-1.12703
47646091	chr12:47646091:G:A	9.19353e-13	-1.5714	-1.20064
47646284	chr12:47646284:A:G	5.8967e-12	0.27526	-1.18883
47646731	chr12:47646731:G:A	1.02459e-10	3.10129	-1.15978
47646736	chr12:47646736:T:TG	1.39786e-11	-2.90362e-10	-0.0504328
47647182	chr12:47647182:TTC:T	5.23911e-12	-2.90362e-10	-1.03181
47647283	chr12:47647283:CA:C	6.7788e-11	2.6866	-1.15817
47647317	chr12:47647317:G:A	4.38348e-12	-2.90362e-10	-1.21012
47647497	chr12:47647497:G:A	1.33196e-12	-1.69154	-0.70977
47647682	chr12:47647682:T:C	5.3593e-12	-2.90362e-10	-1.00912
47647720	chr12:47647720:C:T	1.58628e-11	1.21595	-1.13993
47648013	chr12:47648013:T:A	1.32893e-12	-1.69536	-0.708229
47648023	chr12:47648023:T:C	1.32287e-12	-1.69978	-0.708378
47648630	chr12:47648630:A:G	1.29025e-11	1.08951	-1.22004
47648654	chr12:47648654:C:CT	6.42837e-12	-2.90362e-10	-0.827237
47648677	chr12:47648677:A:G	2.07936e-11	1.57639	-1.2297
47648756	chr12:47648756:T:A	9.31495e-12	-2.90362e-10	-0.456338
47648998	chr12:47648998:G:A	9.77126e-12	-2.90362e-10	-0.408512
47649148	chr12:47649148:C:T	6.42958e-12	-2.90362e-10	-0.827048
47649485	chr12:47649485:G:A	1.51492e-11	-2.90362e-10	0.0299864
47649662	chr12:47649662:A:G	1.10033e-12	-1.37594	-1.21641
47649766	chr12:47649766:A:C	6.8804e-12	-2.90362e-10	-0.759281
47649855	chr12:47649855:C:T	1.13551e-10	3.17056	-1.12627
47649904	chr12:47649904:C:T	2.37999e-12	-1.82086	-2.70255e-10
47650055	chr12:47650055:G:A	4.42397e-12	-2.90362e-10	-1.20092
47650085	chr12:47650085:A:C	9.69086e-13	-1.49586	-1.2235
47650207	chr12:47650207:C:T	4.90284e-12	-2.90362e-10	-1.09814
47650723	chr12:47650723:A:G	1.42721e-11	0.577708	-0.607362
47651581	chr12:47651581:C:T	8.28652e-12	-2.90362e-10	-0.573328
47651728	chr12:47651728:G:A	8.65661e-12	-2.90362e-10	-0.529635
47651736	chr12:47651736:T:C	9.26258e-12	-2.90362e-10	-0.461975
47651800	chr12:47651800:T:C	1.34391e-11	0.504555	-0.594346
47651939	chr12:47651939:G:A	1.00461e-10	3.07357	-1.15176
47652517	chr12:47652517:C:T	4.29802e-12	-2.90362e-10	-1.2298
47652964	chr12:47652964:T:C	4.8035e-12	-2.90362e-10	-1.11861
47653101	chr12:47653101:C:T	6.09484e-12	-2.90362e-10	-0.880515
47653543	chr12:47653543:G:A	1.01718e-11	-2.90362e-10	-0.368337
47653621	chr12:47653621:T:C	5.24836e-12	-0.559641	-0.470402
47653876	chr12:47653876:C:T	1.8636e-10	3.32482	-0.785096
47654164	chr12:47654164:A:G	7.46291e-12	-2.90362e-10	-0.678013
47654308	chr12:47654308:G:A	4.30139e-12	-2.90362e-10	-1.22902
47654684	chr12:47654684:A:T	5.47284e-12	0.185741	-1.1739
47655142	chr12:47655142:T:G	6.38621e-12	-2.90362e-10	-0.833817
47655255	chr12:47655255:C:T	5.99825e-12	-2.90362e-10	-0.896491
47656176	chr12:47656176:T:A	6.11013e-12	-2.90362e-10	-0.878011
47656518	chr12:47656518:T:C	5.30137e-12	0.150141	-1.17013
47656558	chr12:47656558:G:A	2.22344e-11	0.886775	-0.473092
47656656	chr12:47656656:C:G	4.4879e-12	-2.90362e-10	-1.18657
47656813	chr12:47656813:G:A	4.42658e-12	-2.90362e-10	-1.20033
47656851	chr12:47656851:G:GC	1.86592e-11	0.823884	-0.585501
47657362	chr12:47657362:C:T	4.73146e-12	-2.90362e-10	-1.13373
47657440	chr12:47657440:G:C	3.59583e-11	-2.90362e-10	0.894402
47657627	chr12:47657627:A:G	2.00592e-10	3.38212	-0.768802
47657673	chr12:47657673:A:G	1.70546e-12	-1.04801	-1.10612
47658450	chr12:47658450:T:A	2.09832e-11	-2.90362e-10	0.355765
47658689	chr12:47658689:T:C	6.79123e-12	-2.90362e-10	-0.772326
47659227	chr12:47659227:A:G	1.55042e-11	-2.90362e-10	0.0531517
47659538	chr12:47659538:T:A	8.96332e-12	-2.90362e-10	-0.494818
47659585	chr12:47659585:T:C	7.50386e-12	-2.90362e-10	-0.67254
47659594	chr12:47659594:G:C	8.56882e-11	2.9217	-1.15894
47659709	chr12:47659709:T:C	1.49583e-10	3.4503	-1.13041
47659889	chr12:47659889:T:C	5.84664e-12	-2.90362e-10	-0.92209
47660019	chr12:47660019:A:G	7.98641e-12	-0.754311	0.144094
47661064	chr12:47661064:ATGAC:A	9.94024e-12	-2.90362e-10	-0.391367
47661069	chr12:47661069:T:A	6.74986e-12	-2.90362e-10	-0.778437
47661227	chr12:47661227:T:G	4.29189e-12	-2.90362e-10	-1.23123
47661283	chr12:47661283:T:C	5.25141e-12	-2.90362e-10	-1.02946
47661651	chr12:47661651:A:T	5.29241e-12	-2.90362e-10	-1.02168
47661903	chr12:47661903:G:A	5.23984e-12	-2.90362e-10	-1.03167
47661958	chr12:47661958:T:C	4.51945e-11	1.12302	-2.70255e-10
47662244	chr12:47662244:T:C	4.2965e-12	-2.90362e-10	-1.23016
47662382	chr12:47662382:T:C	1.87515e-11	0.974426	-0.731109
47662412	chr12:47662412:T:C	4.06857e-11	1.01792	-2.70255e-10
47662610	chr12:47662610:A:G	4.28453e-12	-2.90362e-10	-1.23295
47662776	chr12:47662776:T:C	5.88813e-12	-2.90362e-10	-0.915021
47662782	chr12:47662782:C:T	2.25698e-12	-1.87393	-2.70255e-10
47662787	chr12:47662787:C:T	9.67823e-12	-2.90362e-10	-0.418079
47662930	chr12:47662930:G:T	1.72193e-11	-2.90362e-10	0.158072
47663948	chr12:47663948:CTG:C	1.45241e-12	-2.02884	-0.285898
47664008	chr12:47664008:G:A	4.79677e-12	-2.90362e-10	-1.12002
47664132	chr12:47664132:G:A	5.48195e-12	-2.90362e-10	-0.986497
47664164	chr12:47664164:C:T	4.36868e-12	-2.90362e-10	-1.2135
47665161	chr12:47665161:C:T	1.96869e-12	-2.01059	-2.70255e-10
47665394	chr12:47665394:G:A	2.51417e-11	-2.90362e-10	0.536568
47665501	chr12:47665501:A:G	2.50114e-12	-1.77121	-2.70255e-10
47665589	chr12:47665589:C:A	1.73927e-11	-2.90362e-10	0.168094
47665734	chr12:47665734:G:A	7.56529e-12	0.260682	-0.92507
47666143	chr12:47666143:A:AT	1.36509e-12	-1.14354	-1.23319
47666309	chr12:47666309:C:T	1.38885e-12	-1.6666	-0.692884
47667542	chr12:47667542:C:T	1.77032e-11	-2.90362e-10	0.185787
47667652	chr12:47667652:G:A	4.33704e-12	-2.90362e-10	-1.22077
47668141	chr12:47668141:G:C	4.72697e-12	-2.90362e-10	-1.13467
47669269	chr12:47669269:G:A	1.41533e-12	-1.72907	-0.611526
47669496	chr12:47669496:A:G	6.81574e-12	-2.90362e-10	-0.768724
47669604	chr12:47669604:A:G	1.41207e-12	-1.72955	-0.613353
47670562	chr12:47670562:T:C	1.95342e-12	-2.01838	-2.70255e-10
47670970	chr12:47670970:T:C	5.02563e-12	-2.90362e-10	-1.07341
47671986	chr12:47671986:C:T	1.44608e-12	-1.715	-0.604099
47672277	chr12:47672277:C:A	6.2964e-12	-2.90362e-10	-0.84798
47673071	chr12:47673071:G:A	2.08356e-11	-2.90362e-10	0.348703
47673813	chr12:47673813:G:A	9.01052e-12	-2.90362e-10	-0.489565
47673994	chr12:47673994:A:G	1.40219e-12	-1.6949	-0.655024
47674477	chr12:47674477:T:C	3.99159e-12	-1.30377	-2.70255e-10
47675046	chr12:47675046:C:A	2.62373e-12	-1.72336	-2.70255e-10
47675753	chr12:47675753:T:C	4.78507e-12	-2.90362e-10	-1.12246
47675977	chr12:47675977:T:C	1.88093e-12	-1.87873	-0.177461
47675994	chr12:47675994:A:C	4.52796e-12	-2.90362e-10	-1.17769
47676926	chr12:47676926:A:G	1.05907e-11	0.905535	-1.23352
47676935	chr12:47676935:C:CA	4.37301e-12	-2.90362e-10	-1.21251
47677685	chr12:47677685:A:G	1.66348e-11	-2.90362e-10	0.123537
47677781	chr12:47677781:T:C	1.01095e-11	-2.90362e-10	-0.374487
47677797	chr12:47677797:A:G	2.31758e-11	-2.90362e-10	0.455148
47677831	chr12:47677831:T:C	3.67099e-12	-1.3875	-2.70255e-10
47678321	chr12:47678321:T:C	1.0573e-12	-1.51771	-1.11453
47678691	chr12:47678691:A:C	1.56052e-10	3.1846	-0.822367
47679833	chr12:47679833:G:A	5.14408e-12	-2.90362e-10	-1.05011
47680223	chr12:47680223:T:G	7.24905e-12	0.259938	-0.967025
47680277	chr12:47680277:G:C	2.87619e-11	-2.90362e-10	0.671092
47680806	chr12:47680806:C:T	6.07202e-12	-2.90362e-10	-0.884266
47681107	chr12:47681107:TC:T	4.12337e-11	1.97082	-0.939518
47681532	chr12:47681532:G:A	8.61613e-12	-2.90362e-10	-0.534322
47681654	chr12:47681654:A:C	4.62588e-12	-2.90362e-10	-1.15629
47681814	chr12:47681814:A:G	4.30204e-12	-2.90362e-10	-1.22887
47682519	chr12:47682519:A:G	6.73561e-12	-0.665864	-0.114687
47682889	chr12:47682889:A:G	1.38572e-11	-2.90362e-10	-0.0591525
47682914	chr12:47682914:C:T	2.34452e-12	-1.83588	-2.70255e-10
47682943	chr12:47682943:C:A	6.15224e-12	-2.90362e-10	-0.871142
47683283	chr12:47683283:T:C	1.68613e-11	-2.90362e-10	0.137065
47683713	chr12:47683713:C:T	6.61339e-12	-2.90362e-10	-0.798862
47684618	chr12:47684618:G:C	5.62346e-12	-2.90362e-10	-0.961011
47684816	chr12:47684816:T:C	5.02795e-12	-2.90362e-10	-1.07295
47684843	chr12:47684843:C:T	2.16356e-12	-1.71461	-0.201593
47685023	chr12:47685023:A:G	1.38074e-12	-1.75426	-0.611076
47685724	chr12:47685724:C:T	4.81576e-11	2.17522	-0.988697
47685818	chr12:47685818:AAGC:A	4.3018e-12	-2.90362e-10	-1.22892
47686947	chr12:47686947:T:A	6.58248e-12	-2.90362e-10	-0.803547
47687478	chr12:47687478:A:G	5.59797e-12	-2.90362e-10	-0.965555
47687663	chr12:47687663:T:G	4.5001e-12	-2.90362e-10	-1.18386
47687756	chr12:47687756:C:T	4.93685e-11	1.67322	-0.461861
47687854	chr12:47687854:C:T	1.65614e-10	3.20485	-0.783146
47688241	chr12:47688241:C:G	6.07042e-12	-2.90362e-10	-0.88453
47688283	chr12:47688283:A:ACATACC	4.85906e-12	-2.90362e-10	-1.10711
47688328	chr12:47688328:G:A	4.47957e-12	-2.90362e-10	-1.18843
47688699	chr12:47688699:T:C	1.0034e-11	0.4676	-0.84958
47688973	chr12:47688973:C:T	6.23113e-12	-2.90362e-10	-0.8584
47689661	chr12:47689661:TC:T	1.35232e-12	-1.87998	-0.506157
47689686	chr12:47689686:T:C	4.2906e-12	-2.90362e-10	-1.23153
47689719	chr12:47689719:T:C	4.31071e-12	-2.90362e-10	-1.22685
47689926	chr12:47689926:G:A	1.39461e-10	3.36761	-1.11778
47689932	chr12:47689932:T:C	6.60063e-12	-2.90362e-10	-0.800792
47690048	chr12:47690048:A:C	6.40834e-12	-2.90362e-10	-0.830359
47690054	chr12:47690054:AAG:A	1.1252e-12	-1.89396	-0.676038
47690060	chr12:47690060:A:G	1.31609e-12	-1.74636	-0.666931
47690773	chr12:47690773:C:T	1.6509e-11	0.728501	-0.612551
47691344	chr12:47691344:G:A	5.18089e-12	-2.90362e-10	-1.04298
47691872	chr12:47691872:A:C	1.02374e-12	-1.95675	-0.707746
47692065	chr12:47692065:G:A	6.66416e-12	-2.90362e-10	-0.791214
47692302	chr12:47692302:C:T	1.47948e-12	-1.76799	-0.528274
47692382	chr12:47692382:A:G	8.63508e-11	2.92516	-1.1547
47692596	chr12:47692596:T:C	8.6272e-12	0.382752	-0.91579
47693435	chr12:47693435:G:A	7.5297e-12	0.279905	-0.949008
47693449	chr12:47693449:C:A	1.36535e-12	-1.76358	-0.612974
47694390	chr12:47694390:G:T	2.24369e-12	-1.72031	-0.159528
47694860	chr12:47694860:A:C	6.06994e-12	-2.90362e-10	-0.88461
47695274	chr12:47695274:CAAGA:C	8.96349e-12	0.436065	-0.930863
47695921	chr12:47695921:G:A	6.03984e-12	-2.90362e-10	-0.889581
47696335	chr12:47696335:G:A	2.9923e-11	0.710668	-2.70255e-10
47696511	chr12:47696511:T:C	4.28549e-12	-2.90362e-10	-1.23272
47696732	chr12:47696732:A:G	1.43742e-12	-1.71182	-0.613285
47696888	chr12:47696888:T:C	2.03972e-12	-1.97515	-2.70255e-10
47696967	chr12:47696967:A:G	4.31173e-12	-2.90362e-10	-1.22662
47697297	chr12:47697297:T:C	1.80298e-10	3.32602	-0.819366
47697364	chr12:47697364:A:G	4.29724e-12	-2.90362e-10	-1.22998
47697428	chr12:47697428:A:C	4.53301e-12	-2.90362e-10	-1.17657
47697739	chr12:47697739:AACAGGG:A	1.36183e-12	-1.75605	-0.623082
47698274	chr12:47698274:C:G	4.29508e-12	-2.90362e-10	-1.23049
47698905	chr12:47698905:A:G	5.72601e-12	-2.90362e-10	-0.942938
47698940	chr12:47698940:T:C	4.77147e-12	-2.90362e-10	-1.1253
47699091	chr12:47699091:A:C	1.38064e-12	-1.75207	-0.613335
47699229	chr12:47699229:C:G	1.28222e-10	3.23101	-1.06521
47699426	chr12:47699426:AAAG:A	7.88204e-13	-1.96884	-0.957116
47699900	chr12:47699900:C:G	4.49574e-12	-2.90362e-10	-1.18483
47700189	chr12:47700189:C:T	1.13574e-11	-2.90362e-10	-0.258093
47700702	chr12:47700702:T:C	7.96396e-12	-2.90362e-10	-0.613032
47700709	chr12:47700709:T:C	5.03296e-12	-2.90362e-10	-1.07195
47700790	chr12:47700790:T:C	1.30181e-12	-1.74855	-0.67565
47701779	chr12:47701779:A:G	4.47201e-12	-2.90362e-10	-1.19012
47702426	chr12:47702426:C:T	1.9421e-12	-1.92217	-0.102019
47702452	chr12:47702452:G:A	1.40081e-12	-1.6825	-0.668407
47702992	chr12:47702992:A:T	4.79515e-12	-2.90362e-10	-1.12035
47703872	chr12:47703872:A:G	4.66986e-12	-2.90362e-10	-1.14683
47704581	chr12:47704581:T:C	1.20686e-11	-2.90362e-10	-0.197355
47704779	chr12:47704779:G:A	1.98452e-12	-1.95764	-0.0449354
47705034	chr12:47705034:T:C	1.44312e-12	-1.69724	-0.623912
47705188	chr12:47705188:G:A	4.55058e-12	-2.90362e-10	-1.1727
47705327	chr12:47705327:T:C	1.04079e-11	-2.90362e-10	-0.345391
47705592	chr12:47705592:T:C	4.29702e-12	-2.90362e-10	-1.23004
47705693	chr12:47705693:CA:C	1.33215e-12	-1.73331	-0.667851
47706187	chr12:47706187:C:T	1.29206e-12	-1.76387	-0.667851
47706275	chr12:47706275:A:G	1.28814e-12	-1.7669	-0.667862
47706620	chr12:47706620:G:C	4.33442e-12	-2.90362e-10	-1.22137
47706766	chr12:47706766:A:G	5.69974e-12	-2.90362e-10	-0.947538
47706858	chr12:47706858:T:C	1.28967e-11	-0.130988	-2.70255e-10
47707204	chr12:47707204:T:C	6.57445e-12	-2.90362e-10	-0.804767
47707556	chr12:47707556:C:A	1.15392e-11	-2.90362e-10	-0.242211
47708726	chr12:47708726:T:C	1.92719e-12	-2.0319	-2.70255e-10
47709541	chr12:47709541:C:T	6.77535e-12	-0.0273587	-0.747309
47710338	chr12:47710338:A:C	4.67176e-12	-2.90362e-10	-1.14642
47710342	chr12:47710342:T:A	2.52547e-11	-2.90362e-10	0.541055
47710429	chr12:47710429:G:T	1.62318e-12	-2.01112	-0.192458
47712196	chr12:47712196:G:A	7.64301e-12	-2.90362e-10	-0.654166
47712459	chr12:47712459:CAG:C	4.55084e-12	-2.90362e-10	-1.17265
47712525	chr12:47712525:G:A	4.81127e-12	-2.90362e-10	-1.117
47712537	chr12:47712537:G:A	1.01846e-11	-2.90362e-10	-0.367081
47712705	chr12:47712705:G:T	3.44968e-12	-0.39033	-1.05935
47713029	chr12:47713029:C:A	5.68963e-12	-2.90362e-10	-0.949314
47713496	chr12:47713496:G:A	1.24914e-11	-2.90362e-10	-0.162922
47713550	chr12:47713550:C:T	1.10799e-12	-1.79592	-0.789493
47713564	chr12:47713564:A:G	1.29157e-12	-1.9128	-0.519303
47714734	chr12:47714734:G:A	1.28833e-12	-1.90856	-0.526051
47714740	chr12:47714740:G:A	5.88522e-12	-2.90362e-10	-0.915514
47715623	chr12:47715623:G:A	9.24381e-13	-1.87017	-0.896419
47715822	chr12:47715822:C:A	4.53967e-12	-2.90362e-10	-1.1751
47715885	chr12:47715885:G:A	1.47577e-12	-1.72503	-0.573754
47716272	chr12:47716272:G:A	1.70101e-11	-2.90362e-10	0.145847
47716419	chr12:47716419:C:T	5.92746e-12	-2.90362e-10	-0.908362
47716542	chr12:47716542:A:G	2.8651e-12	-1.63535	-2.70255e-10
47716639	chr12:47716639:GTC:G	1.0865e-12	-1.54426	-1.06073
47716825	chr12:47716825:A:G	3.93365e-12	-0.368229	-0.950162
47716830	chr12:47716830:G:A	1.03022e-11	0.771176	-1.12678
47717273	chr12:47717273:T:G	1.05594e-12	-1.54369	-1.08984
47718339	chr12:47718339:G:T	8.59738e-12	-2.90362e-10	-0.536501
47718594	chr12:47718594:C:T	1.19076e-12	-1.83866	-0.674709
47719507	chr12:47719507:G:A	6.21942e-12	-2.90362e-10	-0.860282
47719744	chr12:47719744:G:A	1.10696e-12	-1.52906	-1.05728
47719989	chr12:47719989:C:T	4.4093e-12	-0.276866	-0.927375
47720233	chr12:47720233:A:G	5.28413e-12	-2.90362e-10	-1.02325
47720254	chr12:47720254:G:A	6.48372e-12	-2.90362e-10	-0.818664
47720972	chr12:47720972:A:G	1.74892e-11	-2.90362e-10	0.173626
47720978	chr12:47720978:C:G	8.04611e-12	-2.90362e-10	-0.60277
47721416	chr12:47721416:A:G	1.96675e-12	-2.01158	-2.70255e-10
47721872	chr12:47721872:A:G	4.31596e-12	-2.90362e-10	-1.22564
47722135	chr12:47722135:G:A	1.11731e-12	-1.57434	-1.0027
47722416	chr12:47722416:T:A	8.15876e-12	-2.90362e-10	-0.588866
47722472	chr12:47722472:A:G	1.02078e-12	-2.03098	-0.636411
47722552	chr12:47722552:G:A	2.19283e-12	-1.90277	-2.70255e-10
47722599	chr12:47722599:G:A	1.98973e-11	-2.90362e-10	0.302625
47722790	chr12:47722790:G:A	9.68312e-13	-2.03152	-0.688642
47723082	chr12:47723082:A:G	2.86269e-12	-1.6362	-2.70255e-10
47723354	chr12:47723354:G:A	5.27229e-12	-2.90362e-10	-1.02549
47723582	chr12:47723582:A:T	8.90033e-13	-1.89024	-0.914219
47723924	chr12:47723924:T:C	8.21621e-12	-2.90362e-10	-0.58185
47724159	chr12:47724159:A:C	2.17531e-12	-1.91079	-2.70255e-10
47724172	chr12:47724172:C:T	2.90176e-09	6.49669	-1.21157
47724374	chr12:47724374:C:T	8.85687e-13	-1.86141	-0.947944
47724404	chr12:47724404:C:A	1.02344e-12	-1.60239	-1.0624
47724644	chr12:47724644:C:G	1.2993e-12	-1.56073	-0.865401
47724862	chr12:47724862:G:A	6.48844e-12	-2.90362e-10	-0.817936
47725233	chr12:47725233:C:G	9.79486e-13	-2.03069	-0.678001
47725266	chr12:47725266:G:A	9.41023e-13	-2.03057	-0.718177
47725779	chr12:47725779:G:A	9.77644e-13	-2.03148	-0.679088
47725817	chr12:47725817:C:G	1.19753e-12	-1.64572	-0.861979
47726047	chr12:47726047:G:A	4.33127e-12	-2.90362e-10	-1.2221
47726172	chr12:47726172:G:A	1.89764e-10	3.60984	-1.05202
47726214	chr12:47726214:C:G	9.88185e-13	-2.03193	-0.667915
47726349	chr12:47726349:C:T	9.80383e-13	-2.03025	-0.677522
47726842	chr12:47726842:T:C	1.93627e-12	-2.0272	-2.70255e-10
47726907	chr12:47726907:G:A	9.10972e-13	-2.03051	-0.750693
47727072	chr12:47727072:C:T	6.22306e-12	-2.90362e-10	-0.859697
47727118	chr12:47727118:G:A	8.83227e-13	-1.87838	-0.933749
47727190	chr12:47727190:C:T	1.21183e-12	-1.61173	-0.884101
47727410	chr12:47727410:C:T	4.28513e-12	-2.90362e-10	-1.23281
47727782	chr12:47727782:A:G	2.47801e-12	-1.7805	-2.70255e-10
47727916	chr12:47727916:G:A	2.09032e-12	-1.95064	-2.70255e-10
47728031	chr12:47728031:T:G	9.01225e-12	-2.90362e-10	-0.489373
47728106	chr12:47728106:C:T	1.08247e-10	3.22804	-1.23158
47728241	chr12:47728241:G:A	4.40472e-12	-2.90362e-10	-1.20528
47728294	chr12:47728294:G:C	4.48153e-12	-2.90362e-10	-1.18799
47728557	chr12:47728557:G:A	1.41105e-11	-2.90362e-10	-0.0410407
47728716	chr12:47728716:C:T	1.07258e-11	-2.90362e-10	-0.315308
47728773	chr12:47728773:A:G	4.2821e-12	-2.90362e-10	-1.23352
47728981	chr12:47728981:T:C	4.29265e-12	-2.90362e-10	-1.23105
47729395	chr12:47729395:A:G	1.13212e-12	-1.92695	-0.63692
47729646	chr12:47729646:T:G	1.18596e-12	-1.57571	-0.941695
47729679	chr12:47729679:T:G	4.28487e-12	-2.90362e-10	-1.23287
47729780	chr12:47729780:A:G	5.09029e-11	2.34251	-1.10055
47730187	chr12:47730187:C:T	5.7219e-12	-0.943658	-2.70255e-10
47730365	chr12:47730365:G:A	1.44943e-12	-2.02659	-0.290194
47730381	chr12:47730381:G:A	8.31988e-12	-2.90362e-10	-0.56931
47730702	chr12:47730702:G:A	8.6001e-12	0.58984	-1.12602
47730737	chr12:47730737:A:G	1.60221e-11	-2.90362e-10	0.0860081
47730752	chr12:47730752:C:T	9.54641e-12	0.800171	-1.23196
47730855	chr12:47730855:T:C	4.28687e-12	-2.90362e-10	-1.2324
47730918	chr12:47730918:G:A	4.28423e-12	-2.90362e-10	-1.23302
47731110	chr12:47731110:G:A	1.23915e-12	-2.03258	-0.44096
47731154	chr12:47731154:C:T	2.62005e-12	-1.72477	-2.70255e-10
47731398	chr12:47731398:A:T	4.39368e-12	-2.90362e-10	-1.20779
47731419	chr12:47731419:G:T	1.05701e-12	-1.67736	-0.955153
47731546	chr12:47731546:T:C	1.43329e-12	-2.02708	-0.300901
47731698	chr12:47731698:C:T	4.28207e-12	-2.90362e-10	-1.23352
47731969	chr12:47731969:G:A	1.51506e-10	-2.90362e-10	2.33267
47731981	chr12:47731981:T:C	1.01914e-12	-1.90587	-0.76313
47732362	chr12:47732362:G:T	4.28443e-12	-2.90362e-10	-1.23297
47732704	chr12:47732704:C:T	4.28691e-12	-2.90362e-10	-1.23239
47733077	chr12:47733077:G:A	4.28214e-12	-2.90362e-10	-1.2335
47733102	chr12:47733102:G:A	4.28245e-12	-2.90362e-10	-1.23343
47733232	chr12:47733232:G:A	6.92805e-12	0.232434	-0.984813
47733303	chr12:47733303:C:T	8.16689e-11	1.71472	-2.70255e-10
47733421	chr12:47733421:G:A	4.28226e-12	-2.90362e-10	-1.23348
47733687	chr12:47733687:C:G	6.32852e-12	-2.90362e-10	-0.842892
47733831	chr12:47733831:G:C	4.28223e-12	-2.90362e-10	-1.23348
47733832	chr12:47733832:G:A	4.28223e-12	-2.90362e-10	-1.23348
47733868	chr12:47733868:C:T	4.28536e-12	-2.90362e-10	-1.23275
47733883	chr12:47733883:G:C	4.28224e-12	-2.90362e-10	-1.23348
47734162	chr12:47734162:A:C	9.18075e-13	-1.64702	-1.12642
47734181	chr12:47734181:C:T	2.46934e-11	-2.90362e-10	0.518579
47734336	chr12:47734336:G:C	1.47312e-12	-2.02907	-0.271506
47734500	chr12:47734500:C:G	1.58818e-12	-2.02992	-0.195445
47734627	chr12:47734627:G:A	1.2525e-12	-2.02944	-0.433372
47734761	chr12:47734761:C:A	4.29366e-12	-2.90362e-10	-1.23082
47734906	chr12:47734906:G:A	4.28224e-12	-2.90362e-10	-1.23348
47734939	chr12:47734939:A:G	3.93391e-11	2.09372	-1.10946
47734985	chr12:47734985:G:A	8.85319e-12	-2.90362e-10	-0.50718
47735113	chr12:47735113:C:T	4.29061e-12	-2.90362e-10	-1.23153
47735127	chr12:47735127:C:T	4.28384e-12	-2.90362e-10	-1.23311
47735426	chr12:47735426:C:A	4.28546e-12	-2.90362e-10	-1.23273
47735471	chr12:47735471:G:A	9.07911e-13	-1.59004	-1.19453
47735561	chr12:47735561:A:G	4.63345e-11	2.34271	-1.19478
47735601	chr12:47735601:G:A	4.28235e-12	-2.90362e-10	-1.23346
47735779	chr12:47735779:A:G	3.62994e-11	2.07138	-1.16754
47735896	chr12:47735896:A:G	3.22295e-11	1.96099	-1.17607
47735948	chr12:47735948:G:C	4.28843e-12	-2.90362e-10	-1.23204
47736051	chr12:47736051:G:A	4.33723e-12	-2.90362e-10	-1.22072
47736257	chr12:47736257:G:A	4.28523e-12	-2.90362e-10	-1.23278
47736373	chr12:47736373:T:G	4.28358e-12	-2.90362e-10	-1.23317
47736985	chr12:47736985:C:T	7.49939e-12	-2.90362e-10	-0.673137
47736990	chr12:47736990:A:C	4.28784e-12	-2.90362e-10	-1.23217
47737260	chr12:47737260:G:A	4.28231e-12	-2.90362e-10	-1.23346
47737294	chr12:47737294:G:A	1.0877e-12	-1.53379	-1.07011
47737328	chr12:47737328:T:G	4.28207e-12	-2.90362e-10	-1.23352
47737372	chr12:47737372:G:A	4.28206e-12	-2.90362e-10	-1.23352
47737454	chr12:47737454:C:T	4.28213e-12	-2.90362e-10	-1.23351
47737927	chr12:47737927:G:A	6.17687e-12	-2.90362e-10	-0.867147
47737945	chr12:47737945:G:A	3.7007e-11	2.12057	-1.19742
47738376	chr12:47738376:A:T	3.82508e-11	2.18833	-1.23212
47738393	chr12:47738393:T:C	3.97764e-11	2.22855	-1.23323
47738668	chr12:47738668:T:C	8.21912e-12	0.334725	-0.91622
47738931	chr12:47738931:G:A	2.96414e-11	1.86396	-1.16275
47739750	chr12:47739750:C:G	4.49715e-12	-2.90362e-10	-1.18451
47739919	chr12:47739919:G:A	6.75668e-12	0.26494	-1.04237
47740517	chr12:47740517:G:A	1.06763e-12	-1.96429	-0.658224
47740912	chr12:47740912:T:C	1.32058e-11	0.755645	-0.862945
47741176	chr12:47741176:G:T	4.32771e-12	-2.90362e-10	-1.22292
47741247	chr12:47741247:T:C	2.0407e-12	-1.97467	-2.70255e-10
47741807	chr12:47741807:G:A	6.87372e-13	-2.01659	-1.04625
47741813	chr12:47741813:T:C	3.29186e-11	0.80608	-2.70255e-10
47741824	chr12:47741824:T:C	9.35951e-13	-1.60944	-1.14471
47742107	chr12:47742107:C:G	6.24843e-12	-2.90362e-10	-0.855627
47742205	chr12:47742205:TATG:T	1.02325e-12	-2.02931	-0.635657
47742304	chr12:47742304:C:T	1.34614e-11	-2.90362e-10	-0.0881324
47742771	chr12:47742771:C:T	5.19101e-12	-2.90362e-10	-1.04103
47743425	chr12:47743425:G:A	4.57319e-12	-2.90362e-10	-1.16775
47744167	chr12:47744167:G:A	4.65574e-12	-2.90362e-10	-1.14986
47744238	chr12:47744238:A:G	6.38875e-12	-2.90362e-10	-0.833419
47744500	chr12:47744500:G:T	9.88178e-13	-1.66602	-1.03383
47744583	chr12:47744583:C:T	6.38376e-12	0.148212	-0.982413
47744679	chr12:47744679:G:A	8.39344e-12	-2.90362e-10	-0.560507
47744855	chr12:47744855:A:G	2.24272e-11	-2.90362e-10	0.422318
47744943	chr12:47744943:CT:C	5.71335e-12	-2.90362e-10	-0.945153
47745070	chr12:47745070:G:A	4.98163e-12	-2.90362e-10	-1.0822
47745103	chr12:47745103:T:C	5.14921e-12	-2.90362e-10	-1.04912
47745568	chr12:47745568:C:T	9.51317e-13	-1.74789	-0.989972
47745819	chr12:47745819:G:A	1.93877e-11	1.48814	-1.21146
47746027	chr12:47746027:A:C	1.30025e-12	-1.76089	-0.664518
47746150	chr12:47746150:A:G	8.35357e-11	-2.90362e-10	1.73732
47746470	chr12:47746470:A:G	4.32171e-12	-2.90362e-10	-1.22431
47746598	chr12:47746598:T:C	2.45331e-11	-2.90362e-10	0.512063
47746645	chr12:47746645:G:A	1.56154e-10	-2.90362e-10	2.36288
47746704	chr12:47746704:TGCAGCAAGG:T	5.79831e-12	-2.90362e-10	-0.930392
47746788	chr12:47746788:A:C	1.52078e-11	-2.90362e-10	0.0338482
47746799	chr12:47746799:G:T	4.22647e-11	-2.90362e-10	1.05599
47747015	chr12:47747015:C:T	1.76849e-12	-1.79514	-0.322689
47747044	chr12:47747044:A:C	1.34808e-12	-1.90012	-0.489157
47747180	chr12:47747180:A:T	1.76607e-12	-1.81466	-0.304538
47747550	chr12:47747550:C:T	4.28914e-12	-2.90362e-10	-1.23187
47747692	chr12:47747692:T:C	1.80375e-12	-1.82906	-0.269032
47748015	chr12:47748015:T:C	5.57328e-12	-0.136491	-0.833483
47748100	chr12:47748100:G:A	6.04008e-12	-2.90362e-10	-0.889541
47748560	chr12:47748560:T:C	8.68958e-12	-1.45791	0.932078
47748853	chr12:47748853:C:T	8.68516e-12	-1.45035	0.924008
47749114	chr12:47749114:C:T	5.32004e-12	-1.01648	-2.70255e-10
47749601	chr12:47749601:C:G	4.95538e-12	-2.90362e-10	-1.08748
47749901	chr12:47749901:C:T	2.49313e-12	-1.77442	-2.70255e-10
47750195	chr12:47750195:C:T	2.21171e-11	-1.24643	1.65482
47750460	chr12:47750460:A:C	9.94306e-12	-1.30363	0.912547
47750585	chr12:47750585:G:A	7.73182e-12	-2.90362e-10	-0.642614
47750737	chr12:47750737:G:C	2.22304e-12	-1.77356	-0.115521
47751321	chr12:47751321:G:A	5.63223e-13	-2.0303	-1.23173
47751388	chr12:47751388:C:T	5.65912e-13	-2.02819	-1.22909
47751673	chr12:47751673:G:A	1.24444e-11	-1.22315	1.05646
47752186	chr12:47752186:T:C	5.67687e-13	-2.02817	-1.22598
47752258	chr12:47752258:T:C	5.66705e-13	-2.02875	-1.22712
47752399	chr12:47752399:G:A	8.38126e-12	0.484377	-1.04634
47752480	chr12:47752480:G:A	8.13113e-13	-1.66306	-1.23178
47752652	chr12:47752652:G:C	2.75061e-11	0.62645	-2.70255e-10
47752807	chr12:47752807:T:C	7.54564e-13	-1.97939	-0.990181
47753410	chr12:47753410:TG:T	4.25367e-11	-2.90362e-10	1.06241
47753775	chr12:47753775:T:C	1.26575e-11	-2.90362e-10	-0.149706
47754154	chr12:47754154:G:A	2.80067e-12	-1.6581	-2.70255e-10
47754397	chr12:47754397:C:G	5.62313e-13	-2.0312	-1.23245
47754524	chr12:47754524:G:A	7.83041e-13	-1.70025	-1.23227
47755137	chr12:47755137:T:C	7.93648e-13	-1.68636	-1.23272
47755703	chr12:47755703:T:C	6.14897e-12	-2.90362e-10	-0.871674
47756520	chr12:47756520:T:G	9.95196e-12	-1.27585	0.885656
47756602	chr12:47756602:A:T	1.29537e-11	-2.90362e-10	-0.12658
47756626	chr12:47756626:G:A	2.09178e-12	-1.94994	-2.70255e-10
47756665	chr12:47756665:C:T	1.56037e-11	-2.90362e-10	0.0595505
47756753	chr12:47756753:G:A	6.99738e-12	-1.31315	0.570725
47757011	chr12:47757011:C:T	4.71286e-12	-2.90362e-10	-1.13766
47757094	chr12:47757094:G:A	1.58679e-11	-2.90362e-10	0.0763422
47757168	chr12:47757168:A:G	4.6312e-11	0.0448792	1.10256
47757222	chr12:47757222:A:G	1.66239e-11	0.122885	-2.70255e-10
47757241	chr12:47757241:A:G	4.29433e-12	-2.90362e-10	-1.23066
47758263	chr12:47758263:C:T	3.80346e-12	-1.35205	-2.70255e-10
47758649	chr12:47758649:G:A	8.27162e-13	-1.64422	-1.23349
47758822	chr12:47758822:G:C	4.82935e-12	0.119196	-1.23244
47758916	chr12:47758916:C:G	6.83681e-12	-2.90362e-10	-0.765637
47759064	chr12:47759064:C:T	1.19635e-11	-2.90362e-10	-0.206094
47759212	chr12:47759212:G:A	9.62884e-13	-1.49573	-1.23005
47759262	chr12:47759262:G:A	1.09091e-12	-1.56563	-1.03531
47759349	chr12:47759349:C:T	2.34836e-12	-0.636477	-1.19776
47759358	chr12:47759358:A:C	2.16739e-12	-1.91444	-2.70255e-10
47759627	chr12:47759627:G:A	5.91864e-10	2.0145	1.68082
47759765	chr12:47759765:G:A	4.54122e-12	-2.90362e-10	-1.17476
47760161	chr12:47760161:T:C	8.4014e-12	-1.23678	0.677217
47760371	chr12:47760371:A:T	5.47172e-12	-2.90362e-10	-0.988366
47760727	chr12:47760727:CTG:C	7.8639e-13	-1.70302	-1.22524
47760799	chr12:47760799:C:G	7.76189e-12	0.576709	-1.21544
47761175	chr12:47761175:C:T	4.5713e-12	-1.16816	-2.70255e-10
47761275	chr12:47761275:C:T	4.78404e-12	-2.90362e-10	-1.12267
47761451	chr12:47761451:G:A	4.64418e-12	-2.90362e-10	-1.15234
47761802	chr12:47761802:C:T	4.36112e-12	-2.90362e-10	-1.21523
47761980	chr12:47761980:C:T	2.51395e-12	-0.996254	-0.76985
47762431	chr12:47762431:T:C	8.22138e-13	-2.03001	-0.853791
47762843	chr12:47762843:C:A	2.0654e-12	-0.990824	-0.971812
47762906	chr12:47762906:G:A	6.22046e-12	0.368155	-1.22827
47763117	chr12:47763117:T:C	4.46358e-12	-2.90362e-10	-1.19201
47763236	chr12:47763236:C:T	7.42325e-12	-1.22857	0.545229
47763588	chr12:47763588:C:A	9.90214e-13	-2.01849	-0.679305
47763622	chr12:47763622:T:C	4.7847e-12	-2.90362e-10	-1.12254
47763873	chr12:47763873:C:G	4.47823e-12	-2.90362e-10	-1.18873
47763920	chr12:47763920:C:T	1.11861e-12	-2.01229	-0.563583
47764148	chr12:47764148:A:G	7.62483e-13	-1.74265	-1.21649
47764171	chr12:47764171:T:C	5.90164e-12	0.31891	-1.23164
47764363	chr12:47764363:A:G	6.19379e-12	0.366401	-1.23081
47764908	chr12:47764908:C:T	5.9979e-12	0.336268	-1.23282
47765316	chr12:47765316:G:C	4.41498e-12	-2.90362e-10	-1.20296
47765345	chr12:47765345:C:T	7.58349e-12	0.571041	-1.23303
47765501	chr12:47765501:C:T	2.66216e-11	-2.90362e-10	0.593764
47765514	chr12:47765514:A:G	4.36095e-12	-2.90362e-10	-1.21527
47765788	chr12:47765788:T:C	2.88872e-12	-1.08131	-0.545831
47766392	chr12:47766392:G:T	8.98589e-12	-2.90362e-10	-0.492303
47766624	chr12:47766624:C:T	3.69869e-10	-2.90362e-10	3.22519
47766691	chr12:47766691:T:G	7.62174e-12	-2.90362e-10	-0.656953
47766933	chr12:47766933:G:T	6.55103e-12	0.393961	-1.2023
47767094	chr12:47767094:G:T	7.30867e-12	0.484541	-1.18344
47767405	chr12:47767405:A:T	4.55062e-12	-2.90362e-10	-1.17269
47767550	chr12:47767550:A:G	8.35741e-12	-2.90362e-10	-0.56481
47767968	chr12:47767968:A:T	4.30613e-12	-2.90362e-10	-1.22792
47767999	chr12:47767999:A:G	8.46457e-12	0.62996	-1.18203
47768493	chr12:47768493:G:A	7.99357e-12	-2.90362e-10	-0.609321
47768684	chr12:47768684:C:G	2.82068e-11	0.861959	-0.210353
47769024	chr12:47769024:A:T	7.36375e-12	0.496515	-1.1879
47769779	chr12:47769779:G:GAGA	1.3137e-11	0.642554	-0.755082
47769781	chr12:47769781:G:GT	1.30807e-11	0.638262	-0.755082
47770176	chr12:47770176:G:A	4.31336e-12	-2.90362e-10	-1.22624
47770912	chr12:47770912:C:G	6.52907e-12	-2.90362e-10	-0.811694
47770921	chr12:47770921:T:C	4.28871e-12	-2.90362e-10	-1.23197
47770975	chr12:47770975:G:C	1.00695e-12	-1.44779	-1.23324
47771187	chr12:47771187:G:A	8.12994e-12	-2.90362e-10	-0.592404
47771650	chr12:47771650:G:A	4.54554e-12	-2.90362e-10	-1.17381
47771775	chr12:47771775:A:G	1.32451e-10	2.19825	-2.70255e-10
47772129	chr12:47772129:A:C	6.50182e-12	-2.90362e-10	-0.815876
47772328	chr12:47772328:C:T	9.29867e-12	-2.90362e-10	-0.458087
47772434	chr12:47772434:G:A	4.90653e-12	-2.90362e-10	-1.09739
47772552	chr12:47772552:A:G	4.59896e-12	-2.90362e-10	-1.16213
47772645	chr12:47772645:C:A	3.45647e-10	-2.90362e-10	3.15746
47772651	chr12:47772651:C:T	4.93881e-12	-2.90362e-10	-1.09083
47773762	chr12:47773762:C:G	7.18013e-12	-2.90362e-10	-0.716641
47774080	chr12:47774080:G:A	3.0857e-10	-2.90362e-10	3.04399
47774449	chr12:47774449:G:A	4.62872e-12	-2.90362e-10	-1.15568
47774862	chr12:47774862:C:T	4.74937e-12	-2.90362e-10	-1.12995
47774917	chr12:47774917:A:G	4.79954e-12	-2.90362e-10	-1.11944
47775093	chr12:47775093:C:A	5.08124e-12	-2.90362e-10	-1.0624
47775337	chr12:47775337:G:A	9.51959e-12	-2.90362e-10	-0.434606
47775339	chr12:47775339:G:A	5.81866e-12	-2.90362e-10	-0.926889
47775543	chr12:47775543:C:T	1.40489e-11	-0.0454149	-2.70255e-10
47775743	chr12:47775743:A:G	8.75564e-13	-2.01992	-0.800928
47776389	chr12:47776389:T:C	9.86657e-13	-1.48762	-1.21377
47776481	chr12:47776481:A:AG	1.4247e-11	1.11254	-1.14395
47776972	chr12:47776972:C:T	5.01849e-12	-2.90362e-10	-1.07483
47776975	chr12:47776975:G:A	5.48434e-12	-2.90362e-10	-0.986061
47777022	chr12:47777022:A:G	4.75732e-12	-1.12827	-2.70255e-10
47777105	chr12:47777105:T:C	1.43696e-11	-2.90362e-10	-0.0228455
47777179	chr12:47777179:A:G	1.10309e-11	0.866878	-1.15414
47777439	chr12:47777439:G:A	1.09576e-11	0.863928	-1.15786
47777731	chr12:47777731:A:G	4.47234e-12	-2.90362e-10	-1.19005
47779569	chr12:47779569:T:C	1.14736e-12	-1.32885	-1.22165
47779577	chr12:47779577:A:T	9.74996e-12	-2.90362e-10	-0.410695
47779704	chr12:47779704:T:C	1.08332e-12	-1.38452	-1.22341
47779745	chr12:47779745:A:G	1.22056e-12	-1.27175	-1.21689
47779767	chr12:47779767:G:A	1.14489e-11	-2.90362e-10	-0.250064
47779787	chr12:47779787:T:C	1.00424e-12	-1.46923	-1.21449
47779822	chr12:47779822:G:A	6.51467e-13	-1.89381	-1.22268
47780054	chr12:47780054:T:C	8.0483e-12	-2.90362e-10	-0.602497
47780492	chr12:47780492:C:T	1.91997e-11	1.0296	-0.762664
47780681	chr12:47780681:C:T	7.53273e-12	-2.90362e-10	-0.6687
47780858	chr12:47780858:T:C	1.07367e-11	0.686592	-1.00089
47780930	chr12:47780930:A:G	4.29375e-12	-2.90362e-10	-1.2308
47781310	chr12:47781310:A:G	1.27546e-12	-1.21944	-1.22521
47781332	chr12:47781332:G:A	4.35897e-12	-2.90362e-10	-1.21572
47781821	chr12:47781821:A:G	1.16901e-12	-1.30923	-1.22257
47782008	chr12:47782008:T:C	1.09784e-11	0.922027	-1.21406
47782054	chr12:47782054:A:G	1.23743e-12	-1.25908	-1.21585
47782319	chr12:47782319:G:A	7.88755e-13	-1.7086	-1.21665
47783009	chr12:47783009:C:T	1.39636e-12	-1.12503	-1.22906
47783263	chr12:47783263:C:T	1.68299e-10	2.43778	-2.70255e-10
47783290	chr12:47783290:A:G	9.64507e-13	-1.49343	-1.23067
47783441	chr12:47783441:C:T	7.23695e-12	-2.90362e-10	-0.708759
47783455	chr12:47783455:A:G	1.02831e-12	-1.42887	-1.23117
47783516	chr12:47783516:G:A	8.72779e-12	0.656904	-1.17835
47783642	chr12:47783642:G:A	4.47807e-12	-2.90362e-10	-1.18877
47784123	chr12:47784123:C:T	7.63005e-12	0.425668	-1.08153
47784344	chr12:47784344:A:G	1.40306e-12	-1.17663	-1.17267
47784411	chr12:47784411:A:G	1.90592e-12	-0.813231	-1.22976
47784429	chr12:47784429:G:A	7.19309e-12	0.367808	-1.08265
47784682	chr12:47784682:T:C	1.22552e-12	-1.43133	-1.05326
47784703	chr12:47784703:C:T	4.39927e-12	-2.90362e-10	-1.20652
47784730	chr12:47784730:A:G	1.4343e-10	2.59125	-0.313364
47784821	chr12:47784821:T:C	5.4296e-12	-0.577256	-0.418837
47785001	chr12:47785001:C:T	5.95122e-12	-2.90362e-10	-0.904361
47785261	chr12:47785261:C:G	1.25288e-12	-1.4058	-1.05672
47785265	chr12:47785265:C:T	6.72513e-13	-2.03084	-1.05385
47785564	chr12:47785564:C:T	8.06227e-12	0.468849	-1.06961
47785619	chr12:47785619:C:T	5.92617e-13	-2.03305	-1.17812
47785680	chr12:47785680:C:T	5.71373e-13	-2.0292	-1.21847
47785695	chr12:47785695:T:G	1.39169e-11	0.914818	-0.969676
47786113	chr12:47786113:G:A	8.38501e-13	-1.75519	-1.10891
47786725	chr12:47786725:C:T	7.17717e-13	-1.83793	-1.18171
47786852	chr12:47786852:C:T	4.81545e-12	-2.90362e-10	-1.11613
47786880	chr12:47786880:A:G	7.27796e-12	-2.90362e-10	-0.703108
47787477	chr12:47787477:C:T	8.06691e-12	0.601454	-1.20164
47787591	chr12:47787591:A:G	5.03529e-12	-0.222234	-0.849253
47787888	chr12:47787888:C:T	4.6074e-12	-2.90362e-10	-1.16029
47787995	chr12:47787995:T:C	2.01644e-12	-0.754262	-1.23236
47788304	chr12:47788304:C:T	1.49848e-11	1.20201	-1.18293
47788458	chr12:47788458:A:C	8.12699e-12	-2.90362e-10	-0.592767
47788723	chr12:47788723:ACATAG:A	2.44866e-12	-0.717926	-1.07449
47788795	chr12:47788795:G:A	1.10588e-11	0.940466	-1.2252
47791010	chr12:47791010:A:G	1.17254e-10	2.52351	-0.447123
47791021	chr12:47791021:A:G	9.42597e-12	-2.90362e-10	-0.444489
47791382	chr12:47791382:G:A	7.22808e-08	9.64198	-1.14162
47791384	chr12:47791384:G:C	1.21853e-09	5.40126	-0.98381
47791409	chr12:47791409:G:T	1.22019e-12	-2.02292	-0.466025
47791666	chr12:47791666:G:A	1.46283e-11	-2.90362e-10	-0.00499935
47792027	chr12:47792027:G:A	5.72409e-12	-2.90362e-10	-0.943275
47792048	chr12:47792048:G:A	4.45562e-12	-2.90362e-10	-1.19379
47792288	chr12:47792288:C:T	5.98083e-12	-2.90362e-10	-0.899399
47792295	chr12:47792295:G:A	6.46147e-12	-2.90362e-10	-0.822101
47792328	chr12:47792328:C:T	6.95666e-12	-2.90362e-10	-0.748259
47792388	chr12:47792388:G:A	7.39372e-12	-2.90362e-10	-0.687327
47792780	chr12:47792780:T:A	9.44273e-09	7.65294	-1.1879
47792865	chr12:47792865:A:G	5.63537e-13	-2.03119	-1.23029
47792955	chr12:47792955:T:G	6.47373e-08	9.47512	-1.08498
47792988	chr12:47792988:T:C	4.57618e-12	-2.90362e-10	-1.16709
47793427	chr12:47793427:G:A	6.28973e-12	-2.90362e-10	-0.84904
47793546	chr12:47793546:G:A	1.93464e-12	-2.02804	-2.70255e-10
47794079	chr12:47794079:TG:T	6.5091e-12	-2.90362e-10	-0.814757
47794320	chr12:47794320:G:A	4.68699e-12	-2.90362e-10	-1.14317
47795115	chr12:47795115:C:T	1.76851e-11	-2.90362e-10	0.184765
47795459	chr12:47795459:C:G	4.30875e-12	-2.90362e-10	-1.22731
47795559	chr12:47795559:C:T	4.61198e-12	-2.90362e-10	-1.1593
47796261	chr12:47796261:C:T	1.89594e-08	8.10097	-0.93887
47796383	chr12:47796383:G:A	3.1501e-08	8.62331	-0.953491
47796394	chr12:47796394:C:T	4.49916e-12	-2.90362e-10	-1.18407
47796486	chr12:47796486:C:T	8.28349e-10	4.86184	-0.830359
47796487	chr12:47796487:G:A	7.7737e-13	-1.71121	-1.22859
47796492	chr12:47796492:C:T	4.29482e-12	-2.90362e-10	-1.23055
47797202	chr12:47797202:C:T	4.03595e-12	-1.31197	0.0192525
47797224	chr12:47797224:A:G	4.47734e-12	-2.90362e-10	-1.18893
47797464	chr12:47797464:C:T	1.96406e-12	-2.01294	-2.70255e-10
47798279	chr12:47798279:A:C	1.01923e-07	10.0515	-1.20747
47798461	chr12:47798461:G:C	5.68834e-12	-0.949539	-2.70255e-10
47799060	chr12:47799060:G:C	5.80572e-12	-2.90362e-10	-0.929115
47799523	chr12:47799523:G:A	2.05085e-12	-1.32895	-0.640753
47799686	chr12:47799686:G:A	4.54851e-12	-2.90362e-10	-1.17316
47799946	chr12:47799946:C:T	4.32168e-12	-2.90362e-10	-1.22431
47800547	chr12:47800547:C:A	6.08124e-12	-2.90362e-10	-0.882749
47800630	chr12:47800630:T:G	4.84934e-12	-2.90362e-10	-1.10912
47800665	chr12:47800665:T:A	7.43796e-13	-2.00521	-0.978736
47800935	chr12:47800935:T:C	5.34589e-12	-2.90362e-10	-1.01163
47801174	chr12:47801174:C:T	1.01769e-08	7.59139	-1.05147
47801221	chr12:47801221:T:C	5.5281e-12	-2.90362e-10	-0.978115
47801269	chr12:47801269:T:C	2.08688e-12	-1.26228	-0.690011
47801286	chr12:47801286:G:A	6.56253e-12	-2.90362e-10	-0.806583
47801565	chr12:47801565:T:C	1.09167e-07	10.0105	-1.09784
47801641	chr12:47801641:C:T	1.00241e-07	9.85357	-1.0262
47801668	chr12:47801668:G:A	1.14721e-08	7.66391	-1.0042
47802090	chr12:47802090:C:T	2.69027e-08	7.95683	-0.444811
47802314	chr12:47802314:G:C	1.09064e-11	-2.90362e-10	-0.298607
47803199	chr12:47803199:G:A	2.01862e-08	7.79139	-0.566593
47803424	chr12:47803424:G:A	1.6976e-12	-1.62671	-0.532033
47803520	chr12:47803520:A:G	1.81272e-11	-2.90362e-10	0.209453
47803533	chr12:47803533:C:A	7.9454e-12	-2.90362e-10	-0.615365
47803566	chr12:47803566:T:C	4.96985e-12	-2.90362e-10	-1.08457
47803668	chr12:47803668:T:G	6.16396e-12	-2.90362e-10	-0.869239
47804089	chr12:47804089:C:T	5.00372e-12	-2.90362e-10	-1.07778
47804216	chr12:47804216:G:A	2.00616e-12	-1.99174	-2.70255e-10
47804451	chr12:47804451:G:T	7.39857e-12	-2.90362e-10	-0.686672
47804603	chr12:47804603:G:A	1.72103e-12	-1.3018	-0.843236
47804625	chr12:47804625:C:T	8.70501e-12	-2.90362e-10	-0.52406
47804661	chr12:47804661:C:G	5.53971e-12	-2.90362e-10	-0.976016
47804963	chr12:47804963:C:T	8.8997e-12	-2.90362e-10	-0.501941
47805344	chr12:47805344:A:G	5.82276e-12	-2.90362e-10	-0.926184
47805526	chr12:47805526:C:T	6.61708e-12	-2.90362e-10	-0.798304
47805956	chr12:47805956:A:C	9.21221e-13	-1.53719	-1.23282
47806223	chr12:47806223:A:G	8.70643e-11	-2.90362e-10	1.77869
47806558	chr12:47806558:G:A	6.98472e-13	-1.96198	-1.08483
47806668	chr12:47806668:G:A	7.20707e-13	-1.95624	-1.05925
47806733	chr12:47806733:A:G	8.22201e-13	-2.01783	-0.865898
47806795	chr12:47806795:T:G	1.52947e-11	0.0395479	-2.70255e-10
47806866	chr12:47806866:GCTCCCAACT:G	7.94677e-13	-2.01942	-0.898357
47806912	chr12:47806912:A:C	1.57856e-10	3.56745	-1.19373
47807050	chr12:47807050:C:A	1.10569e-12	-1.36948	-1.21801
47807276	chr12:47807276:A:G	2.00785e-10	3.80145	-1.18717
47807534	chr12:47807534:C:T	1.04801e-12	-1.41153	-1.22954
47808118	chr12:47808118:G:A	3.37431e-11	-2.90362e-10	0.830819
47808263	chr12:47808263:T:C	0.000107292	15.9701	-0.16697
47808264	chr12:47808264:G:A	2.33959e-10	3.79253	-1.02534
47809158	chr12:47809158:C:T	5.09936e-08	8.77	-0.618502
47809763	chr12:47809763:G:C	4.90063e-12	-2.90362e-10	-1.09859
47810446	chr12:47810446:G:A	5.99904e-12	-2.90362e-10	-0.896358
47810471	chr12:47810471:G:A	1.61947e-12	-1.56992	-0.635937
47810673	chr12:47810673:T:C	3.41504e-10	4.3591	-1.2137
47810716	chr12:47810716:C:G	7.61058e-08	9.14965	-0.597731
47811021	chr12:47811021:A:G	4.61908e-10	4.1635	-0.716095
47811282	chr12:47811282:G:A	1.79545e-12	-1.46457	-0.638129
47811484	chr12:47811484:G:A	2.79667e-10	3.78404	-0.838401
47811741	chr12:47811741:C:T	1.11327e-10	2.02451	-2.70255e-10
47812110	chr12:47812110:C:G	3.09733e-11	-2.90362e-10	0.745166
47812232	chr12:47812232:T:C	4.68309e-12	-2.90362e-10	-1.144
47812643	chr12:47812643:G:A	5.97776e-12	-2.90362e-10	-0.899912
47813670	chr12:47813670:T:C	4.41471e-12	-2.90362e-10	-1.20302
47813817	chr12:47813817:G:A	1.19773e-12	-1.47995	-1.02758
47813947	chr12:47813947:T:C	5.42883e-12	-2.90362e-10	-0.996234
47814167	chr12:47814167:G:A	1.35825e-12	-1.2892	-1.09256
47814206	chr12:47814206:C:T	8.39254e-11	1.74197	-2.70255e-10
47814290	chr12:47814290:T:C	4.72201e-12	-2.90362e-10	-1.13572
47814361	chr12:47814361:A:T	1.39327e-12	-1.26486	-1.09145
47814463	chr12:47814463:G:A	6.49979e-12	-2.90362e-10	-0.816188
47814494	chr12:47814494:T:G	1.70738e-10	3.65333	-1.20115
47814585	chr12:47814585:T:C	0.974037	26.1398	-1.22307
47814811	chr12:47814811:C:T	4.5984e-12	-1.16225	-2.70255e-10
47814844	chr12:47814844:C:G	4.29888e-12	-2.90362e-10	-1.2296
47814917	chr12:47814917:G:A	4.52471e-12	-2.90362e-10	-1.1784
47815016	chr12:47815016:A:G	5.55844e-12	-2.90362e-10	-0.972641
47815880	chr12:47815880:G:A	2.46249e-07	10.1677	-0.441572
47815917	chr12:47815917:A:T	4.5269e-12	-2.90362e-10	-1.17792
47816844	chr12:47816844:G:A	5.76365e-12	-2.90362e-10	-0.936388
47817004	chr12:47817004:C:T	7.42303e-10	4.81841	-0.89661
47817020	chr12:47817020:C:T	4.73009e-12	-2.90362e-10	-1.13401
47817554	chr12:47817554:T:C	4.57582e-12	-2.90362e-10	-1.16717
47817602	chr12:47817602:T:G	6.46814e-12	-2.90362e-10	-0.82107
47817723	chr12:47817723:G:A	2.74256e-12	-0.629512	-1.04955
47817745	chr12:47817745:A:G	4.35232e-12	-2.90362e-10	-1.21725
47817999	chr12:47817999:A:T	5.95801e-05	16.2245	-1.00963
47818011	chr12:47818011:C:G	5.28116e-12	-2.90362e-10	-1.02381
47818012	chr12:47818012:T:C	5.2787e-12	-2.90362e-10	-1.02428
47818197	chr12:47818197:G:A	5.0269e-12	-2.90362e-10	-1.07315
47818230	chr12:47818230:A:G	5.20041e-08	9.39926	-1.22813
47818599	chr12:47818599:G:A	3.718e-12	-0.523426	-0.851345
47818749	chr12:47818749:G:A	1.69627e-07	10.48	-1.12662
47818936	chr12:47818936:C:T	2.56304e-05	12.5271	1.84421
47819154	chr12:47819154:G:A	7.90042e-12	-0.621042	-2.70255e-10
47819163	chr12:47819163:G:A	6.20868e-12	-2.90362e-10	-0.862009
47819380	chr12:47819380:GCCGTCCC:G	1.90854e-11	-2.90362e-10	0.260967
47819452	chr12:47819452:A:G	4.69719e-12	-2.90362e-10	-1.14099
47819603	chr12:47819603:C:G	0.00213752	18.5811	0.21384
47819937	chr12:47819937:C:G	4.87166e-09	5.80323	-2.70255e-10
47820116	chr12:47820116:G:A	2.76597e-12	-1.67057	-2.70255e-10
47820159	chr12:47820159:G:T	9.89024e-10	4.10218	0.106584
47820208	chr12:47820208:C:T	0.00160993	18.2182	0.293254
47821042	chr12:47821042:G:A	0.00173446	18.1135	0.472491
47821043	chr12:47821043:T:G	1.40892e-11	-2.90362e-10	-0.0425529
47821379	chr12:47821379:C:T	5.16592e-12	-2.90362e-10	-1.04587
47821397	chr12:47821397:A:G	9.01434e-11	2.99244	-1.179
47821450	chr12:47821450:T:C	7.73857e-11	2.7763	-1.11546
47821523	chr12:47821523:G:C	4.54886e-12	-2.90362e-10	-1.17308
47821974	chr12:47821974:C:T	7.33665e-11	2.54463	-0.937122
47822134	chr12:47822134:AT:A	2.99155e-11	1.9379	-1.22748
47822647	chr12:47822647:A:T	2.0263e-10	3.74977	-1.12635
47822746	chr12:47822746:G:A	6.10781e-10	4.70302	-0.976239
47823027	chr12:47823027:T:C	8.68281e-12	-2.90362e-10	-0.526613
47823229	chr12:47823229:C:T	5.84425e-12	-0.922499	-2.70255e-10
47823230	chr12:47823230:A:G	0.000943094	17.8742	0.102513
47823365	chr12:47823365:T:C	4.73835e-12	-2.90362e-10	-1.13227
47823856	chr12:47823856:C:T	4.34859e-12	-2.90362e-10	-1.21811
47824075	chr12:47824075:G:A	4.33854e-12	-2.90362e-10	-1.22042
47824117	chr12:47824117:A:G	0.000948114	17.5229	0.459115
47824376	chr12:47824376:C:A	7.31625e-12	-2.90362e-10	-0.69786
47825433	chr12:47825433:C:T	4.42873e-12	-2.90362e-10	-1.19984
47825928	chr12:47825928:A:T	6.87474e-13	-1.90574	-1.15695
47826043	chr12:47826043:C:T	0.000587381	17.4496	0.0535795
47827039	chr12:47827039:A:G	6.22316e-12	-2.90362e-10	-0.85968
47827196	chr12:47827196:A:C	5.41023e-12	-2.90362e-10	-0.999666
47827404	chr12:47827404:G:C	3.29873e-12	-0.72031	-0.77411
47828304	chr12:47828304:G:A	4.917e-12	-2.90362e-10	-1.09526
47829134	chr12:47829134:G:A	4.28856e-12	-2.90362e-10	-1.23201
47829163	chr12:47829163:G:A	8.39021e-12	-2.90362e-10	-0.560893
47829273	chr12:47829273:T:C	8.34975e-12	-2.90362e-10	-0.565727
47829385	chr12:47829385:C:T	5.42347e-12	-2.90362e-10	-0.997222
47829691	chr12:47829691:C:T	1.70419e-09	5.86808	-1.1152
47829771	chr12:47829771:C:G	9.50123e-06	13.3437	0.0352806
47829916	chr12:47829916:T:C	4.55283e-12	-2.90362e-10	-1.17221
47830349	chr12:47830349:G:T	2.11551e-12	-1.93866	-2.70255e-10
47830441	chr12:47830441:C:T	9.97691e-12	-2.90362e-10	-0.387685
47830830	chr12:47830830:C:T	8.29405e-12	-2.90362e-10	-0.57242
47830938	chr12:47830938:C:T	2.32961e-11	1.44648	-0.986156
47830942	chr12:47830942:C:T	1.24969e-11	-2.90362e-10	-0.162478
47831261	chr12:47831261:G:A	4.44141e-09	6.4142	-0.703428
47831362	chr12:47831362:C:G	4.32662e-12	-2.90362e-10	-1.22317
47831365	chr12:47831365:G:T	4.77933e-12	-2.90362e-10	-1.12366
47831795	chr12:47831795:G:A	4.28418e-12	-2.90362e-10	-1.23303
47831959	chr12:47831959:T:C	1.14227e-05	13.8302	-0.267031
47832559	chr12:47832559:G:A	2.149e-12	-1.92296	-2.70255e-10
47832659	chr12:47832659:C:T	6.02466e-12	-2.90362e-10	-0.892096
47832767	chr12:47832767:C:T	1.25787e-11	-2.90362e-10	-0.155951
47833186	chr12:47833186:A:G	4.62629e-12	-2.90362e-10	-1.1562
47833638	chr12:47833638:G:A	5.06739e-12	-1.06513	-2.70255e-10
47833708	chr12:47833708:T:A	1.08703e-11	-0.301923	-2.70255e-10
47834581	chr12:47834581:G:A	6.11934e-12	-2.90362e-10	-0.876504
47834985	chr12:47834985:A:T	0.0177878	22.1472	-1.23339
47835038	chr12:47835038:A:C	1.13736e-10	2.36009	-0.314176
47835438	chr12:47835438:G:A	1.44399e-11	-2.90362e-10	-0.0179609
47835485	chr12:47835485:C:T	2.70105e-12	-1.58026	-0.114061
47835953	chr12:47835953:G:C	5.31081e-12	-2.90362e-10	-1.01821
47836395	chr12:47836395:C:T	4.61728e-12	-2.90362e-10	-1.15815
47836630	chr12:47836630:C:T	4.89556e-12	-2.90362e-10	-1.09963
47836721	chr12:47836721:ACG:A	4.5969e-12	-2.90362e-10	-1.16258
47836913	chr12:47836913:T:G	4.42363e-12	-2.90362e-10	-1.201
47837196	chr12:47837196:T:C	1.00817e-11	-2.90362e-10	-0.377232
47837432	chr12:47837432:A:G	4.34783e-12	-2.90362e-10	-1.21828
47837457	chr12:47837457:G:A	5.11254e-12	-2.90362e-10	-1.05626
47837504	chr12:47837504:T:A	1.16678e-11	-2.90362e-10	-0.231129
47837529	chr12:47837529:C:T	4.3162e-12	-2.90362e-10	-1.22558
47837647	chr12:47837647:G:A	9.83273e-10	4.96164	-0.75871
47837769	chr12:47837769:G:A	5.37068e-12	-2.90362e-10	-1.007
47838015	chr12:47838015:T:C	6.10143e-12	-2.90362e-10	-0.879435
47838115	chr12:47838115:C:T	1.81205e-10	3.73634	-1.22467
47838310	chr12:47838310:C:T	1.66396e-10	3.62918	-1.20276
47838389	chr12:47838389:C:T	2.49186e-12	-1.77493	-2.70255e-10
47838500	chr12:47838500:G:T	7.24e-12	-2.90362e-10	-0.708337
47838964	chr12:47838964:T:C	4.52928e-10	4.66127	-1.23349
47838970	chr12:47838970:A:G	4.52315e-12	-2.90362e-10	-1.17875
47839002	chr12:47839002:C:T	5.02019e-10	-2.90362e-10	3.53068
47839237	chr12:47839237:G:A	4.57337e-12	-2.90362e-10	-1.16771
47839916	chr12:47839916:C:T	1.9494e-12	-2.02044	-2.70255e-10
47840065	chr12:47840065:G:T	6.66672e-10	4.72275	-0.908406
47840305	chr12:47840305:C:T	4.82019e-12	-2.90362e-10	-1.11514
47840868	chr12:47840868:G:T	5.5047e-12	-2.90362e-10	-0.982356
47841134	chr12:47841134:C:T	7.15705e-13	-1.91957	-1.10288
47841247	chr12:47841247:C:G	4.50735e-12	-2.90362e-10	-1.18225
47841313	chr12:47841313:T:C	9.71127e-12	-2.90362e-10	-0.414671
47841480	chr12:47841480:T:C	4.31076e-12	-2.90362e-10	-1.22684
47841772	chr12:47841772:T:A	1.02165e-12	-2.02921	-0.637325
47841919	chr12:47841919:T:C	4.29485e-12	-2.90362e-10	-1.23054
47841955	chr12:47841955:C:T	6.17179e-13	-1.93719	-1.23336
47842153	chr12:47842153:T:C	5.12313e-12	-2.90362e-10	-1.05419
47842603	chr12:47842603:T:A	2.58376e-10	4.05424	-1.18778
47842754	chr12:47842754:G:A	6.48242e-12	-2.90362e-10	-0.818864
47842881	chr12:47842881:C:T	1.41127e-10	2.2617	-2.70255e-10
47843243	chr12:47843243:C:T	4.62437e-12	-2.90362e-10	-1.15662
47843269	chr12:47843269:G:A	6.56541e-12	-2.90362e-10	-0.806144
47843326	chr12:47843326:A:G	5.55873e-12	-0.972588	-2.70255e-10
47843465	chr12:47843465:C:T	4.36212e-12	-2.90362e-10	-1.215
47843504	chr12:47843504:T:C	4.40603e-12	-2.90362e-10	-1.20498
47843520	chr12:47843520:A:G	2.04717e-12	-1.9715	-2.70255e-10
47843854	chr12:47843854:C:T	4.40234e-12	-2.90362e-10	-1.20582
47843998	chr12:47843998:A:C	6.64054e-12	-2.90362e-10	-0.794764
47844184	chr12:47844184:T:G	9.66496e-13	-2.03115	-0.69089
47844285	chr12:47844285:C:A	1.27101e-12	-1.9893	-0.458846
47844337	chr12:47844337:C:T	5.11482e-12	-2.90362e-10	-1.05582
47844338	chr12:47844338:A:G	4.32344e-12	-2.90362e-10	-1.22391
47844524	chr12:47844524:C:G	9.05139e-12	-2.90362e-10	-0.48504
47844562	chr12:47844562:A:C	8.25679e-12	-2.90362e-10	-0.576922
47844974	chr12:47844974:A:G	1.09309e-10	3.18331	-1.17709
47845054	chr12:47845054:C:A	3.19019e-10	3.97932	-0.902033
47845245	chr12:47845245:C:T	4.30903e-12	-2.90362e-10	-1.22725
47845567	chr12:47845567:A:C	1.1959e-11	-2.90362e-10	-0.206471
47845672	chr12:47845672:G:A	5.68546e-12	-2.90362e-10	-0.950047
47845883	chr12:47845883:G:A	9.01028e-12	-2.90362e-10	-0.489592
47845892	chr12:47845892:C:T	1.1565e-12	-1.98243	-0.560129
47845981	chr12:47845981:C:T	4.29607e-12	-2.90362e-10	-1.23026
47847065	chr12:47847065:G:T	4.7812e-12	-2.90362e-10	-1.12327
47847236	chr12:47847236:C:G	1.01674e-12	-2.00691	-0.664446
47847325	chr12:47847325:G:A	6.3788e-12	-2.90362e-10	-0.834978
47847358	chr12:47847358:CA:C	6.07379e-13	-2.00387	-1.18269
47847563	chr12:47847563:T:A	6.98285e-12	-2.90362e-10	-0.744502
47847651	chr12:47847651:C:T	8.02337e-13	-1.94693	-0.961251
47847842	chr12:47847842:A:G	2.3569e-10	4.00421	-1.22965
47847969	chr12:47847969:G:A	5.64078e-12	-2.90362e-10	-0.957936
47847986	chr12:47847986:G:A	4.28537e-12	-2.90362e-10	-1.23275
47848025	chr12:47848025:G:A	1.92656e-12	-2.03222	-2.70255e-10
47848065	chr12:47848065:A:G	4.29531e-12	-2.90362e-10	-1.23043
47848473	chr12:47848473:A:G	4.87637e-10	4.73362	-1.232
47848707	chr12:47848707:G:C	3.36177e-10	4.3141	-1.18442
47848843	chr12:47848843:G:A	6.09698e-12	-0.880164	-2.70255e-10
47848862	chr12:47848862:G:A	4.70988e-12	-2.90362e-10	-1.1383
47848939	chr12:47848939:A:G	9.78123e-12	-2.90362e-10	-0.407493
47849048	chr12:47849048:C:T	1.92603e-12	-2.0325	-2.70255e-10
47849054	chr12:47849054:C:T	6.85174e-10	4.57656	-0.734843
47849129	chr12:47849129:TC:T	4.82415e-12	-2.90362e-10	-1.11432
47849140	chr12:47849140:C:T	6.44553e-13	-1.973	-1.15416
47849364	chr12:47849364:C:T	1.59918e-11	-2.90362e-10	0.0841161
47849594	chr12:47849594:G:A	3.17574e-10	4.22963	-1.15688
47849919	chr12:47849919:C:T	2.99349e-10	4.12241	-1.10876
47850776	chr12:47850776:G:A	4.94669e-10	4.74619	-1.23026
47850800	chr12:47850800:G:A	3.07147e-10	4.27195	-1.23258
47850905	chr12:47850905:T:G	4.27454e-11	-2.90362e-10	1.0673
47851452	chr12:47851452:C:A	7.67615e-10	5.18877	-1.23344
47851736	chr12:47851736:C:T	4.3061e-12	-2.90362e-10	-1.22793
47852045	chr12:47852045:G:A	1.33965e-09	4.45641	0.0557968
47852115	chr12:47852115:A:C	6.13413e-12	-2.90362e-10	-0.87409
47852651	chr12:47852651:C:T	5.65382e-12	-2.90362e-10	-0.955627
47852751	chr12:47852751:T:A	7.26855e-12	-2.90362e-10	-0.704402
47852954	chr12:47852954:T:G	1.72608e-11	-2.90362e-10	0.16048
47852976	chr12:47852976:G:C	5.20888e-12	-2.90362e-10	-1.03759
47853046	chr12:47853046:T:C	7.91163e-12	-2.90362e-10	-0.619624
47853080	chr12:47853080:A:G	9.55733e-12	-2.90362e-10	-0.43065
47853208	chr12:47853208:C:T	5.33521e-12	-2.90362e-10	-1.01363
47853813	chr12:47853813:T:C	2.84846e-12	-2.00466	0.363479
47853993	chr12:47853993:CAATG:C	4.3061e-12	-2.90362e-10	-1.22792
47853997	chr12:47853997:G:A	7.76834e-10	5.19183	-1.22456
47854062	chr12:47854062:T:G	6.38857e-12	-2.90362e-10	-0.833448
47854355	chr12:47854355:G:A	4.30209e-12	-2.90362e-10	-1.22886
47854494	chr12:47854494:C:T	4.795e-12	-2.90362e-10	-1.12038
47854516	chr12:47854516:C:T	8.83602e-13	-2.02665	-0.785052
47854715	chr12:47854715:C:G	4.30709e-12	-2.90362e-10	-1.22769
47854940	chr12:47854940:C:T	5.73602e-12	-2.90362e-10	-0.941192
47855037	chr12:47855037:A:T	1.21517e-11	-2.90362e-10	-0.190492
47855100	chr12:47855100:T:C	5.81067e-12	-1.7848	0.856536
47855476	chr12:47855476:C:T	1.30099e-09	4.45351	0.0294206
47855605	chr12:47855605:C:T	7.42568e-12	-2.90362e-10	-0.683014
47855850	chr12:47855850:A:G	5.63007e-12	-2.90362e-10	-0.959837
47856077	chr12:47856077:G:A	3.27535e-10	4.33698	-1.23335
47856241	chr12:47856241:C:A	4.39017e-12	-2.90362e-10	-1.20859
47857011	chr12:47857011:T:A	1.2087e-12	-1.93609	-0.562318
47857293	chr12:47857293:C:T	5.6391e-12	-0.958234	-2.70255e-10
47857522	chr12:47857522:G:A	4.60886e-12	-2.90362e-10	-1.15998
47857750	chr12:47857750:C:T	4.47373e-10	3.78787	-0.37244
47858516	chr12:47858516:A:T	5.03178e-12	-2.90362e-10	-1.07218
47858776	chr12:47858776:G:A	4.62015e-12	-2.90362e-10	-1.15753
47859087	chr12:47859087:G:T	8.28654e-12	-2.90362e-10	-0.573325
47859144	chr12:47859144:T:C	6.83384e-12	-0.766072	-2.70255e-10
47859305	chr12:47859305:C:T	7.05473e-12	-2.90362e-10	-0.734259
47859573	chr12:47859573:A:G	2.57696e-10	3.74962	-0.885797
47860055	chr12:47860055:C:T	5.82375e-12	-2.90362e-10	-0.926013
47860164	chr12:47860164:C:T	4.30041e-12	-2.90362e-10	-1.22925
47860307	chr12:47860307:C:T	2.06704e-10	-2.90362e-10	2.64333
47860350	chr12:47860350:C:T	3.19418e-10	3.98958	-0.911037
47860464	chr12:47860464:G:A	6.51905e-12	-2.90362e-10	-0.813229
47860570	chr12:47860570:T:A	8.39852e-12	-0.559903	-2.70255e-10
47860610	chr12:47860610:A:T	5.40699e-12	-2.90362e-10	-1.00027
47860874	chr12:47860874:A:C	1.65632e-10	2.42181	-2.70255e-10
47860893	chr12:47860893:G:A	2.37415e-10	4.00011	-1.21826
47860957	chr12:47860957:A:G	4.30041e-12	-2.90362e-10	-1.22925
47860995	chr12:47860995:G:A	2.37469e-10	3.46752	-0.685444
47861323	chr12:47861323:C:A	4.36465e-12	-2.90362e-10	-1.21442
47861472	chr12:47861472:A:G	4.31142e-12	-2.90362e-10	-1.22669
47861628	chr12:47861628:T:C	4.69843e-11	2.11332	-0.951463
47861742	chr12:47861742:T:A	4.96727e-12	-2.90362e-10	-1.08509
47862076	chr12:47862076:A:G	6.4186e-13	-1.96538	-1.16596
47862166	chr12:47862166:A:C	8.1135e-13	-1.76246	-1.13456
47862263	chr12:47862263:C:G	7.27259e-13	-1.78421	-1.22222
47862270	chr12:47862270:A:G	4.32485e-12	-2.90362e-10	-1.22358
47863357	chr12:47863357:T:C	4.29092e-12	-2.90362e-10	-1.23146
47863543	chr12:47863543:C:T	2.25327e-12	-1.97813	0.102556
47863983	chr12:47863983:T:C	2.01159e-10	3.39187	-0.775734
47864112	chr12:47864112:G:A	5.83091e-12	-2.90362e-10	-0.924784
47864852	chr12:47864852:C:T	2.20459e-11	-2.90362e-10	0.405167
47865242	chr12:47865242:G:A	4.61625e-12	-2.90362e-10	-1.15837
47865341	chr12:47865341:A:G	3.19228e-12	-1.52722	-2.70255e-10
47865343	chr12:47865343:C:T	1.26988e-12	-1.92615	-0.522885
47865540	chr12:47865540:T:C	4.74015e-12	-2.90362e-10	-1.13189
47865599	chr12:47865599:A:G	2.36878e-10	2.59519	0.184392
47865679	chr12:47865679:C:A	4.32918e-12	-2.90362e-10	-1.22258
47865857	chr12:47865857:C:T	8.70859e-12	-2.90362e-10	-0.523648
47865861	chr12:47865861:C:T	9.05937e-12	-2.90362e-10	-0.484158
47865942	chr12:47865942:C:T	3.58451e-12	-1.41134	-2.70255e-10
47866269	chr12:47866269:G:A	4.71832e-12	-2.90362e-10	-1.13651
47866423	chr12:47866423:C:A	1.94445e-12	-2.02298	-2.70255e-10
47867074	chr12:47867074:G:T	1.22965e-11	-0.353146	0.174504
47867241	chr12:47867241:C:A	8.6124e-13	-1.93858	-0.898756
47867834	chr12:47867834:A:T	6.81443e-12	-2.90362e-10	-0.768916
47867971	chr12:47867971:C:CA	1.06444e-11	-0.32417	0.00124686
47868121	chr12:47868121:C:T	2.33419e-12	-1.8403	-2.70255e-10
47868290	chr12:47868290:C:A	6.62634e-13	-2.00659	-1.0929
47868377	chr12:47868377:C:A	2.04308e-12	-1.9735	-2.70255e-10
47868930	chr12:47868930:C:T	4.28303e-12	-2.90362e-10	-1.2333
47869379	chr12:47869379:G:A	1.60723e-10	3.02717	-0.635445
47869412	chr12:47869412:T:C	5.65853e-12	-2.90362e-10	-0.954794
47869617	chr12:47869617:G:A	8.9019e-13	-1.78293	-1.02135
47869624	chr12:47869624:C:T	4.6898e-12	-2.90362e-10	-1.14257
47869657	chr12:47869657:G:C	3.18477e-12	-1.52958	-2.70255e-10
47869732	chr12:47869732:A:G	4.98558e-12	-2.90362e-10	-1.08141
47870045	chr12:47870045:G:T	1.11509e-11	0.933209	-1.20965
47870429	chr12:47870429:C:T	6.34086e-12	-2.90362e-10	-0.840945
47870710	chr12:47870710:G:A	4.68896e-10	4.15283	-0.690403
47870753	chr12:47870753:T:C	4.42314e-12	-2.90362e-10	-1.20111
47870993	chr12:47870993:T:A	2.33232e-12	-1.35306	-0.48803
47870994	chr12:47870994:A:T	2.35861e-12	-1.35395	-0.475933
47871223	chr12:47871223:A:G	2.77133e-12	-1.33729	-0.331337
47871399	chr12:47871399:TTCTC:T	5.07708e-12	-1.38088	0.317663
47871526	chr12:47871526:C:T	4.74903e-12	-2.90362e-10	-1.13002
47871754	chr12:47871754:C:T	2.38965e-12	-2.02858	0.21177
47871841	chr12:47871841:A:T	5.19527e-12	-2.90362e-10	-1.04021
47872187	chr12:47872187:A:T	4.08731e-12	-1.28007	-2.70255e-10
47872384	chr12:47872384:G:C	6.08808e-10	4.15494	-0.431399
47873551	chr12:47873551:C:T	5.49226e-11	0.171598	1.14637
47873577	chr12:47873577:G:T	9.07474e-12	0.0402622	-0.522726
47873761	chr12:47873761:G:A	6.91753e-12	-2.90362e-10	-0.7539
47873852	chr12:47873852:A:G	1.04879e-12	-1.75384	-0.88648
47875250	chr12:47875250:C:A	7.47902e-12	-2.90362e-10	-0.675856
47875849	chr12:47875849:T:C	5.39427e-12	-2.90362e-10	-1.00262
47875867	chr12:47875867:T:A	2.7261e-11	1.83548	-1.21798
47876015	chr12:47876015:T:C	3.28492e-10	3.27402	-0.167463
47876056	chr12:47876056:T:C	6.01154e-12	-2.90362e-10	-0.894277
47876201	chr12:47876201:A:G	8.11239e-13	-1.6669	-1.23025
47876382	chr12:47876382:T:C	5.20996e-11	2.18441	-0.919209
47876813	chr12:47876813:T:C	4.20554e-10	2.81275	0.540866
47876830	chr12:47876830:CAG:C	4.29289e-12	-2.90362e-10	-1.231
47877599	chr12:47877599:G:A	4.29755e-12	-2.90362e-10	-1.22991
47877672	chr12:47877672:A:G	6.8808e-12	-2.90362e-10	-0.759223
47877829	chr12:47877829:G:A	1.0598e-11	-2.90362e-10	-0.32729
47877851	chr12:47877851:T:C	4.34531e-12	-2.90362e-10	-1.21886
47878317	chr12:47878317:A:G	4.28295e-12	-2.90362e-10	-1.23332
47878322	chr12:47878322:C:T	8.27409e-13	-1.6997	-1.17771
47878386	chr12:47878386:A:G	4.31225e-12	-2.90362e-10	-1.2265
47878685	chr12:47878685:G:T	4.28331e-12	-2.90362e-10	-1.23323
47878732	chr12:47878732:A:G	2.24618e-12	-1.87873	-2.70255e-10
47879057	chr12:47879057:G:A	5.70663e-13	-2.03171	-1.21721
47879066	chr12:47879066:A:G	1.07042e-11	-2.90362e-10	-0.317323
47879112	chr12:47879112:A:G	6.48463e-13	-1.98831	-1.1328
47879166	chr12:47879166:C:T	2.4477e-12	-1.79281	-2.70255e-10
47879301	chr12:47879301:A:G	5.32047e-12	-2.90362e-10	-1.0164
47879424	chr12:47879424:T:C	4.39845e-12	-2.90362e-10	-1.20671
47879436	chr12:47879436:T:G	4.98546e-12	-2.90362e-10	-1.08143
47879782	chr12:47879782:T:C	2.03405e-12	-0.890508	-1.08742
47880069	chr12:47880069:C:CA	1.81441e-11	-2.90362e-10	0.210387
47880190	chr12:47880190:T:A	1.89397e-12	-0.817736	-1.23155
47880602	chr12:47880602:C:A	6.67491e-12	-2.90362e-10	-0.789603
47880811	chr12:47880811:T:C	1.04894e-12	-1.98222	-0.657966
47880885	chr12:47880885:ATT:A	5.54494e-12	-2.90362e-10	-0.975073
47881224	chr12:47881224:T:A	2.2011e-12	-1.7935	-0.105498
47882051	chr12:47882051:A:C	9.36116e-13	-1.93609	-0.817888
47882396	chr12:47882396:C:G	6.56255e-13	-1.87753	-1.23163
47882830	chr12:47882830:A:G	2.98925e-12	-1.59293	-2.70255e-10
47883370	chr12:47883370:C:T	1.16744e-11	-2.90362e-10	-0.230558
47883930	chr12:47883930:C:T	5.79496e-12	-0.794001	-0.136969
47884227	chr12:47884227:A:G	8.64412e-13	-2.02692	-0.806744
47884704	chr12:47884704:G:A	7.55544e-13	-1.9798	-0.988473
47884976	chr12:47884976:T:G	4.28355e-12	-2.90362e-10	-1.23318
47885630	chr12:47885630:C:T	9.0453e-12	-2.90362e-10	-0.485713
47885746	chr12:47885746:G:C	4.35436e-12	-2.90362e-10	-1.21678
47885850	chr12:47885850:G:A	7.54478e-13	-1.91523	-1.05446
47885913	chr12:47885913:C:A	4.658e-12	-2.90362e-10	-1.14937
47886435	chr12:47886435:C:T	4.38972e-12	-2.90362e-10	-1.20869
47886571	chr12:47886571:C:T	9.5436e-13	-1.82492	-0.909752
47886672	chr12:47886672:G:T	7.54406e-13	-1.74546	-1.22432
47886690	chr12:47886690:G:GA	1.97944e-12	-2.00514	-2.70255e-10
47887397	chr12:47887397:T:C	5.66583e-12	-2.90362e-10	-0.953506
47887474	chr12:47887474:T:C	9.44452e-12	-1.73672	1.29419
47887877	chr12:47887877:T:A	6.84134e-12	-0.959822	0.194847
47888236	chr12:47888236:C:G	2.77588e-12	-1.48946	-0.177531
47888477	chr12:47888477:A:G	1.41628e-10	-2.90362e-10	2.26525
47888619	chr12:47888619:C:T	7.40168e-13	-1.82269	-1.16615
47888710	chr12:47888710:G:A	1.48038e-10	2.30951	-2.70255e-10
47888960	chr12:47888960:G:A	5.3656e-12	-2.90362e-10	-1.00795
47889022	chr12:47889022:A:G	1.13552e-12	-2.03078	-0.530087
47889115	chr12:47889115:G:A	4.33852e-12	-2.90362e-10	-1.22043
47889117	chr12:47889117:G:A	6.24096e-13	-1.98292	-1.17649
47889266	chr12:47889266:A:G	7.81132e-13	-1.80233	-1.13264
47889442	chr12:47889442:A:G	4.29511e-12	-2.90362e-10	-1.23048
47889504	chr12:47889504:G:A	1.73351e-11	-2.90362e-10	0.164775
47889848	chr12:47889848:G:A	4.50733e-12	-2.90362e-10	-1.18225
47889864	chr12:47889864:C:T	1.80248e-10	-2.90362e-10	2.50638
47889910	chr12:47889910:C:G	2.28094e-12	-1.86337	-2.70255e-10
47890042	chr12:47890042:A:G	5.1476e-12	-2.90362e-10	-1.04943
47890429	chr12:47890429:TC:T	4.33753e-12	-2.90362e-10	-1.22065
47890482	chr12:47890482:G:A	1.63403e-12	-1.19569	-1.00122
47890499	chr12:47890499:A:T	1.22583e-12	-1.45729	-1.02705
47890550	chr12:47890550:G:C	9.45106e-12	-2.90362e-10	-0.441832
47890632	chr12:47890632:A:T	4.91381e-12	-2.90362e-10	-1.09591
47891025	chr12:47891025:T:G	1.06095e-12	-1.84272	-0.786069
47891631	chr12:47891631:G:A	9.18741e-12	-1.9862	1.51607
47891671	chr12:47891671:G:A	4.37331e-12	-2.90362e-10	-1.21244
47891714	chr12:47891714:A:G	9.53687e-12	-2.90362e-10	-0.432793
47892196	chr12:47892196:C:G	2.18349e-12	-1.90703	-2.70255e-10
47892560	chr12:47892560:G:T	8.46011e-12	-2.90362e-10	-0.552596
47893420	chr12:47893420:G:A	9.32921e-13	-1.79951	-0.957882
47893425	chr12:47893425:G:A	8.79751e-13	-2.01252	-0.80355
47893590	chr12:47893590:C:A	2.35978e-12	-1.82939	-2.70255e-10
47893831	chr12:47893831:A:G	4.28251e-12	-2.90362e-10	-1.23342
47894003	chr12:47894003:G:A	5.09169e-12	-2.90362e-10	-1.06035
47894463	chr12:47894463:G:A	1.34494e-12	-1.70528	-0.686322
47894498	chr12:47894498:T:G	4.68801e-12	-2.90362e-10	-1.14295
47895545	chr12:47895545:C:T	5.27129e-12	-2.90362e-10	-1.02568
47895572	chr12:47895572:G:A	6.28e-13	-2.00047	-1.1527
47895590	chr12:47895590:C:T	5.92484e-13	-2.00568	-1.20571
47895724	chr12:47895724:T:A	5.44134e-12	-2.90362e-10	-0.993933
47897367	chr12:47897367:T:C	1.00544e-12	-2.02024	-0.662294
47897468	chr12:47897468:G:A	5.06314e-12	-2.90362e-10	-1.06597
47897538	chr12:47897538:G:T	6.87715e-12	-2.90362e-10	-0.759754
47897918	chr12:47897918:G:A	5.24309e-12	-2.90362e-10	-1.03105
47898608	chr12:47898608:A:G	3.92923e-12	-1.31951	-2.70255e-10
47898992	chr12:47898992:G:T	6.00333e-12	-2.90362e-10	-0.895644
47899093	chr12:47899093:A:G	1.01132e-12	-1.97324	-0.70347
47899254	chr12:47899254:C:A	9.45326e-13	-2.03161	-0.712575
47899437	chr12:47899437:G:A	6.90898e-12	-2.90362e-10	-0.755136
47899515	chr12:47899515:A:C	8.02327e-13	-1.92347	-0.984729
47899607	chr12:47899607:T:C	2.00616e-12	-1.99173	-2.70255e-10
47899842	chr12:47899842:A:G	4.39091e-12	-2.90362e-10	-1.20842
47899921	chr12:47899921:G:A	5.51866e-12	-2.90362e-10	-0.979824
47900176	chr12:47900176:G:A	6.53533e-12	-2.90362e-10	-0.810736
47900348	chr12:47900348:G:A	6.39296e-13	-1.97814	-1.1572
47900630	chr12:47900630:G:A	1.15234e-12	-1.93004	-0.616122
47901300	chr12:47901300:C:T	4.52915e-12	-1.17742	-2.70255e-10
47901350	chr12:47901350:C:T	6.93315e-13	-1.89646	-1.15777
47901398	chr12:47901398:T:C	1.40655e-11	-2.90362e-10	-0.0442298
47901568	chr12:47901568:T:C	7.54648e-13	-1.9202	-1.04926
47901705	chr12:47901705:T:A	6.4683e-13	-1.92459	-1.19904
47902053	chr12:47902053:C:T	5.84083e-12	-2.90362e-10	-0.923085
47902485	chr12:47902485:C:T	5.77358e-13	-2.00653	-1.23072
47902561	chr12:47902561:C:A	5.83757e-12	-2.90362e-10	-0.923643
47902703	chr12:47902703:A:G	6.22863e-13	-2.01613	-1.14526
47902867	chr12:47902867:T:G	6.09737e-12	-2.90362e-10	-0.8801
47903047	chr12:47903047:C:T	4.40753e-12	-2.90362e-10	-1.20464
47903258	chr12:47903258:CTG:C	5.2824e-12	-2.90362e-10	-1.02358
47903362	chr12:47903362:C:T	1.28318e-11	-2.90362e-10	-0.136028
47903512	chr12:47903512:T:G	5.81116e-12	-2.90362e-10	-0.928178
47903936	chr12:47903936:T:C	4.48483e-12	-2.90362e-10	-1.18726
47904009	chr12:47904009:A:G	1.09076e-12	-1.36756	-1.23352
47904149	chr12:47904149:G:A	4.92566e-12	-2.90362e-10	-1.0935
47904512	chr12:47904512:A:G	2.28864e-12	-1.86	-2.70255e-10
47905658	chr12:47905658:C:G	6.23296e-12	-2.90362e-10	-0.858107
47905787	chr12:47905787:C:T	6.37954e-13	-2.03304	-1.10441
47905845	chr12:47905845:T:G	7.25916e-12	-2.90362e-10	-0.705693
47906043	chr12:47906043:T:C	5.84488e-13	-2.01219	-1.21279
47906757	chr12:47906757:C:T	7.62989e-12	-2.90362e-10	-0.655885
47906909	chr12:47906909:T:C	8.182e-12	-2.90362e-10	-0.586022
47907600	chr12:47907600:G:T	5.81077e-13	-2.00978	-1.22105
47908115	chr12:47908115:G:A	5.98285e-13	-2.02261	-1.17903
47908465	chr12:47908465:C:G	5.45749e-12	-2.90362e-10	-0.990968
47908551	chr12:47908551:G:A	4.4553e-12	-2.90362e-10	-1.19386
47908576	chr12:47908576:T:C	5.7885e-12	-0.932085	-2.70255e-10
47908762	chr12:47908762:C:T	5.66585e-13	-2.02614	-1.22995
47909113	chr12:47909113:G:A	6.15087e-13	-2.00867	-1.16528
47909163	chr12:47909163:G:T	4.99101e-12	-2.90362e-10	-1.08032
47909315	chr12:47909315:T:C	1.98804e-11	-2.90362e-10	0.301775
47909318	chr12:47909318:G:A	6.59496e-12	-2.90362e-10	-0.801653
47909596	chr12:47909596:C:G	3.3106e-12	-1.49083	-2.70255e-10
47909778	chr12:47909778:T:A	6.16731e-13	-1.99901	-1.17227
47910076	chr12:47910076:A:G	5.99114e-13	-2.02608	-1.17418
47910398	chr12:47910398:T:C	1.24347e-12	-1.26857	-1.20148
47910586	chr12:47910586:C:A	6.10773e-12	-2.90362e-10	-0.878402
47910725	chr12:47910725:A:G	4.28778e-12	-2.90362e-10	-1.23219
47910769	chr12:47910769:C:T	5.7239e-13	-2.01265	-1.23324
47910787	chr12:47910787:A:C	4.6682e-12	-2.90362e-10	-1.14718
47911014	chr12:47911014:A:T	7.11971e-13	-1.79933	-1.22835
47911069	chr12:47911069:T:C	4.54065e-12	-2.90362e-10	-1.17489
47911447	chr12:47911447:G:A	2.78434e-12	-1.66395	-2.70255e-10
47911696	chr12:47911696:C:T	5.06599e-12	-2.90362e-10	-1.06541
47911750	chr12:47911750:C:T	1.34905e-12	-1.15778	-1.23078
47911861	chr12:47911861:A:G	1.36643e-12	-1.14255	-1.2332
47911914	chr12:47911914:T:G	4.49462e-12	-2.90362e-10	-1.18508
47912295	chr12:47912295:C:T	4.28957e-12	-2.90362e-10	-1.23177
47912377	chr12:47912377:T:C	6.41535e-12	-2.90362e-10	-0.829264
47912553	chr12:47912553:A:G	6.17981e-13	-1.97352	-1.19573
47913321	chr12:47913321:A:G	7.27089e-13	-1.78016	-1.2265
47913858	chr12:47913858:G:A	1.55639e-12	-1.01644	-1.22915
47914100	chr12:47914100:A:G	5.60729e-13	-2.03296	-1.23352
47914127	chr12:47914127:T:C	5.28823e-12	-2.90362e-10	-1.02247
47914173	chr12:47914173:G:A	7.15246e-13	-1.83408	-1.189
47914205	chr12:47914205:G:A	2.05944e-12	-1.96552	-2.70255e-10
47914289	chr12:47914289:C:T	7.88927e-13	-1.69868	-1.22636
47914391	chr12:47914391:A:G	5.6073e-13	-2.03301	-1.23346
47914453	chr12:47914453:G:A	4.37192e-12	-2.90362e-10	-1.21276
47914824	chr12:47914824:A:G	6.65279e-13	-1.89878	-1.19673
47915160	chr12:47915160:A:C	5.34909e-12	-2.90362e-10	-1.01103
47915249	chr12:47915249:C:T	4.3398e-12	-2.90362e-10	-1.22013
47915726	chr12:47915726:G:A	1.51958e-12	-1.0416	-1.22792
47915787	chr12:47915787:C:T	6.50161e-13	-1.97542	-1.14307
47916002	chr12:47916002:AC:A	6.0827e-13	-1.97645	-1.20865
47916005	chr12:47916005:AC:A	6.18544e-13	-1.93702	-1.23133
47916050	chr12:47916050:A:G	5.78753e-12	-0.932253	-2.70255e-10
47916072	chr12:47916072:A:T	5.92698e-13	-2.03033	-1.1807
47916569	chr12:47916569:A:G	8.62884e-13	-1.94222	-0.893218
47916705	chr12:47916705:G:A	4.46765e-12	-2.90362e-10	-1.1911
47917148	chr12:47917148:G:A	6.87239e-13	-1.86031	-1.20273
47917289	chr12:47917289:A:G	5.21733e-12	-2.90362e-10	-1.03597
47917468	chr12:47917468:A:T	7.01189e-12	-2.90362e-10	-0.74035
47917505	chr12:47917505:C:A	6.39104e-13	-1.93997	-1.19568
47917564	chr12:47917564:A:T	6.85828e-13	-2.03298	-1.03211
47917592	chr12:47917592:T:C	4.44701e-12	-2.90362e-10	-1.19573
47917848	chr12:47917848:C:T	4.88224e-12	-2.90362e-10	-1.10235
47917904	chr12:47917904:A:T	9.30267e-12	-2.90362e-10	-0.457656
47918084	chr12:47918084:A:G	5.77267e-12	-2.90362e-10	-0.934823
47918086	chr12:47918086:A:G	6.88461e-13	-1.85764	-1.20362
47918108	chr12:47918108:C:T	4.46846e-12	-2.90362e-10	-1.19091
47918314	chr12:47918314:T:C	4.28693e-12	-2.90362e-10	-1.23239
47918399	chr12:47918399:A:C	4.28425e-12	-2.90362e-10	-1.23301
47918470	chr12:47918470:G:A	1.31721e-12	-1.20891	-1.20353
47918519	chr12:47918519:G:A	4.30489e-12	-2.90362e-10	-1.22821
47918579	chr12:47918579:A:T	4.43079e-12	-2.90362e-10	-1.19938
47918656	chr12:47918656:C:A	7.02959e-13	-1.80805	-1.23237
47918807	chr12:47918807:T:C	6.00203e-13	-1.96718	-1.23126
47918952	chr12:47918952:C:T	1.15246e-12	-1.32012	-1.22594
47919077	chr12:47919077:T:C	6.16771e-13	-1.95963	-1.21158
47919101	chr12:47919101:G:A	6.31348e-12	-2.90362e-10	-0.845271
47919235	chr12:47919235:T:A	6.87293e-13	-1.84087	-1.22209
47919254	chr12:47919254:T:C	6.28297e-12	-2.90362e-10	-0.850115
47919359	chr12:47919359:G:A	6.40783e-12	-2.90362e-10	-0.830438
47919398	chr12:47919398:C:G	6.18868e-13	-1.98175	-1.18608
47919671	chr12:47919671:A:G	4.28659e-12	-2.90362e-10	-1.23247
47919867	chr12:47919867:C:A	7.76979e-13	-1.74533	-1.19498
47919874	chr12:47919874:C:T	6.60118e-13	-1.96354	-1.13976
47920142	chr12:47920142:G:A	1.67552e-11	-2.90362e-10	0.130752
47920344	chr12:47920344:T:C	4.46884e-12	-2.90362e-10	-1.19083
47920819	chr12:47920819:T:G	6.36538e-13	-1.92824	-1.21143
47920979	chr12:47920979:C:T	7.82871e-12	-0.630161	-2.70255e-10
47920999	chr12:47920999:C:T	3.02255e-12	-1.58186	-2.70255e-10
47921107	chr12:47921107:A:G	1.06072e-12	-1.43732	-1.19169
47921117	chr12:47921117:G:A	1.21673e-12	-1.27269	-1.21909
47921152	chr12:47921152:G:T	1.32256e-12	-1.84795	-0.560445
47921232	chr12:47921232:A:G	7.98416e-13	-2.03294	-0.880138
47922199	chr12:47922199:G:C	5.86961e-12	-2.90362e-10	-0.918169
47922350	chr12:47922350:A:G	5.33765e-12	-2.90362e-10	-1.01317
47922478	chr12:47922478:T:C	6.70339e-13	-1.88815	-1.19978
47922515	chr12:47922515:T:C	8.57383e-12	-2.90362e-10	-0.539244
47922939	chr12:47922939:C:T	6.82333e-13	-1.96921	-1.10098
47922962	chr12:47922962:C:T	7.32948e-13	-1.85141	-1.14722
47922993	chr12:47922993:A:G	1.59613e-12	-1.60899	-0.611388
47922995	chr12:47922995:T:G	4.30409e-12	-2.90362e-10	-1.22839
47923019	chr12:47923019:A:C	8.49634e-12	-2.90362e-10	-0.548323
47923622	chr12:47923622:G:A	7.40566e-12	-2.90362e-10	-0.685714
47924216	chr12:47924216:G:A	8.38722e-13	-1.81049	-1.05334
47924327	chr12:47924327:CT:C	1.92591e-12	-2.03256	-2.70255e-10
47924787	chr12:47924787:C:T	5.71778e-12	-2.90362e-10	-0.944378
47924801	chr12:47924801:G:C	9.58632e-12	-2.90362e-10	-0.427621
47925489	chr12:47925489:G:A	4.33114e-12	-2.90362e-10	-1.22213
47925542	chr12:47925542:T:C	6.01182e-13	-2.03247	-1.16435
47925543	chr12:47925543:G:A	7.22061e-13	-1.78364	-1.22997
47925800	chr12:47925800:G:A	6.19175e-13	-2.03099	-1.13633
47925811	chr12:47925811:A:G	6.1933e-13	-2.03206	-1.13502
47925830	chr12:47925830:A:G	6.31972e-13	-1.94862	-1.19824
47925919	chr12:47925919:A:T	6.1495e-13	-2.03165	-1.14252
47925964	chr12:47925964:G:A	4.31557e-12	-2.90362e-10	-1.22573
47926077	chr12:47926077:A:G	7.02459e-13	-2.0316	-1.00953
47926100	chr12:47926100:A:G	1.7935e-12	-0.871645	-1.23214
47926137	chr12:47926137:G:T	7.21587e-13	-1.9373	-1.07696
47926229	chr12:47926229:C:T	7.39763e-13	-1.77344	-1.21594
47926326	chr12:47926326:C:T	6.2413e-13	-2.03082	-1.12854
47926359	chr12:47926359:G:A	5.84957e-12	-2.90362e-10	-0.92159
47926559	chr12:47926559:G:GT	6.16214e-13	-2.0311	-1.14102
47926811	chr12:47926811:C:A	4.34064e-12	-2.90362e-10	-1.21994
47927106	chr12:47927106:A:G	4.65791e-12	-2.90362e-10	-1.14939
47927149	chr12:47927149:G:C	2.00398e-12	-1.99282	-2.70255e-10
47927152	chr12:47927152:G:C	5.68283e-13	-2.02913	-1.22397
47927240	chr12:47927240:G:A	6.16813e-13	-1.93969	-1.23145
47927634	chr12:47927634:A:G	2.14847e-12	-0.845467	-1.07774
47927916	chr12:47927916:A:G	5.75341e-13	-2.03022	-1.21053
47928423	chr12:47928423:T:G	3.72685e-11	-2.90362e-10	0.930191
47928746	chr12:47928746:G:A	6.59679e-11	-2.90362e-10	1.50121
47929073	chr12:47929073:T:TG	2.29247e-12	-0.651192	-1.20713
47929436	chr12:47929436:C:T	5.43015e-12	-2.90362e-10	-0.995991
47929603	chr12:47929603:G:A	6.73381e-12	-2.90362e-10	-0.780817
47929907	chr12:47929907:A:G	8.48979e-12	-2.90362e-10	-0.549093
47930044	chr12:47930044:G:A	4.59003e-12	-2.90362e-10	-1.16407
47930691	chr12:47930691:T:C	6.28933e-13	-1.95592	-1.19577
47931044	chr12:47931044:C:T	5.46158e-12	-2.90362e-10	-0.99022
47931271	chr12:47931271:C:T	4.33855e-12	-2.90362e-10	-1.22042
47931371	chr12:47931371:G:T	4.45119e-12	-2.90362e-10	-1.19479
47931902	chr12:47931902:C:T	2.66313e-12	-1.74275	0.0342937
47932060	chr12:47932060:A:G	7.14833e-13	-1.92319	-1.10047
47932299	chr12:47932299:T:C	4.55098e-12	-2.90362e-10	-1.17261
47932378	chr12:47932378:T:G	8.99773e-12	-2.90362e-10	-0.490985
47932671	chr12:47932671:C:T	7.7859e-12	-2.90362e-10	-0.635644
47932777	chr12:47932777:A:G	7.84436e-12	-2.90362e-10	-0.628163
47933097	chr12:47933097:A:G	6.48859e-13	-1.97283	-1.14766
47933195	chr12:47933195:A:G	9.52133e-12	-2.90362e-10	-0.434424
47933288	chr12:47933288:C:T	3.19025e-12	-1.72111	0.193256
47933313	chr12:47933313:A:G	7.676e-13	-2.02406	-0.928388
47933323	chr12:47933323:A:G	8.10049e-13	-2.01056	-0.888062
47933533	chr12:47933533:A:G	4.30752e-12	-2.90362e-10	-1.2276
47933584	chr12:47933584:A:AG	4.40734e-12	-2.90362e-10	-1.20469
47934132	chr12:47934132:T:C	8.73298e-12	-2.90362e-10	-0.520852
47934261	chr12:47934261:G:A	7.14758e-13	-1.94231	-1.08146
47934523	chr12:47934523:C:T	7.92583e-12	-2.90362e-10	-0.617831
47934671	chr12:47934671:A:T	2.51535e-12	-1.6975	-0.0680476
47935071	chr12:47935071:G:A	4.81897e-12	-2.90362e-10	-1.1154
47935149	chr12:47935149:C:T	1.18417e-11	-2.90362e-10	-0.216333
47935459	chr12:47935459:G:A	8.9085e-12	-0.500952	-2.70255e-10
47935516	chr12:47935516:G:A	4.45325e-12	-2.90362e-10	-1.19432
47935605	chr12:47935605:T:A	4.40461e-12	-2.90362e-10	-1.20531
47935992	chr12:47935992:C:G	4.44908e-12	-2.90362e-10	-1.19526
47936065	chr12:47936065:G:A	1.19883e-11	-2.90362e-10	-0.204029
47936190	chr12:47936190:G:A	1.02979e-11	-2.90362e-10	-0.356017
47936637	chr12:47936637:T:C	2.06922e-12	-0.995294	-0.96549
47936665	chr12:47936665:A:T	1.4283e-12	-1.66869	-0.662784
47936846	chr12:47936846:G:A	5.8404e-13	-2.03151	-1.19423
47937014	chr12:47937014:G:T	4.32086e-12	-2.90362e-10	-1.2245
47937158	chr12:47937158:G:A	5.82489e-13	-2.03263	-1.19578
47937523	chr12:47937523:C:T	6.7512e-13	-1.91072	-1.17011
47937637	chr12:47937637:C:G	6.86727e-13	-1.90835	-1.15542
47937747	chr12:47937747:T:C	1.6195e-12	-0.976005	-1.22983
47938191	chr12:47938191:TG:T	1.49645e-12	-1.30813	-0.976729
47938470	chr12:47938470:G:T	4.8183e-12	-2.90362e-10	-1.11554
47938530	chr12:47938530:G:A	1.9006e-11	0.256796	-2.70255e-10
47938716	chr12:47938716:A:G	1.13685e-11	-2.90362e-10	-0.257109
47938746	chr12:47938746:G:A	1.06912e-12	-2.02757	-0.593549
47938858	chr12:47938858:C:A	4.04448e-12	-1.75602	0.465418
47938941	chr12:47938941:T:C	5.99673e-13	-1.97505	-1.22428
47939111	chr12:47939111:G:T	5.50137e-12	-2.90362e-10	-0.98296
47939241	chr12:47939241:G:T	1.11711e-11	-2.90362e-10	-0.274627
47939317	chr12:47939317:G:A	5.37134e-12	-2.90362e-10	-1.00688
47939815	chr12:47939815:A:G	6.29581e-13	-2.03094	-1.11972
47939853	chr12:47939853:T:A	6.19519e-13	-2.03176	-1.13501
47939922	chr12:47939922:T:C	6.10914e-13	-2.03298	-1.14778
47939943	chr12:47939943:T:C	6.11973e-13	-2.03157	-1.14746
47939963	chr12:47939963:C:T	9.39492e-12	-2.90362e-10	-0.447789
47939967	chr12:47939967:A:G	6.16939e-13	-2.03135	-1.13959
47940064	chr12:47940064:C:A	5.92953e-12	-2.90362e-10	-0.908014
47940072	chr12:47940072:G:A	6.14943e-13	-2.03147	-1.14271
47940107	chr12:47940107:T:A	8.25941e-13	-1.77221	-1.10698
47940495	chr12:47940495:G:T	9.73061e-12	-0.412682	-2.70255e-10
47940649	chr12:47940649:G:A	5.30296e-12	-2.90362e-10	-1.01969
47940660	chr12:47940660:C:T	1.90708e-11	-2.90362e-10	0.260203
47940820	chr12:47940820:G:A	4.51456e-12	-2.90362e-10	-1.18065
47940856	chr12:47940856:T:C	8.35088e-13	-1.84776	-1.02042
47941763	chr12:47941763:C:A	2.018e-11	-2.90362e-10	0.316735
47942042	chr12:47942042:G:A	8.53281e-12	-1.31352	0.769482
47942280	chr12:47942280:C:T	5.04629e-12	-2.90362e-10	-1.0693
47942358	chr12:47942358:G:C	3.87081e-12	-0.16802	-1.16647
47942528	chr12:47942528:G:T	1.47526e-12	-1.17768	-1.12144
47942567	chr12:47942567:G:C	5.14739e-12	-2.90362e-10	-1.04947
47942640	chr12:47942640:C:A	1.49595e-11	-2.90362e-10	0.0173854
47942830	chr12:47942830:G:A	4.44722e-12	-2.90362e-10	-1.19568
47942997	chr12:47942997:G:A	5.39941e-12	-2.90362e-10	-1.00167
47943286	chr12:47943286:G:A	1.52749e-12	-1.04645	-1.21788
47943401	chr12:47943401:C:A	4.37114e-12	-2.90362e-10	-1.21294
47943427	chr12:47943427:G:A	4.38711e-12	-2.90362e-10	-1.20929
47943534	chr12:47943534:C:G	6.53934e-13	-1.88128	-1.23143
47943545	chr12:47943545:C:T	5.72875e-12	-2.90362e-10	-0.94246
47943846	chr12:47943846:C:T	6.58347e-13	-1.87547	-1.23051
47944052	chr12:47944052:A:G	4.28331e-12	-2.90362e-10	-1.23323
47944209	chr12:47944209:G:C	5.59019e-12	-2.90362e-10	-0.966946
47944267	chr12:47944267:C:A	6.75221e-12	-1.01659	0.238498
47944413	chr12:47944413:C:T	6.78734e-13	-1.85597	-1.21951
47944631	chr12:47944631:G:A	8.86476e-13	-1.58644	-1.22202
47944639	chr12:47944639:G:A	1.15802e-12	-1.77023	-0.771014
47944768	chr12:47944768:T:C	3.98755e-12	-0.994711	-0.310069
47945512	chr12:47945512:A:C	3.38557e-12	-1.0472	-0.421236
47945617	chr12:47945617:G:C	4.66202e-12	-2.90362e-10	-1.14851
47945690	chr12:47945690:A:G	8.59394e-12	-2.90362e-10	-0.536901
47945957	chr12:47945957:G:C	2.20115e-12	-1.89898	-2.70255e-10
47946043	chr12:47946043:T:C	5.58186e-12	-0.195418	-0.773018
47946053	chr12:47946053:C:G	1.16684e-11	-2.90362e-10	-0.231071
47946226	chr12:47946226:T:A	6.38877e-13	-1.952	-1.184
47946412	chr12:47946412:C:T	6.68932e-12	-0.787446	-2.70255e-10
47947176	chr12:47947176:C:T	3.26236e-12	-1.50551	-2.70255e-10
47947222	chr12:47947222:A:G	6.65424e-12	-2.90362e-10	-0.792705
47947229	chr12:47947229:G:A	4.53793e-12	-2.90362e-10	-1.17549
47947654	chr12:47947654:C:T	5.63292e-12	-2.90362e-10	-0.959331
47947801	chr12:47947801:A:G	6.30451e-13	-1.91576	-1.23352
47947836	chr12:47947836:C:G	6.52411e-13	-2.02842	-1.08662
47947838	chr12:47947838:A:T	2.85481e-12	-0.640944	-0.998009
47947958	chr12:47947958:G:A	2.14325e-12	-1.92563	-2.70255e-10
47948086	chr12:47948086:C:T	5.33642e-12	-2.90362e-10	-1.0134
47948315	chr12:47948315:T:A	4.29807e-12	-0.982078	-0.247715
47948556	chr12:47948556:A:G	4.54633e-12	-1.17364	-2.70255e-10
47948579	chr12:47948579:C:T	5.82577e-12	-1.05432	0.128656
47948777	chr12:47948777:C:A	9.64567e-12	-2.90362e-10	-0.421449
47949412	chr12:47949412:T:C	4.38062e-12	-2.90362e-10	-1.21077
47949599	chr12:47949599:A:G	6.99509e-12	-2.90362e-10	-0.74275
47950547	chr12:47950547:G:T	4.88203e-12	-2.90362e-10	-1.1024
47950785	chr12:47950785:CAG:C	1.14464e-10	2.0523	-2.70255e-10
47951584	chr12:47951584:T:C	5.53522e-12	-2.90362e-10	-0.976827
47951647	chr12:47951647:G:A	5.4855e-12	-0.73584	-0.25001
47951723	chr12:47951723:C:A	7.29943e-13	-1.96386	-1.03889
47951794	chr12:47951794:C:T	6.6917e-12	-2.90362e-10	-0.78709
47951884	chr12:47951884:G:T	8.49554e-12	-2.90362e-10	-0.548417
47952192	chr12:47952192:C:T	1.34775e-12	-1.34466	-1.04486
47952580	chr12:47952580:C:T	1.29816e-12	-1.23852	-1.18849
47952685	chr12:47952685:G:A	4.6899e-12	-1.14255	-2.70255e-10
47953017	chr12:47953017:G:A	2.43134e-12	-1.23728	-0.562233
47953127	chr12:47953127:T:C	6.11849e-12	-2.90362e-10	-0.876643
47953350	chr12:47953350:C:T	1.37946e-12	-1.53876	-0.827508
47953360	chr12:47953360:G:A	4.73159e-12	-2.90362e-10	-1.1337
47953373	chr12:47953373:C:T	1.93075e-12	-2.03005	-2.70255e-10
47953607	chr12:47953607:C:T	2.95938e-12	-1.60298	-2.70255e-10
47953825	chr12:47953825:A:G	5.63167e-12	-2.90362e-10	-0.959552
47954044	chr12:47954044:A:C	1.26206e-11	-2.90362e-10	-0.152628
47954092	chr12:47954092:C:T	4.28627e-12	-2.90362e-10	-1.23254
47954141	chr12:47954141:C:T	5.5513e-12	-2.90362e-10	-0.973926
47954569	chr12:47954569:C:G	3.50086e-12	-0.319967	-1.11498
47955025	chr12:47955025:A:C	4.59081e-12	-2.90362e-10	-1.1639
47955217	chr12:47955217:T:C	5.40961e-12	-2.90362e-10	-0.999782
47955277	chr12:47955277:C:G	5.39381e-12	-2.90362e-10	-1.00271
47955427	chr12:47955427:T:C	5.37646e-12	-2.90362e-10	-1.00593
47955687	chr12:47955687:G:A	1.04117e-11	-0.345024	-2.70255e-10
47955716	chr12:47955716:G:A	1.48926e-12	-1.15464	-1.13504
47955863	chr12:47955863:A:G	5.45908e-12	-0.311385	-0.679293
47955977	chr12:47955977:T:G	5.21723e-12	-2.90362e-10	-1.03599
47956106	chr12:47956106:A:G	4.78383e-12	-2.90362e-10	-1.12272
47956160	chr12:47956160:G:T	6.21524e-12	-2.90362e-10	-0.860954
47956290	chr12:47956290:C:T	5.35496e-12	-2.90362e-10	-1.00994
47956592	chr12:47956592:A:G	7.72572e-12	-2.90362e-10	-0.643403
47956666	chr12:47956666:T:C	2.17234e-12	-1.06335	-0.848803
47957075	chr12:47957075:G:A	5.36493e-12	-2.90362e-10	-1.00807
47957130	chr12:47957130:A:G	7.15531e-12	-2.90362e-10	-0.720104
47957292	chr12:47957292:G:A	5.08055e-12	-2.90362e-10	-1.06254
47957479	chr12:47957479:G:A	2.51479e-12	-0.858098	-0.907673
47957823	chr12:47957823:T:C	7.63648e-12	-0.655021	-2.70255e-10
47958168	chr12:47958168:C:T	4.29518e-12	-2.90362e-10	-1.23047
47958213	chr12:47958213:G:A	4.29329e-12	-2.90362e-10	-1.2309
47958366	chr12:47958366:T:C	5.30729e-12	-2.90362e-10	-1.01888
47958368	chr12:47958368:G:A	3.12871e-12	-0.711544	-0.835793
47958498	chr12:47958498:A:G	5.53241e-12	-0.326102	-0.651232
47958528	chr12:47958528:G:A	5.43849e-12	-2.90362e-10	-0.994457
47958575	chr12:47958575:T:G	6.21524e-12	-2.90362e-10	-0.860954
47958629	chr12:47958629:T:C	4.55368e-12	-0.313817	-0.858205
47958943	chr12:47958943:C:T	2.51317e-12	-0.842138	-0.924276
47958999	chr12:47958999:C:T	7.14452e-12	-2.90362e-10	-0.721613
47959014	chr12:47959014:C:T	5.39014e-12	-2.90362e-10	-1.00339
47959373	chr12:47959373:C:T	1.75738e-12	-1.22033	-0.903804
47959590	chr12:47959590:C:A	4.86433e-12	-2.90362e-10	-1.10603
47959694	chr12:47959694:A:G	1.46255e-11	0.274736	-0.279929
47959843	chr12:47959843:T:C	1.34607e-12	-1.22243	-1.16833
47959938	chr12:47959938:G:C	5.48583e-12	-2.90362e-10	-0.985791
47960413	chr12:47960413:C:T	7.63619e-12	-2.90362e-10	-0.65506
47960414	chr12:47960414:G:A	5.5917e-12	-2.90362e-10	-0.966674
47960620	chr12:47960620:A:G	5.16237e-12	-0.485605	-0.560959
47960823	chr12:47960823:C:T	4.82148e-12	-2.90362e-10	-1.11488
47960904	chr12:47960904:G:C	7.77467e-12	-2.90362e-10	-0.637087
47961569	chr12:47961569:G:A	4.95878e-12	-2.90362e-10	-1.0868
47961695	chr12:47961695:AG:A	2.15414e-12	-0.729983	-1.19058
47962144	chr12:47962144:CTG:C	4.08477e-12	-0.812869	-0.467825
47962186	chr12:47962186:A:T	1.52571e-11	-2.90362e-10	0.0370861
47962298	chr12:47962298:A:T	1.93856e-12	-2.02601	-2.70255e-10
47962326	chr12:47962326:A:G	2.08258e-12	-1.04865	-0.905702
47962765	chr12:47962765:T:G	9.55246e-12	-0.431159	-2.70255e-10
47962981	chr12:47962981:T:C	4.31729e-12	-2.90362e-10	-1.22533
47963147	chr12:47963147:G:A	5.79327e-12	-2.90362e-10	-0.931262
47963231	chr12:47963231:A:C	1.62916e-12	-1.15053	-1.04936
47963459	chr12:47963459:C:T	4.31706e-12	-2.90362e-10	-1.22538
47964274	chr12:47964274:C:T	7.04765e-12	-2.90362e-10	-0.735264
47964933	chr12:47964933:G:A	1.68147e-11	-2.90362e-10	0.134298
47965011	chr12:47965011:C:T	4.06721e-11	1.9037	-0.88612
47965447	chr12:47965447:A:G	4.28757e-12	-2.90362e-10	-1.23224
47965744	chr12:47965744:G:A	6.05211e-13	-2.03264	-1.1575
47965905	chr12:47965905:T:C	6.87347e-12	-2.90362e-10	-0.76029
47966014	chr12:47966014:C:A	4.28956e-12	-2.90362e-10	-1.23177
47966837	chr12:47966837:A:G	3.23825e-12	-0.975202	-0.537724
47966938	chr12:47966938:G:A	4.50331e-12	-2.90362e-10	-1.18314
47967220	chr12:47967220:G:A	1.40223e-11	-2.90362e-10	-0.0473078
47967499	chr12:47967499:T:G	4.68579e-12	-2.90362e-10	-1.14342
47967740	chr12:47967740:C:T	4.79398e-12	-2.90362e-10	-1.1206
47967741	chr12:47967741:G:A	2.92542e-12	-1.07799	-0.536533
47968127	chr12:47968127:C:A	1.78427e-11	-2.90362e-10	0.193634
47968658	chr12:47968658:AAG:A	1.53569e-11	-2.90362e-10	0.0436091
47968963	chr12:47968963:G:A	4.79104e-12	-2.90362e-10	-1.12121
47969241	chr12:47969241:G:T	5.09834e-12	-2.90362e-10	-1.05904
47969250	chr12:47969250:G:A	3.67387e-12	-0.981533	-0.40518
47969327	chr12:47969327:A:G	4.83131e-12	-2.90362e-10	-1.11284
47969340	chr12:47969340:T:C	9.97398e-12	-2.90362e-10	-0.387978
47969865	chr12:47969865:G:A	1.28455e-12	-1.91599	-0.521554
47970292	chr12:47970292:T:G	1.04036e-12	-1.88204	-0.766349
47970319	chr12:47970319:AAC:A	4.43217e-12	-2.90362e-10	-1.19907
47970680	chr12:47970680:A:T	2.53997e-11	1.68905	-1.14228
47970721	chr12:47970721:C:T	2.15918e-11	-2.90362e-10	0.384354
47970929	chr12:47970929:G:A	1.48971e-11	-2.90362e-10	0.0132078
47971098	chr12:47971098:C:T	4.41997e-12	-2.90362e-10	-1.20182
47971401	chr12:47971401:T:C	6.19547e-13	-1.97258	-1.19414
47971580	chr12:47971580:AT:A	1.05288e-11	-2.90362e-10	-0.333841
47971687	chr12:47971687:TATA:T	5.639e-12	-0.958252	-2.70255e-10
47972105	chr12:47972105:G:A	2.20478e-12	-1.23887	-0.658466
47972442	chr12:47972442:T:G	2.82433e-11	-2.90362e-10	0.652898
47972764	chr12:47972764:G:A	9.44192e-13	-1.51192	-1.23346
47972767	chr12:47972767:G:A	6.3335e-13	-1.94396	-1.20073
47973112	chr12:47973112:G:A	8.87563e-12	-2.90362e-10	-0.504649
47973271	chr12:47973271:G:A	1.7143e-12	-1.08154	-1.06741
47973403	chr12:47973403:G:A	4.28887e-12	-2.90362e-10	-1.23193
47973422	chr12:47973422:C:T	4.61399e-12	-2.90362e-10	-1.15887
47973544	chr12:47973544:C:T	7.6641e-12	-2.90362e-10	-0.651411
47973644	chr12:47973644:G:A	1.10696e-11	-2.90362e-10	-0.283756
47973774	chr12:47973774:C:G	9.58643e-12	-2.90362e-10	-0.427609
47974193	chr12:47974193:C:T	4.78486e-12	-2.90362e-10	-1.1225
47974388	chr12:47974388:G:T	1.40726e-11	-2.90362e-10	-0.0437297
47974513	chr12:47974513:C:T	1.52419e-12	-1.10119	-1.16531
47974623	chr12:47974623:AAG:A	1.52304e-12	-1.11318	-1.15407
47974681	chr12:47974681:G:A	1.33725e-11	-2.90362e-10	-0.0947572
47974758	chr12:47974758:C:T	1.37309e-12	-1.21774	-1.15316
47975097	chr12:47975097:G:T	5.36371e-12	-2.90362e-10	-1.0083
47975104	chr12:47975104:G:A	4.28732e-12	-2.90362e-10	-1.2323
47975110	chr12:47975110:C:T	4.79721e-12	-2.90362e-10	-1.11992
47975242	chr12:47975242:T:G	1.42536e-12	-1.18037	-1.15316
47975624	chr12:47975624:A:C	9.60962e-12	-2.90362e-10	-0.425194
47975801	chr12:47975801:C:T	1.5287e-11	-2.90362e-10	0.0390473
47975901	chr12:47975901:G:A	6.35555e-12	-2.90362e-10	-0.83863
47976140	chr12:47976140:G:A	1.43572e-11	-2.90362e-10	-0.0237081
47976222	chr12:47976222:T:A	6.28793e-12	-2.90362e-10	-0.849327
47976640	chr12:47976640:A:G	7.27583e-12	-2.90362e-10	-0.7034
47977008	chr12:47977008:A:C	7.70962e-12	-2.90362e-10	-0.645489
47977228	chr12:47977228:T:C	9.15489e-12	-2.90362e-10	-0.47367
47977557	chr12:47977557:T:C	6.11942e-12	-2.90362e-10	-0.87649
47977561	chr12:47977561:C:G	5.37955e-12	-2.90362e-10	-1.00535
47977812	chr12:47977812:G:A	3.06559e-12	-0.513062	-1.05466
47977896	chr12:47977896:C:T	6.22154e-12	-2.90362e-10	-0.859941
47977937	chr12:47977937:T:G	6.26719e-12	-2.90362e-10	-0.85263
47977984	chr12:47977984:C:T	6.21617e-12	-2.90362e-10	-0.860805
47978019	chr12:47978019:A:G	9.85444e-12	-2.90362e-10	-0.400036
47978294	chr12:47978294:C:T	7.99192e-12	-2.90362e-10	-0.609527
47978500	chr12:47978500:C:T	6.66836e-12	-2.90362e-10	-0.790584
47978550	chr12:47978550:C:T	5.42161e-12	-2.90362e-10	-0.997566
47978800	chr12:47978800:TTCC:T	1.4098e-12	-1.14741	-1.1971
47978857	chr12:47978857:G:A	9.38524e-12	-2.90362e-10	-0.44882
47978957	chr12:47978957:A:T	5.56291e-12	-2.90362e-10	-0.971837
47979006	chr12:47979006:C:T	1.61858e-12	-1.2571	-0.949308
47979097	chr12:47979097:C:T	5.58617e-12	-2.90362e-10	-0.967665
47979272	chr12:47979272:C:G	6.48291e-12	-2.90362e-10	-0.818788
47979291	chr12:47979291:A:G	6.49161e-12	-2.90362e-10	-0.817447
47979302	chr12:47979302:G:A	6.45764e-12	-2.90362e-10	-0.822694
47979314	chr12:47979314:T:G	6.50408e-12	-2.90362e-10	-0.815529
47979318	chr12:47979318:G:A	6.3243e-12	-2.90362e-10	-0.843558
47979398	chr12:47979398:A:G	5.44679e-12	-0.658332	-0.3346
47979669	chr12:47979669:C:T	4.3944e-12	-2.90362e-10	-1.20763
47979696	chr12:47979696:T:G	6.06088e-12	-2.90362e-10	-0.886104
47979728	chr12:47979728:T:C	5.49277e-12	-2.90362e-10	-0.984526
47980160	chr12:47980160:A:G	6.12653e-12	-2.90362e-10	-0.87533
47980245	chr12:47980245:T:C	2.16779e-12	-1.02034	-0.893909
47980296	chr12:47980296:G:A	6.29804e-12	-2.90362e-10	-0.84772
47980513	chr12:47980513:C:T	9.36826e-12	-2.90362e-10	-0.450631
47980545	chr12:47980545:G:A	5.38295e-12	-2.90362e-10	-1.00472
47980833	chr12:47980833:T:C	1.53565e-12	-1.31579	-0.943219
47981149	chr12:47981149:A:T	4.30322e-12	-2.90362e-10	-1.22859
47981654	chr12:47981654:C:CT	6.15483e-13	-1.98796	-1.18535
47981668	chr12:47981668:G:A	1.16501e-12	-1.53034	-1.00488
47981692	chr12:47981692:C:G	1.26959e-11	1.08008	-1.22676
47981785	chr12:47981785:A:G	9.42103e-13	-1.546	-1.20159
47981940	chr12:47981940:C:T	1.92505e-12	-2.03301	-2.70255e-10
47982039	chr12:47982039:C:T	2.59594e-12	-0.646131	-1.08788
47982182	chr12:47982182:C:T	8.3868e-12	0.652186	-1.21349
47982192	chr12:47982192:A:G	3.71445e-12	-0.163824	-1.2119
47982354	chr12:47982354:G:A	2.71207e-12	-0.485879	-1.20437
47982430	chr12:47982430:G:A	3.3876e-12	-0.418834	-1.049
47982508	chr12:47982508:G:A	2.60589e-12	-0.535945	-1.19424
47982639	chr12:47982639:G:A	1.33562e-11	-2.90362e-10	-0.095975
47982660	chr12:47982660:A:AC	1.01906e-12	-1.43556	-1.23352
47982664	chr12:47982664:A:G	1.04647e-12	-1.40949	-1.23305
47982720	chr12:47982720:C:T	9.57364e-13	-1.49835	-1.23318
47982791	chr12:47982791:G:A	2.27997e-12	-0.779445	-1.08435
47983086	chr12:47983086:T:C	2.57479e-12	-0.628411	-1.11378
47983186	chr12:47983186:C:A	2.04371e-12	-0.789326	-1.18387
47983852	chr12:47983852:A:G	2.40488e-12	-0.856347	-0.954112
47983870	chr12:47983870:T:A	4.78322e-12	-2.90362e-10	-1.12284
47983935	chr12:47983935:T:C	2.16511e-12	-0.691694	-1.22379
47983973	chr12:47983973:T:C	2.41286e-12	-0.584046	-1.2231
47984164	chr12:47984164:G:T	2.30244e-12	-0.620528	-1.23346
47984174	chr12:47984174:C:T	4.28644e-12	-2.90362e-10	-1.2325
47984187	chr12:47984187:A:G	7.48046e-13	-1.76639	-1.21186
47984597	chr12:47984597:A:G	2.79688e-12	-0.430786	-1.22867
47984649	chr12:47984649:T:C	7.16678e-12	-2.90362e-10	-0.718501
47985117	chr12:47985117:A:G	1.40401e-12	-1.11512	-1.2335
47985299	chr12:47985299:G:A	4.28826e-12	-2.90362e-10	-1.23208
47985625	chr12:47985625:C:T	2.03085e-12	-0.816321	-1.16318
47985711	chr12:47985711:G:A	8.66609e-12	-2.90362e-10	-0.52854
47986178	chr12:47986178:A:C	2.02612e-12	-1.20004	-0.781799
47986181	chr12:47986181:A:G	2.17652e-12	-1.14079	-0.769438
47986248	chr12:47986248:A:G	2.2997e-12	-0.965734	-0.889444
47986899	chr12:47986899:G:A	4.28503e-10	3.63655	-0.264213
47987262	chr12:47987262:C:T	2.31152e-12	-1.85005	-2.70255e-10
47987591	chr12:47987591:C:G	4.28344e-12	-2.90362e-10	-1.2332
47988313	chr12:47988313:G:A	5.77512e-12	-2.90362e-10	-0.934399
47988499	chr12:47988499:A:C	1.31296e-12	-1.70712	-0.708556
47988674	chr12:47988674:A:G	2.49172e-12	-0.542839	-1.23214
47988790	chr12:47988790:G:C	9.50768e-13	-1.5109	-1.22755
47988815	chr12:47988815:C:T	5.21122e-12	-2.90362e-10	-1.03714
47988860	chr12:47988860:G:A	1.2671e-11	-2.90362e-10	-0.148646
47989452	chr12:47989452:A:G	1.12894e-12	-1.73901	-0.827675
47990014	chr12:47990014:G:T	1.0509e-12	-1.45698	-1.18133
47990026	chr12:47990026:G:T	5.13353e-12	-2.90362e-10	-1.05216
47990031	chr12:47990031:G:A	1.05652e-12	-1.40239	-1.23059
47990170	chr12:47990170:T:A	1.11002e-12	-1.70446	-0.879125
47990339	chr12:47990339:T:C	1.0842e-12	-1.68038	-0.926735
47990653	chr12:47990653:C:T	1.55848e-09	4.66956	-0.00604732
47990665	chr12:47990665:CA:C	5.53029e-12	-2.90362e-10	-0.977719
47990797	chr12:47990797:A:G	3.49178e-11	-2.90362e-10	0.865038
47991133	chr12:47991133:C:T	1.08284e-11	-2.90362e-10	-0.305786
47991161	chr12:47991161:A:T	9.65197e-13	-1.94685	-0.776532
47991346	chr12:47991346:C:T	8.60649e-12	-0.535441	-2.70255e-10
47991793	chr12:47991793:A:G	7.15028e-13	-2.02321	-1.00018
47991912	chr12:47991912:G:A	5.59327e-12	0.227146	-1.19354
47992088	chr12:47992088:A:G	5.35008e-12	-2.90362e-10	-1.01085
47992162	chr12:47992162:A:G	8.52924e-13	-2.00962	-0.837427
47992277	chr12:47992277:T:C	9.63911e-13	-1.67579	-1.04892
47992549	chr12:47992549:C:A	6.90328e-12	-2.90362e-10	-0.755961
47992770	chr12:47992770:A:G	6.51243e-13	-2.0324	-1.08443
47992794	chr12:47992794:G:T	6.64745e-13	-2.03304	-1.06327
47993136	chr12:47993136:A:G	9.88615e-10	4.25597	-0.0476237
47993242	chr12:47993242:T:A	5.74176e-13	-2.02991	-1.21286
47993269	chr12:47993269:A:C	5.96632e-13	-2.03279	-1.17162
47994319	chr12:47994319:G:A	3.58999e-12	-0.225713	-1.1841
47994367	chr12:47994367:G:A	4.75975e-12	-2.90362e-10	-1.12776
47994829	chr12:47994829:T:C	2.82095e-12	-1.54901	-0.101873
47995047	chr12:47995047:C:T	2.33129e-12	-1.5932	-0.248338
47995073	chr12:47995073:A:C	2.39452e-12	-1.57133	-0.243441
47995212	chr12:47995212:TC:T	1.48137e-09	4.94231	-0.329546
47995240	chr12:47995240:C:T	1.06139e-12	-1.43073	-1.19765
47995449	chr12:47995449:G:C	6.05254e-12	0.32063	-1.20811
47995462	chr12:47995462:C:T	2.83292e-11	-1.51972	2.17566
47995550	chr12:47995550:C:G	9.30222e-13	-1.80759	-0.952698
47995702	chr12:47995702:G:A	8.4395e-12	-2.90362e-10	-0.555035
47996297	chr12:47996297:T:C	7.78376e-12	-1.275	0.639079
47996652	chr12:47996652:A:T	2.68736e-12	-1.6994	-2.70255e-10
47996802	chr12:47996802:T:A	1.47922e-09	4.94796	-0.336651
47996939	chr12:47996939:A:G	2.41259e-12	-1.50133	-0.305926
47997272	chr12:47997272:G:A	1.06111e-12	-1.47746	-1.15118
47997311	chr12:47997311:C:T	1.35145e-09	5.11866	-0.597689
47997344	chr12:47997344:C:T	1.48129e-09	4.91207	-0.299366
47997874	chr12:47997874:T:A	9.86712e-10	4.20642	-2.70255e-10
47997986	chr12:47997986:C:T	5.07449e-12	-2.90362e-10	-1.06373
47998614	chr12:47998614:G:A	2.72801e-12	-1.68438	-2.70255e-10
47998650	chr12:47998650:A:G	1.99441e-10	2.54545	0.0621139
47998695	chr12:47998695:G:C	2.80049e-12	-1.65817	-2.70255e-10
47998966	chr12:47998966:C:T	4.93708e-12	-2.90362e-10	-1.09118
47999041	chr12:47999041:C:G	5.93757e-12	0.284334	-1.19099
47999131	chr12:47999131:C:G	6.12747e-13	-1.99106	-1.1867
47999167	chr12:47999167:G:A	1.36618e-11	-2.90362e-10	-0.073357
47999315	chr12:47999315:G:A	2.53633e-08	5.90844	1.54466
47999537	chr12:47999537:G:A	2.90916e-12	-1.84091	0.22082
47999568	chr12:47999568:T:C	1.52955e-11	-2.90362e-10	0.0396013
48000627	chr12:48000627:T:C	5.14099e-12	-1.05071	-2.70255e-10
48001578	chr12:48001578:C:T	9.26096e-12	-0.46215	-2.70255e-10
48002117	chr12:48002117:C:T	7.42289e-13	-1.93092	-1.05506
48002226	chr12:48002226:T:G	2.12228e-12	-1.93547	-2.70255e-10
48002427	chr12:48002427:C:T	8.48033e-12	-1.67039	1.12018
48002667	chr12:48002667:G:T	7.02244e-13	-2.0218	-1.01963
48002722	chr12:48002722:G:T	7.11208e-13	-2.01945	-1.0093
48002846	chr12:48002846:C:T	4.85752e-12	-2.90362e-10	-1.10743
48002867	chr12:48002867:G:A	1.3018e-11	-2.90362e-10	-0.121628
48003002	chr12:48003002:C:T	7.08172e-13	-2.02219	-1.01084
48004297	chr12:48004297:T:A	7.2102e-13	-2.03154	-0.983506
48004440	chr12:48004440:G:A	7.22522e-13	-2.02339	-0.989579
48004508	chr12:48004508:C:T	4.81058e-12	-2.90362e-10	-1.11714
48005447	chr12:48005447:T:C	2.37818e-11	-2.90362e-10	0.480961
48005576	chr12:48005576:T:C	5.70786e-12	-2.90362e-10	-0.946115
48005620	chr12:48005620:T:C	6.71559e-13	-2.03124	-1.05487
48005778	chr12:48005778:T:C	4.40718e-12	-2.90362e-10	-1.20472
48005829	chr12:48005829:G:A	2.19895e-12	-1.18155	-0.718431
48006004	chr12:48006004:G:A	4.65242e-12	-2.90362e-10	-1.15057
48006148	chr12:48006148:A:G	7.21288e-13	-2.02784	-0.98684
48006196	chr12:48006196:G:A	4.22547e-12	-1.24683	-2.70255e-10
48006307	chr12:48006307:C:T	2.79851e-09	5.9466	-0.697719
48006834	chr12:48006834:C:T	6.52632e-13	-2.02898	-1.08572
48007061	chr12:48007061:C:T	1.0853e-12	-1.674	-0.932097
48007221	chr12:48007221:G:A	4.38427e-12	-2.90362e-10	-1.20993
48007266	chr12:48007266:G:A	4.76636e-12	-2.90362e-10	-1.12638
48007737	chr12:48007737:A:G	2.2213e-11	-2.90362e-10	0.41272
48008340	chr12:48008340:G:T	4.9732e-12	-2.90362e-10	-1.0839
48009385	chr12:48009385:T:C	4.89362e-12	-2.90362e-10	-1.10003
48009446	chr12:48009446:A:C	7.37946e-13	-2.02832	-0.963526
48009612	chr12:48009612:C:A	6.7002e-12	0.443676	-1.2295
48009657	chr12:48009657:C:T	7.8622e-13	-1.94124	-0.987237
48009747	chr12:48009747:C:T	5.92052e-13	-2.02952	-1.1826
48009798	chr12:48009798:G:A	6.55326e-12	0.421263	-1.22926
48009909	chr12:48009909:G:A	6.18635e-13	-2.02198	-1.14622
48009927	chr12:48009927:C:T	4.77602e-12	-2.90362e-10	-1.12435
48009982	chr12:48009982:G:A	1.22261e-12	-1.25471	-1.23225
48010134	chr12:48010134:T:C	2.13664e-12	-1.22577	-0.702948
48010519	chr12:48010519:G:A	4.28283e-12	-2.90362e-10	-1.23334
48010760	chr12:48010760:A:T	1.96994e-12	-2.00995	-2.70255e-10
48010800	chr12:48010800:G:T	1.35993e-11	-2.90362e-10	-0.0779393
48010909	chr12:48010909:G:A	5.68757e-13	-2.0328	-1.21946
48011106	chr12:48011106:C:A	6.05752e-12	-2.90362e-10	-0.886658
48011339	chr12:48011339:T:C	2.50451e-12	-1.76986	-2.70255e-10
48011589	chr12:48011589:G:A	2.97021e-11	1.9241	-1.22084
48011625	chr12:48011625:A:G	2.03265e-12	-1.97862	-2.70255e-10
48012077	chr12:48012077:C:T	6.24257e-13	-2.03059	-1.12856
48012423	chr12:48012423:A:G	2.76185e-12	-1.67206	-2.70255e-10
48013344	chr12:48013344:A:AG	2.21735e-12	-1.89164	-2.70255e-10
48014204	chr12:48014204:C:T	7.36006e-13	-2.02492	-0.969559
48014230	chr12:48014230:A:G	1.47106e-08	6.99891	-0.0905433
48014353	chr12:48014353:C:T	2.01319e-12	-1.98824	-2.70255e-10
48014378	chr12:48014378:C:T	2.80022e-11	1.86502	-1.2207
48014429	chr12:48014429:C:T	2.11208e-12	-1.80846	-0.131821
48014801	chr12:48014801:A:T	5.48258e-12	-2.90362e-10	-0.986382
48014822	chr12:48014822:C:T	5.46589e-11	-2.90362e-10	1.31315
48014954	chr12:48014954:G:C	2.79313e-12	-1.66079	-2.70255e-10
48015043	chr12:48015043:T:C	1.73334e-11	-2.90362e-10	0.164676
48015514	chr12:48015514:C:T	3.04995e-12	-1.27573	-0.2971
48016434	chr12:48016434:C:A	6.25315e-12	-2.90362e-10	-0.854872
48016734	chr12:48016734:T:C	1.44733e-12	-2.01568	-0.302561
48016783	chr12:48016783:T:A	6.68715e-12	-1.86935	1.08158
48016900	chr12:48016900:A:G	3.27165e-11	1.92407	-1.12415
48017047	chr12:48017047:C:T	2.3462e-11	1.31608	-0.848655
48017049	chr12:48017049:G:T	3.25922e-11	1.51908	-0.722965
48017150	chr12:48017150:C:G	5.87029e-12	-0.65158	-0.266474
48017171	chr12:48017171:G:C	1.93269e-11	-2.90362e-10	0.273538
48017375	chr12:48017375:T:C	1.46197e-12	-1.53416	-0.774014
48017406	chr12:48017406:C:T	8.64981e-12	-2.90362e-10	-0.530421
48017717	chr12:48017717:G:A	7.269e-12	-2.90362e-10	-0.70434
48018004	chr12:48018004:A:G	1.73568e-11	-0.868956	1.03498
48018014	chr12:48018014:T:TCAGG	1.77317e-11	-2.90362e-10	0.187393
48018017	chr12:48018017:C:CACT	1.77965e-11	-2.90362e-10	0.191044
48018204	chr12:48018204:A:G	9.72491e-12	-2.90362e-10	-0.413268
48018627	chr12:48018627:C:T	2.50126e-12	-0.779357	-0.991806
48018817	chr12:48018817:G:A	1.46481e-11	-2.90362e-10	-0.00364937
48018950	chr12:48018950:C:T	4.74657e-12	-2.90362e-10	-1.13054
48019114	chr12:48019114:C:A	1.5857e-11	-2.90362e-10	0.0756522
48019159	chr12:48019159:A:T	2.11261e-12	-1.94004	-2.70255e-10
48019263	chr12:48019263:C:T	4.29095e-11	-2.90362e-10	1.07113
48019586	chr12:48019586:C:T	2.25891e-11	1.58609	-1.15658
48019782	chr12:48019782:C:T	1.58964e-11	0.145062	-0.0669274
48019810	chr12:48019810:A:G	2.86045e-12	-1.37031	-0.266674
48019851	chr12:48019851:T:G	1.65749e-11	0.139607	-0.0196785
48020006	chr12:48020006:A:ATATTGT	1.66236e-11	0.0908994	0.0319662
48020092	chr12:48020092:G:A	3.81432e-10	1.79162	1.46436
48020139	chr12:48020139:A:G	4.68431e-12	-2.90362e-10	-1.14374
48020161	chr12:48020161:C:T	1.62825e-11	-0.033444	0.135577
48020167	chr12:48020167:A:C	1.52753e-11	0.116131	-0.0778525
48020187	chr12:48020187:C:T	5.04925e-12	-2.90362e-10	-1.06872
48020275	chr12:48020275:C:T	5.37612e-12	-2.90362e-10	-1.00599
48021015	chr12:48021015:T:C	6.97971e-12	-2.90362e-10	-0.744951
48021618	chr12:48021618:A:C	1.35181e-11	-2.90362e-10	-0.0839264
48021751	chr12:48021751:A:G	4.50625e-12	-2.90362e-10	-1.18249
48021974	chr12:48021974:G:T	7.70692e-10	4.94877	-0.989438
48022062	chr12:48022062:C:G	6.10242e-12	-2.90362e-10	-0.879272
48022240	chr12:48022240:G:A	4.01862e-12	-0.533403	-0.763617
48022269	chr12:48022269:G:T	1.44994e-11	0.480135	-0.493989
48022782	chr12:48022782:T:C	4.59683e-12	-2.90362e-10	-1.16259
48023057	chr12:48023057:G:A	4.30944e-12	-2.90362e-10	-1.22715
48023156	chr12:48023156:T:G	1.95484e-12	-2.01765	-2.70255e-10
48023328	chr12:48023328:A:AT	5.65236e-12	-2.90362e-10	-0.955884
48023380	chr12:48023380:C:T	4.28585e-12	-2.90362e-10	-1.23264
48023525	chr12:48023525:A:G	2.61766e-10	2.48214	0.397347
48023754	chr12:48023754:A:G	9.19266e-12	0.00136267	-0.470915
48023874	chr12:48023874:C:T	7.02672e-12	-2.90362e-10	-0.738238
48024340	chr12:48024340:C:T	5.88684e-12	-2.90362e-10	-0.915238
48024363	chr12:48024363:C:T	3.83344e-10	2.14286	1.11811
48024442	chr12:48024442:C:T	2.22991e-09	5.57127	-0.549507
48024626	chr12:48024626:T:C	2.34947e-12	-1.83377	-2.70255e-10
48024773	chr12:48024773:G:T	5.08209e-12	-0.882092	-0.180144
48024927	chr12:48024927:T:C	1.71528e-12	-1.50374	-0.644644
48024993	chr12:48024993:AGAG:A	4.45739e-12	-2.90362e-10	-1.1934
48025026	chr12:48025026:A:G	6.24142e-12	-2.90362e-10	-0.856751
48025277	chr12:48025277:A:G	5.83505e-12	-1.56959	0.645518
48026053	chr12:48026053:A:G	7.56838e-12	-2.90362e-10	-0.66398
48026193	chr12:48026193:C:T	3.08858e-12	-1.56025	-2.70255e-10
48026431	chr12:48026431:C:T	9.79352e-13	-1.95089	-0.757937
48026597	chr12:48026597:T:A	4.30861e-12	-2.90362e-10	-1.22734
48026785	chr12:48026785:C:T	5.32491e-12	-2.90362e-10	-1.01556
48026813	chr12:48026813:C:T	1.98678e-12	-2.00145	-2.70255e-10
48026930	chr12:48026930:A:G	1.58177e-12	-1.46363	-0.765779
48027251	chr12:48027251:A:G	1.03599e-12	-1.42555	-1.22706
48027953	chr12:48027953:G:A	4.93949e-12	-2.90362e-10	-1.0907
48027991	chr12:48027991:G:GCA	1.8309e-11	1.11403	-0.894594
48028073	chr12:48028073:C:T	1.86956e-12	-0.928118	-1.13414
48028198	chr12:48028198:G:C	2.57862e-12	-1.7407	-2.70255e-10
48028199	chr12:48028199:G:T	4.30077e-12	-2.90362e-10	-1.22917
48028437	chr12:48028437:G:A	4.30516e-12	-2.90362e-10	-1.22814
48028448	chr12:48028448:A:G	6.37859e-11	2.28119	-0.813621
48028922	chr12:48028922:C:T	1.34707e-11	1.06506	-1.1525
48029450	chr12:48029450:C:T	6.52908e-13	-1.88729	-1.22699
48029462	chr12:48029462:A:G	1.4082e-11	1.0818	-1.12487
48029540	chr12:48029540:TCTC:T	4.31226e-12	-2.90362e-10	-1.2265
48030123	chr12:48030123:A:G	4.81706e-12	-2.90362e-10	-1.11579
48030422	chr12:48030422:C:T	5.10821e-12	-2.90362e-10	-1.05711
48030714	chr12:48030714:C:G	6.88395e-12	-0.132833	-0.625932
48031784	chr12:48031784:C:T	5.93489e-12	-2.90362e-10	-0.907109
48032191	chr12:48032191:A:C	4.29623e-12	-2.90362e-10	-1.23022
48032209	chr12:48032209:A:G	6.91201e-12	0.148986	-0.903684
48032360	chr12:48032360:T:C	5.5093e-12	-0.0333981	-0.948122
48032436	chr12:48032436:T:C	4.43407e-12	-2.90362e-10	-1.19864
48032512	chr12:48032512:T:C	3.28798e-12	-1.61691	0.119231
48032601	chr12:48032601:T:G	4.41744e-12	-2.90362e-10	-1.2024
48032609	chr12:48032609:T:G	3.51247e-10	3.86401	-0.690479
48032943	chr12:48032943:A:G	2.64231e-10	3.87312	-0.984254
48033001	chr12:48033001:ATTCC:A	1.95107e-12	-2.01958	-2.70255e-10
48033272	chr12:48033272:T:C	6.19873e-12	-2.90362e-10	-0.863614
48033335	chr12:48033335:A:G	6.19716e-12	-2.90362e-10	-0.863868
48033546	chr12:48033546:T:C	2.86529e-10	3.9478	-0.977919
48033713	chr12:48033713:C:T	3.33443e-12	-1.59456	0.110898
48033740	chr12:48033740:G:A	6.73232e-13	-1.86025	-1.22337
48034036	chr12:48034036:TTTATTGATTTG:T	6.37445e-12	-2.90362e-10	-0.835661
48034092	chr12:48034092:A:T	1.63514e-09	5.24037	-0.528848
48034101	chr12:48034101:A:G	4.284e-12	-2.90362e-10	-1.23307
48034126	chr12:48034126:C:G	4.41681e-12	-2.90362e-10	-1.20254
48034363	chr12:48034363:T:C	4.80682e-12	-2.90362e-10	-1.11792
48034367	chr12:48034367:C:T	7.09541e-13	-1.83979	-1.19131
48034751	chr12:48034751:C:G	1.54197e-11	1.19246	-1.14478
48035199	chr12:48035199:A:G	4.61099e-12	-2.90362e-10	-1.15952
48035366	chr12:48035366:A:G	5.70885e-12	-2.90362e-10	-0.945941
48035918	chr12:48035918:C:T	6.472e-13	-1.88968	-1.23338
48035993	chr12:48035993:C:T	2.10297e-10	3.70975	-1.04919
48036150	chr12:48036150:A:T	4.32954e-12	-2.90362e-10	-1.2225
48036964	chr12:48036964:T:C	4.52596e-12	-2.90362e-10	-1.17813
48037130	chr12:48037130:T:C	4.61543e-12	-2.90362e-10	-1.15855
48037206	chr12:48037206:C:T	1.95253e-12	-2.01883	-2.70255e-10
48037279	chr12:48037279:G:C	4.29501e-12	-2.90362e-10	-1.2305
48037385	chr12:48037385:G:A	1.20942e-09	5.19049	-0.780544
48037414	chr12:48037414:A:G	4.59423e-12	-2.90362e-10	-1.16316
48038134	chr12:48038134:A:AC	5.27416e-12	-0.184709	-0.84043
48038153	chr12:48038153:C:T	1.83638e-10	3.50751	-0.982496
48038771	chr12:48038771:A:G	1.37443e-11	-0.0673306	-2.70255e-10
48038778	chr12:48038778:C:T	4.31156e-12	-2.90362e-10	-1.22666
48039017	chr12:48039017:A:T	1.16046e-11	0.96501	-1.20156
48039134	chr12:48039134:G:A	1.29699e-11	1.0844	-1.20972
48039153	chr12:48039153:C:T	1.91334e-11	1.44505	-1.18157
48039304	chr12:48039304:T:C	4.96622e-12	-2.90362e-10	-1.0853
48039758	chr12:48039758:A:G	5.82274e-12	-2.90362e-10	-0.926187
48039830	chr12:48039830:A:G	1.6467e-11	1.27256	-1.15916
48039890	chr12:48039890:C:G	5.91625e-12	-2.90362e-10	-0.910256
48040057	chr12:48040057:T:C	4.70692e-12	-2.90362e-10	-1.13892
48040100	chr12:48040100:A:G	7.89115e-12	-2.90362e-10	-0.622216
48040148	chr12:48040148:C:A	7.88911e-12	-2.90362e-10	-0.622475
48040724	chr12:48040724:G:A	3.45498e-12	-1.60563	0.157485
48040949	chr12:48040949:T:A	9.83142e-13	-1.59414	-1.11082
48040956	chr12:48040956:A:T	8.65355e-13	-1.62961	-1.20296
48041392	chr12:48041392:A:T	1.29426e-12	-1.24675	-1.18327
48041448	chr12:48041448:C:T	4.69097e-12	-2.90362e-10	-1.14232
48041752	chr12:48041752:C:G	4.28347e-12	-2.90362e-10	-1.23319
48041853	chr12:48041853:G:A	4.55276e-12	-2.90362e-10	-1.17222
48042864	chr12:48042864:G:A	7.07917e-13	-1.80017	-1.23321
48043312	chr12:48043312:G:T	4.28556e-12	-2.90362e-10	-1.23271
48043903	chr12:48043903:G:A	6.54918e-10	4.81362	-1.01707
48043950	chr12:48043950:A:G	4.28556e-12	-2.90362e-10	-1.23271
48044050	chr12:48044050:G:A	4.50268e-12	-2.90362e-10	-1.18329
48044097	chr12:48044097:A:G	4.68153e-12	-2.90362e-10	-1.14433
48044507	chr12:48044507:T:A	4.35437e-12	-2.90362e-10	-1.21678
48044683	chr12:48044683:G:A	4.49814e-12	-2.90362e-10	-1.18429
48046339	chr12:48046339:T:C	4.476e-12	-2.90362e-10	-1.18923
48046422	chr12:48046422:G:A	4.28564e-12	-2.90362e-10	-1.23269
48046738	chr12:48046738:C:A	7.12763e-12	-2.90362e-10	-0.72398
48046822	chr12:48046822:C:T	5.98002e-12	-0.899535	-2.70255e-10
48047385	chr12:48047385:C:T	6.14629e-12	-2.90362e-10	-0.87211
48047548	chr12:48047548:A:C	4.44076e-12	-2.90362e-10	-1.19713
48047623	chr12:48047623:G:A	5.64834e-12	-2.90362e-10	-0.956596
48047696	chr12:48047696:C:G	1.47062e-09	5.34804	-0.742557
48047807	chr12:48047807:T:C	4.2821e-12	-2.90362e-10	-1.23351
48047909	chr12:48047909:C:G	4.3683e-12	-2.90362e-10	-1.21358
48047965	chr12:48047965:G:A	1.33604e-11	1.05972	-1.15538
48048137	chr12:48048137:G:GT	1.8002e-11	1.24519	-1.04266
48049174	chr12:48049174:C:T	4.84348e-12	-1.11032	-2.70255e-10
48049265	chr12:48049265:T:C	1.51835e-12	-1.06177	-1.20857
48049563	chr12:48049563:G:A	3.14937e-12	-1.54076	-2.70255e-10
48050705	chr12:48050705:C:T	4.64172e-12	-0.273695	-0.879179
48050908	chr12:48050908:G:A	4.28667e-12	-2.90362e-10	-1.23245
48050922	chr12:48050922:G:C	2.13523e-11	-2.90362e-10	0.373201
48051704	chr12:48051704:A:G	2.54549e-12	-1.75364	-2.70255e-10
48052325	chr12:48052325:T:G	4.28382e-12	-2.90362e-10	-1.23311
48052522	chr12:48052522:A:C	3.1069e-12	-1.59779	0.0434574
48052535	chr12:48052535:T:A	4.35338e-12	-2.90362e-10	-1.21701
48052936	chr12:48052936:CAT:C	4.53415e-12	-2.90362e-10	-1.17632
48052968	chr12:48052968:C:T	8.07603e-12	-2.90362e-10	-0.599058
48053322	chr12:48053322:C:A	2.15151e-12	-1.13053	-0.791255
48053875	chr12:48053875:A:G	1.43375e-09	5.32478	-0.744691
48053907	chr12:48053907:CTAA:C	4.28648e-12	-2.90362e-10	-1.23249
48054006	chr12:48054006:G:C	1.3302e-12	-1.23365	-1.16898
48054044	chr12:48054044:A:C	4.28421e-12	-2.90362e-10	-1.23302
48054683	chr12:48054683:G:A	1.53379e-09	5.36	-0.712462
48054869	chr12:48054869:T:C	4.28622e-12	-2.90362e-10	-1.23255
48054989	chr12:48054989:A:G	4.4283e-12	-2.90362e-10	-1.19994
48055133	chr12:48055133:G:A	1.8286e-11	1.27502	-1.05685
48055380	chr12:48055380:C:T	4.34822e-12	-2.90362e-10	-1.21819
48055441	chr12:48055441:G:C	1.75584e-11	1.33666	-1.15908
48055663	chr12:48055663:T:C	5.1823e-12	-2.90362e-10	-1.04271
48055841	chr12:48055841:T:C	4.28477e-12	-2.90362e-10	-1.23289
48056273	chr12:48056273:A:G	2.3696e-12	-1.38238	-0.442856
48057204	chr12:48057204:ATTAT:A	3.62721e-11	1.99205	-1.08896
48057205	chr12:48057205:T:C	4.30456e-12	-2.90362e-10	-1.22828
48057226	chr12:48057226:T:C	4.32487e-12	-2.90362e-10	-1.22358
48057444	chr12:48057444:G:A	4.2863e-12	-2.90362e-10	-1.23254
48057464	chr12:48057464:A:G	1.82266e-12	-1.18929	-0.898369
48057477	chr12:48057477:G:A	2.44632e-11	1.68939	-1.18018
48057592	chr12:48057592:TTATTTTATA:T	8.25511e-12	0.264756	-0.841882
48057671	chr12:48057671:C:T	4.91352e-12	-2.90362e-10	-1.09597
48058298	chr12:48058298:A:T	3.6687e-12	-1.588	0.199883
48058454	chr12:48058454:C:T	4.42758e-12	-2.90362e-10	-1.2001
48058544	chr12:48058544:TAC:T	1.77406e-11	1.40372	-1.21582
48058926	chr12:48058926:T:C	1.23829e-11	1.00009	-1.17173
48059256	chr12:48059256:T:C	1.3811e-11	1.13151	-1.194
48059406	chr12:48059406:T:C	5.71413e-12	-2.90362e-10	-0.945016
48059721	chr12:48059721:TCTCTG:T	1.86128e-11	1.4169	-1.18101
48060037	chr12:48060037:A:G	1.61348e-09	5.44631	-0.748116
48060847	chr12:48060847:G:A	1.91533e-11	1.44639	-1.18188
48061421	chr12:48061421:T:C	1.09972e-11	0.872137	-1.16246
48061549	chr12:48061549:A:G	4.6955e-12	-2.90362e-10	-1.14135
48061627	chr12:48061627:T:C	5.06704e-12	-2.90362e-10	-1.0652
48061784	chr12:48061784:G:A	2.86245e-12	-1.59069	-0.0455888
48061998	chr12:48061998:T:C	8.95247e-12	-2.90362e-10	-0.496029
48062005	chr12:48062005:A:C	8.93718e-12	-2.90362e-10	-0.497738
48062371	chr12:48062371:T:C	4.29422e-12	-2.90362e-10	-1.23069
48063040	chr12:48063040:C:T	4.36106e-12	-2.90362e-10	-1.21524
48063162	chr12:48063162:C:T	3.25093e-12	-1.55088	0.0418645
48063277	chr12:48063277:A:G	4.63779e-12	-2.90362e-10	-1.15372
48063351	chr12:48063351:T:C	4.94467e-12	-2.90362e-10	-1.08965
48063376	chr12:48063376:G:A	5.05228e-12	-0.20798	-0.860139
48063556	chr12:48063556:A:C	3.02057e-12	-1.59915	0.0166329
48063602	chr12:48063602:C:T	4.35211e-12	-2.90362e-10	-1.2173
48064366	chr12:48064366:C:T	4.44738e-12	-2.90362e-10	-1.19564
48064731	chr12:48064731:C:T	4.4837e-12	-2.90362e-10	-1.18751
48064746	chr12:48064746:G:A	1.78548e-09	5.53585	-0.736366
48065705	chr12:48065705:C:G	4.41869e-12	-2.90362e-10	-1.20212
48066233	chr12:48066233:T:C	4.37116e-12	-2.90362e-10	-1.21293
48066300	chr12:48066300:G:A	1.26151e-12	-1.29117	-1.16448
48066634	chr12:48066634:T:C	3.4595e-12	-1.44683	-2.70255e-10
48066780	chr12:48066780:G:A	4.3973e-12	-2.90362e-10	-1.20697
48067121	chr12:48067121:T:C	4.2842e-12	-2.90362e-10	-1.23302
48067581	chr12:48067581:C:A	4.59654e-12	-2.90362e-10	-1.16265
48067632	chr12:48067632:T:C	5.79897e-12	-2.90362e-10	-0.930279
48067852	chr12:48067852:G:T	1.99866e-12	-1.18848	-0.807003
48068202	chr12:48068202:A:C	4.58728e-12	-2.90362e-10	-1.16467
48068414	chr12:48068414:T:C	4.58606e-12	-2.90362e-10	-1.16494
48068672	chr12:48068672:T:C	4.38669e-12	-2.90362e-10	-1.20938
48068922	chr12:48068922:G:A	4.28614e-12	-2.90362e-10	-1.23257
48068924	chr12:48068924:G:A	4.31732e-12	-2.90362e-10	-1.22532
48069085	chr12:48069085:G:A	1.96842e-09	5.58203	-0.685003
48069592	chr12:48069592:T:C	5.49742e-12	-2.90362e-10	-0.983679
48070023	chr12:48070023:T:C	1.33783e-09	5.27967	-0.768823
48070412	chr12:48070412:T:C	4.37059e-12	-2.90362e-10	-1.21306
48070692	chr12:48070692:A:G	1.6852e-09	5.46585	-0.724175
48071007	chr12:48071007:C:T	4.58339e-12	-2.90362e-10	-1.16552
48071278	chr12:48071278:A:G	4.38313e-12	-2.90362e-10	-1.21019
48071344	chr12:48071344:GGTGGCTCACGCCT:G	2.05847e-11	1.47734	-1.14075
48071408	chr12:48071408:G:A	4.57913e-12	-2.90362e-10	-1.16645
48071618	chr12:48071618:A:G	4.3079e-12	-1.22751	-2.70255e-10
48072425	chr12:48072425:C:T	4.62398e-12	-2.90362e-10	-1.1567
48072550	chr12:48072550:C:T	4.28443e-12	-2.90362e-10	-1.23297
48073119	chr12:48073119:T:C	4.28619e-12	-2.90362e-10	-1.23256
48073257	chr12:48073257:G:A	4.31585e-12	-2.90362e-10	-1.22566
48074194	chr12:48074194:C:T	1.51973e-09	5.40194	-0.763612
48074426	chr12:48074426:C:T	2.39066e-11	-2.90362e-10	0.486195
48074869	chr12:48074869:A:G	4.53738e-12	-0.265219	-0.910389
48075140	chr12:48075140:T:C	1.65595e-11	1.20696	-1.08796
48075205	chr12:48075205:ACT:A	2.85304e-12	-1.56658	-0.0729964
48075289	chr12:48075289:T:C	4.28917e-12	-2.90362e-10	-1.23187
48075607	chr12:48075607:C:T	4.6375e-12	-2.90362e-10	-1.15378
48075913	chr12:48075913:T:C	4.38656e-12	-2.90362e-10	-1.20941
48075968	chr12:48075968:G:A	4.29136e-12	-2.90362e-10	-1.23135
48076044	chr12:48076044:G:A	4.58271e-12	-2.90362e-10	-1.16567
48076125	chr12:48076125:T:C	4.28213e-12	-2.90362e-10	-1.23351
48076315	chr12:48076315:G:A	4.58828e-12	-2.90362e-10	-1.16445
48076385	chr12:48076385:C:T	4.49076e-12	-2.90362e-10	-1.18594
48076386	chr12:48076386:G:A	4.35401e-12	-2.90362e-10	-1.21686
48076750	chr12:48076750:C:A	1.33136e-09	5.25536	-0.749364
48076897	chr12:48076897:G:A	1.53024e-09	5.39098	-0.745753
48076934	chr12:48076934:G:A	1.50158e-09	5.3465	-0.720186
48077666	chr12:48077666:T:C	4.28659e-12	-2.90362e-10	-1.23247
48078560	chr12:48078560:G:A	4.34484e-12	-2.90362e-10	-1.21897
48078583	chr12:48078583:C:T	1.1691e-09	5.08726	-0.711234
48078670	chr12:48078670:G:A	1.59872e-09	5.43388	-0.744876
48079276	chr12:48079276:G:A	1.46827e-09	5.36107	-0.757187
48079748	chr12:48079748:TAGAG:T	1.89045e-11	1.35126	-1.09982
48079784	chr12:48079784:CTG:C	4.35641e-12	-2.90362e-10	-1.21631
48079956	chr12:48079956:T:A	1.4579e-09	5.33655	-0.739759
48080186	chr12:48080186:T:C	4.57454e-12	-2.90362e-10	-1.16745
48081070	chr12:48081070:A:G	8.43083e-12	-1.10758	0.551514
48081392	chr12:48081392:T:C	4.50511e-12	-2.90362e-10	-1.18274
48081450	chr12:48081450:T:C	1.53253e-09	5.39365	-0.746928
48081577	chr12:48081577:T:G	4.60059e-12	-2.90362e-10	-1.16177
48081834	chr12:48081834:G:A	2.20048e-12	-1.89928	-2.70255e-10
48081901	chr12:48081901:G:A	8.89521e-12	-2.90362e-10	-0.502445
48082389	chr12:48082389:T:C	4.6242e-12	-2.90362e-10	-1.15665
48082626	chr12:48082626:C:T	1.95064e-12	-2.0198	-2.70255e-10
48082871	chr12:48082871:T:C	4.49858e-12	-2.90362e-10	-1.1842
48083265	chr12:48083265:C:T	5.36536e-12	-2.90362e-10	-1.008
48083303	chr12:48083303:C:G	4.37624e-12	-2.90362e-10	-1.21177
48083639	chr12:48083639:A:G	1.37602e-09	5.28909	-0.750096
48083794	chr12:48083794:C:T	4.25659e-12	-1.49758	0.258089
48083847	chr12:48083847:T:C	4.6985e-12	-2.90362e-10	-1.14071
48084324	chr12:48084324:T:C	1.3879e-11	-0.0575798	-2.70255e-10
48084571	chr12:48084571:C:G	4.34726e-12	-2.90362e-10	-1.21841
48084762	chr12:48084762:T:A	4.02106e-12	-1.29641	-2.70255e-10
48084881	chr12:48084881:T:C	4.36859e-12	-2.90362e-10	-1.21352
48085219	chr12:48085219:G:A	5.40073e-12	-2.90362e-10	-1.00142
48085440	chr12:48085440:C:T	8.06716e-12	-2.90362e-10	-0.600156
48085587	chr12:48085587:G:T	2.23065e-12	-1.88567	-2.70255e-10
48086345	chr12:48086345:T:C	6.45761e-12	-0.822698	-2.70255e-10
48086787	chr12:48086787:C:T	5.79068e-12	-2.90362e-10	-0.931709
48086860	chr12:48086860:G:A	4.37604e-12	-2.90362e-10	-1.21181
48086869	chr12:48086869:T:C	4.28596e-12	-2.90362e-10	-1.23261
48087136	chr12:48087136:T:C	4.66813e-12	-0.250224	-0.896977
48087223	chr12:48087223:T:C	4.67244e-12	-2.90362e-10	-1.14628
48087388	chr12:48087388:G:A	4.28627e-12	-2.90362e-10	-1.23254
48087650	chr12:48087650:T:C	4.59607e-12	-2.90362e-10	-1.16276
48087694	chr12:48087694:A:C	4.58763e-12	-2.90362e-10	-1.16459
48087804	chr12:48087804:T:C	1.44238e-12	-1.11063	-1.21103
48088015	chr12:48088015:T:C	1.97061e-12	-2.00962	-2.70255e-10
48088370	chr12:48088370:T:C	1.50672e-09	5.37693	-0.747195
48088791	chr12:48088791:A:C	4.36298e-12	-2.90362e-10	-1.2148
48089458	chr12:48089458:T:C	1.23554e-09	5.36162	-0.930314
48089501	chr12:48089501:A:G	5.96267e-12	-2.90362e-10	-0.902439
48089709	chr12:48089709:T:G	1.37935e-09	5.32289	-0.781481
48089724	chr12:48089724:T:C	1.51509e-09	5.38536	-0.750083
48090190	chr12:48090190:T:C	1.56678e-09	5.45142	-0.782602
48090365	chr12:48090365:A:T	4.28898e-12	-2.90362e-10	-1.23191
48090424	chr12:48090424:G:A	4.2827e-12	-2.90362e-10	-1.23337
48090650	chr12:48090650:G:A	1.73474e-09	5.49001	-0.719357
48090833	chr12:48090833:G:C	1.83515e-11	1.30949	-1.08773
48091088	chr12:48091088:T:G	3.32773e-12	-1.48567	-2.70255e-10
48091175	chr12:48091175:T:C	1.53965e-09	5.38432	-0.732967
48091592	chr12:48091592:A:C	4.63058e-12	-2.90362e-10	-1.15528
48091628	chr12:48091628:C:G	4.58048e-12	-2.90362e-10	-1.16615
48091821	chr12:48091821:T:C	2.56511e-11	-2.90362e-10	0.556629
48091836	chr12:48091836:G:A	4.675e-12	-2.90362e-10	-1.14573
48091912	chr12:48091912:C:T	4.65161e-12	-2.90362e-10	-1.15074
48092157	chr12:48092157:G:C	2.06091e-12	-1.17796	-0.786851
48092469	chr12:48092469:C:G	1.61799e-11	-2.90362e-10	0.095813
48092694	chr12:48092694:A:C	6.72564e-12	-0.782031	-2.70255e-10
48092932	chr12:48092932:A:G	3.38877e-12	-1.55886	0.0913698
48093836	chr12:48093836:T:C	4.41103e-12	-2.90362e-10	-1.20385
48093939	chr12:48093939:G:A	4.35407e-12	-2.90362e-10	-1.21685
48094060	chr12:48094060:C:G	4.28631e-12	-2.90362e-10	-1.23253
48094167	chr12:48094167:G:A	5.94405e-12	-2.90362e-10	-0.905567
48094238	chr12:48094238:G:A	1.90071e-11	1.43842	-1.18157
48094445	chr12:48094445:C:T	4.34813e-12	-2.90362e-10	-1.21821
48094612	chr12:48094612:G:A	4.28675e-12	-2.90362e-10	-1.23243
48094929	chr12:48094929:T:C	1.90283e-11	1.43954	-1.18157
48095137	chr12:48095137:G:A	4.35435e-12	-2.90362e-10	-1.21678
48095334	chr12:48095334:C:T	1.49775e-09	5.3965	-0.772741
48095393	chr12:48095393:G:A	4.28258e-12	-2.90362e-10	-1.2334
48095574	chr12:48095574:T:C	4.33705e-12	-2.90362e-10	-1.22076
48095649	chr12:48095649:G:A	1.79721e-11	1.28124	-1.08037
48095738	chr12:48095738:G:A	3.04272e-12	-1.57521	-2.70255e-10
48096149	chr12:48096149:T:C	4.76807e-12	-2.90362e-10	-1.12602
48096722	chr12:48096722:C:T	4.69502e-12	-2.90362e-10	-1.14146
48097265	chr12:48097265:A:G	1.95806e-12	-1.17965	-0.836358
48097844	chr12:48097844:T:C	4.4413e-12	-2.90362e-10	-1.19701
48098265	chr12:48098265:T:A	1.45716e-09	5.379	-0.782711
48098410	chr12:48098410:T:C	1.90271e-12	-1.11537	-0.929303
48098470	chr12:48098470:C:T	4.59204e-12	-2.90362e-10	-1.16363
48098557	chr12:48098557:T:G	5.29224e-12	-2.90362e-10	-1.02172
48099140	chr12:48099140:G:A	4.49988e-12	-2.90362e-10	-1.18391
48099295	chr12:48099295:T:C	3.83806e-12	-1.34299	-2.70255e-10
48099587	chr12:48099587:G:T	3.12922e-12	-1.54718	-2.70255e-10
48099591	chr12:48099591:G:A	2.16135e-11	1.10001	-0.714655
48099884	chr12:48099884:C:T	5.00577e-12	-2.90362e-10	-1.07737
48099927	chr12:48099927:T:C	1.6982e-11	1.35933	-1.21514
48099948	chr12:48099948:T:C	4.36656e-12	-2.90362e-10	-1.21398
48100210	chr12:48100210:G:A	9.16979e-09	6.43571	-2.70255e-10
48100357	chr12:48100357:G:A	4.2869e-12	-2.90362e-10	-1.2324
48100551	chr12:48100551:C:T	1.33763e-09	5.28753	-0.776838
48100594	chr12:48100594:C:T	2.18759e-11	1.57968	-1.18225
48101787	chr12:48101787:C:T	4.69534e-12	-2.90362e-10	-1.14139
48101917	chr12:48101917:G:T	4.57988e-12	-2.90362e-10	-1.16629
48102124	chr12:48102124:T:C	1.84961e-11	1.44539	-1.21579
48102706	chr12:48102706:A:G	1.93649e-12	-2.02708	-2.70255e-10
48102782	chr12:48102782:G:C	3.97516e-11	2.22759	-1.2329
48102789	chr12:48102789:C:T	4.42203e-12	-2.90362e-10	-1.20136
48102877	chr12:48102877:C:T	4.30298e-12	-2.90362e-10	-1.22865
48102997	chr12:48102997:C:T	4.6994e-12	-2.90362e-10	-1.14052
48103170	chr12:48103170:T:G	4.47663e-12	-2.90362e-10	-1.18909
48103214	chr12:48103214:G:A	2.00608e-12	-1.20427	-0.787504
48103262	chr12:48103262:G:A	1.86169e-11	1.4163	-1.18018
48103858	chr12:48103858:C:T	4.28613e-12	-2.90362e-10	-1.23258
48104544	chr12:48104544:G:A	1.48018e-12	-1.08623	-1.20956
48104630	chr12:48104630:C:T	2.03784e-12	-1.16836	-0.807708
48105318	chr12:48105318:C:T	1.93753e-12	-2.02654	-2.70255e-10
48105618	chr12:48105618:G:A	2.51497e-12	-1.7657	-2.70255e-10
48106115	chr12:48106115:C:T	1.94083e-12	-2.02484	-2.70255e-10
48106148	chr12:48106148:A:T	4.95129e-10	4.74415	-1.22729
48106551	chr12:48106551:G:A	4.30212e-12	-2.90362e-10	-1.22885
48106585	chr12:48106585:G:A	1.95531e-12	-2.01741	-2.70255e-10
48106722	chr12:48106722:A:ACAAG	4.52358e-12	-2.90362e-10	-1.17866
48107081	chr12:48107081:C:G	1.5392e-11	1.27755	-1.23166
48107378	chr12:48107378:A:T	4.30628e-12	-2.90362e-10	-1.22788
48107628	chr12:48107628:A:G	4.30286e-12	-2.90362e-10	-1.22868
48108249	chr12:48108249:A:C	4.28272e-12	-2.90362e-10	-1.23337
48108317	chr12:48108317:A:G	5.98788e-10	4.4698	-0.762848
48108710	chr12:48108710:C:T	4.30174e-12	-2.90362e-10	-1.22894
48108791	chr12:48108791:G:A	7.53607e-10	4.42517	-0.488259
48110098	chr12:48110098:G:A	4.30128e-12	-2.90362e-10	-1.22905
48110235	chr12:48110235:T:C	5.51418e-12	-2.90362e-10	-0.980635
48110652	chr12:48110652:G:C	5.50647e-12	-2.90362e-10	-0.982034
48110703	chr12:48110703:C:G	5.51073e-12	-2.90362e-10	-0.98126
48110843	chr12:48110843:G:A	1.35812e-11	1.14573	-1.22501
48111220	chr12:48111220:T:C	8.72227e-13	-1.80225	-1.02241
48111282	chr12:48111282:C:T	5.95713e-12	-2.90362e-10	-0.90337
48111414	chr12:48111414:C:T	4.32168e-12	-2.90362e-10	-1.22431
48111447	chr12:48111447:C:T	6.25714e-10	4.56177	-0.810833
48111609	chr12:48111609:C:G	4.28709e-12	-2.90362e-10	-1.23235
48112070	chr12:48112070:C:T	4.39469e-12	-2.90362e-10	-1.20756
48112268	chr12:48112268:G:T	4.42014e-12	-2.90362e-10	-1.20179
48113013	chr12:48113013:G:A	8.92838e-12	-2.90362e-10	-0.498724
48113122	chr12:48113122:G:A	4.30997e-12	-2.90362e-10	-1.22703
48113319	chr12:48113319:C:A	4.66555e-12	-2.90362e-10	-1.14775
48113603	chr12:48113603:C:T	4.29451e-12	-2.90362e-10	-1.23062
48113608	chr12:48113608:G:A	6.79816e-12	-2.90362e-10	-0.771307
48114047	chr12:48114047:C:T	3.35319e-12	-1.63793	0.159879
48114080	chr12:48114080:T:A	4.51946e-12	-2.90362e-10	-1.17957
48114136	chr12:48114136:A:G	4.22123e-12	-0.352227	-0.895604
48114413	chr12:48114413:T:A	4.29566e-12	-2.90362e-10	-1.23035
48114500	chr12:48114500:A:G	4.29703e-12	-2.90362e-10	-1.23003
48114665	chr12:48114665:AAGG:A	2.07859e-12	-1.95627	-2.70255e-10
48114703	chr12:48114703:T:G	9.59681e-13	-1.79695	-0.932162
48114729	chr12:48114729:G:A	5.45755e-12	-2.90362e-10	-0.990958
48114815	chr12:48114815:C:T	4.34985e-12	-2.90362e-10	-1.21782
48115730	chr12:48115730:G:C	6.30946e-12	-2.90362e-10	-0.845908
48115849	chr12:48115849:T:C	1.76501e-11	-2.90362e-10	0.182786
48115981	chr12:48115981:G:A	3.668e-12	-0.586822	-0.801489
48115987	chr12:48115987:A:G	3.41525e-12	-1.64117	0.181468
48116081	chr12:48116081:C:T	5.11782e-12	-2.90362e-10	-1.05523
48116255	chr12:48116255:C:G	4.68139e-12	-2.90362e-10	-1.14436
48116557	chr12:48116557:C:T	1.33244e-11	1.12649	-1.22486
48117212	chr12:48117212:T:C	4.20445e-12	-0.345383	-0.906431
48117499	chr12:48117499:T:G	4.52781e-12	-2.90362e-10	-1.17772
48117802	chr12:48117802:G:A	4.72979e-12	-2.90362e-10	-1.13408
48118108	chr12:48118108:C:G	4.41311e-12	-2.90362e-10	-1.20338
48118222	chr12:48118222:A:G	7.14567e-12	-2.90362e-10	-0.721452
48118502	chr12:48118502:C:A	1.52264e-12	-1.04468	-1.22283
48118548	chr12:48118548:C:T	7.54691e-10	4.41582	-0.477471
48118738	chr12:48118738:A:C	3.81112e-12	-0.597186	-0.75285
48119004	chr12:48119004:AG:A	5.11674e-12	-2.90362e-10	-1.05544
48119492	chr12:48119492:A:G	4.29261e-12	-2.90362e-10	-1.23106
48120067	chr12:48120067:G:A	7.27648e-12	-0.703311	-2.70255e-10
48120196	chr12:48120196:C:T	3.79992e-12	-0.591821	-0.761157
48120925	chr12:48120925:C:T	4.81834e-12	-2.90362e-10	-1.11553
48121082	chr12:48121082:C:T	5.54379e-12	-2.90362e-10	-0.975279
48121319	chr12:48121319:A:G	7.59993e-13	-1.98791	-0.974489
48121622	chr12:48121622:T:A	3.99695e-12	-0.38376	-0.918666
48121656	chr12:48121656:T:C	4.29685e-12	-2.90362e-10	-1.23008
48121676	chr12:48121676:A:AT	1.9266e-12	-2.0322	-2.70255e-10
48121704	chr12:48121704:G:T	7.24804e-12	-2.90362e-10	-0.707227
48121937	chr12:48121937:C:T	1.98609e-12	-1.49877	-0.50302
48121971	chr12:48121971:C:A	5.10265e-10	4.37139	-0.824415
48121980	chr12:48121980:T:C	1.94117e-12	-1.50723	-0.517435
48122513	chr12:48122513:T:C	4.42943e-12	-2.90362e-10	-1.19969
48123864	chr12:48123864:A:C	4.44045e-12	-2.90362e-10	-1.1972
48124225	chr12:48124225:G:A	4.28591e-12	-2.90362e-10	-1.23263
48124358	chr12:48124358:T:C	2.55461e-12	-1.75006	-2.70255e-10
48124481	chr12:48124481:A:C	2.10795e-10	3.6382	-0.975269
48124780	chr12:48124780:T:C	5.47233e-12	-2.90362e-10	-0.988254
48124786	chr12:48124786:C:T	3.57025e-12	-1.57217	0.156849
48124796	chr12:48124796:A:G	3.54604e-12	-1.57565	0.153527
48125525	chr12:48125525:G:A	7.46355e-12	-2.90362e-10	-0.677927
48125722	chr12:48125722:T:G	6.4866e-10	4.98945	-1.2025
48125737	chr12:48125737:G:A	4.30205e-12	-2.90362e-10	-1.22887
48125804	chr12:48125804:C:T	1.65383e-11	-2.90362e-10	0.117719
48125823	chr12:48125823:G:A	5.6121e-12	-2.90362e-10	-0.963033
48127041	chr12:48127041:G:A	4.404e-12	-2.90362e-10	-1.20544
48127186	chr12:48127186:A:G	1.19738e-12	-1.5674	-0.940431
48127764	chr12:48127764:T:C	9.49919e-12	-2.90362e-10	-0.436752
48128088	chr12:48128088:T:C	7.84972e-12	0.598748	-1.22623
48128370	chr12:48128370:G:T	1.22399e-12	-2.0032	-0.482642
48128388	chr12:48128388:C:T	4.31927e-12	-2.90362e-10	-1.22487
48128638	chr12:48128638:AAAG:A	2.55933e-12	-1.74821	-2.70255e-10
48128639	chr12:48128639:A:C	4.57591e-12	-2.90362e-10	-1.16715
48129716	chr12:48129716:G:A	4.28222e-12	-2.90362e-10	-1.23349
48129823	chr12:48129823:C:T	5.09126e-12	-2.90362e-10	-1.06043
48130309	chr12:48130309:G:T	9.60154e-12	-2.90362e-10	-0.426035
48130525	chr12:48130525:C:A	7.54342e-12	-2.90362e-10	-0.667283
48130646	chr12:48130646:T:C	1.92815e-12	-2.0314	-2.70255e-10
48130852	chr12:48130852:G:C	6.34569e-12	-2.90362e-10	-0.840183
48130989	chr12:48130989:T:C	3.60277e-12	-1.40626	-2.70255e-10
48131011	chr12:48131011:T:G	8.27578e-12	-2.90362e-10	-0.574625
48131021	chr12:48131021:A:G	1.85647e-12	-0.869109	-1.20017
48131087	chr12:48131087:A:G	7.31289e-12	-2.90362e-10	-0.69832
48131272	chr12:48131272:A:G	4.55416e-12	-2.90362e-10	-1.17192
48131581	chr12:48131581:G:A	7.97909e-12	0.609681	-1.22081
48131594	chr12:48131594:G:A	8.35917e-12	0.659089	-1.22369
48132078	chr12:48132078:A:G	5.73099e-10	4.47941	-0.816314
48132221	chr12:48132221:C:T	5.08613e-12	-2.90362e-10	-1.06144
48132351	chr12:48132351:A:G	5.13892e-12	-2.90362e-10	-1.05111
48132577	chr12:48132577:A:G	4.98911e-10	4.36734	-0.842866
48132929	chr12:48132929:G:A	8.92032e-10	4.56801	-0.462471
48132936	chr12:48132936:C:T	7.48162e-12	-0.675509	-2.70255e-10
48133109	chr12:48133109:G:A	8.1966e-12	0.640221	-1.22446
48133186	chr12:48133186:T:G	8.38517e-12	0.662023	-1.22352
48133247	chr12:48133247:T:C	9.43055e-12	-2.90362e-10	-0.444004
48133276	chr12:48133276:G:A	4.18071e-12	-0.343102	-0.914375
48133403	chr12:48133403:C:T	3.59358e-12	-1.46308	0.0542684
48133735	chr12:48133735:T:C	5.35818e-12	-2.90362e-10	-1.00933
48133793	chr12:48133793:C:T	6.411e-12	-2.90362e-10	-0.829943
48133932	chr12:48133932:C:T	3.58654e-12	-1.50498	0.0942049
48133937	chr12:48133937:A:G	5.09598e-12	-2.90362e-10	-1.05951
48134191	chr12:48134191:A:G	7.51825e-12	-2.90362e-10	-0.670624
48134194	chr12:48134194:G:A	4.50169e-12	-2.90362e-10	-1.18351
48134636	chr12:48134636:T:C	3.5372e-12	-1.52074	0.0961126
48134853	chr12:48134853:T:G	5.10375e-12	-2.90362e-10	-1.05798
48135247	chr12:48135247:G:T	6.57975e-12	-2.90362e-10	-0.803962
48135647	chr12:48135647:G:A	4.77681e-12	-2.90362e-10	-1.12419
48135766	chr12:48135766:C:T	4.96723e-12	0.11308	-1.19817
48135954	chr12:48135954:C:T	4.16947e-12	-0.344051	-0.91612
48135969	chr12:48135969:C:T	4.9015e-12	-2.90362e-10	-1.09842
48136099	chr12:48136099:G:A	9.69529e-12	-2.90362e-10	-0.416318
48136133	chr12:48136133:C:T	1.32723e-12	-1.2605	-1.14437
48136809	chr12:48136809:A:G	1.34539e-11	-2.90362e-10	-0.0886869
48137176	chr12:48137176:C:G	2.02538e-11	-2.90362e-10	0.320383
48138134	chr12:48138134:T:A	3.26944e-12	-0.956547	-0.546793
48138239	chr12:48138239:T:C	1.31438e-12	-1.26012	-1.15447
48138414	chr12:48138414:G:A	3.84058e-12	-0.421772	-0.920563
48138699	chr12:48138699:G:A	2.56221e-12	-1.74709	-2.70255e-10
48138812	chr12:48138812:T:C	3.33507e-12	-1.48346	-2.70255e-10
48138892	chr12:48138892:T:G	9.49958e-12	-2.90362e-10	-0.436711
48139020	chr12:48139020:G:A	5.09661e-12	-2.90362e-10	-1.05938
48139566	chr12:48139566:G:A	6.22833e-12	-2.90362e-10	-0.85885
48140222	chr12:48140222:A:G	4.43583e-12	-2.90362e-10	-1.19824
48140505	chr12:48140505:T:G	3.90111e-12	-1.52085	0.194149
48140954	chr12:48140954:C:T	5.88984e-12	-2.90362e-10	-0.914729
48141031	chr12:48141031:A:AG	1.25589e-12	-1.57676	-0.883349
48141297	chr12:48141297:G:T	3.64882e-12	-1.39356	-2.70255e-10
48141859	chr12:48141859:C:T	4.41694e-12	-2.90362e-10	-1.20251
48142176	chr12:48142176:T:G	8.67251e-12	-2.90362e-10	-0.5278
48142346	chr12:48142346:G:A	8.64258e-12	-2.90362e-10	-0.531257
48142508	chr12:48142508:TTTTG:T	1.05892e-12	-2.00943	-0.621282
48142623	chr12:48142623:A:G	7.35065e-12	-2.90362e-10	-0.693169
48143098	chr12:48143098:CT:C	7.46911e-12	-2.90362e-10	-0.677182
48143385	chr12:48143385:A:G	4.28606e-12	-2.90362e-10	-1.23259
48143389	chr12:48143389:ACT:A	5.09183e-12	0.131609	-1.19193
48143394	chr12:48143394:C:T	4.29023e-12	-2.90362e-10	-1.23162
48143714	chr12:48143714:A:G	5.36768e-12	-2.90362e-10	-1.00756
48143841	chr12:48143841:A:G	4.28267e-12	-2.90362e-10	-1.23338
48144832	chr12:48144832:A:G	2.92325e-12	-1.6501	0.0348411
48145125	chr12:48145125:G:A	2.50226e-12	-1.77076	-2.70255e-10
48145196	chr12:48145196:A:G	7.1726e-10	4.3592	-0.471717
48145990	chr12:48145990:C:T	1.23815e-11	-2.90362e-10	-0.171758
48146743	chr12:48146743:T:G	4.36999e-12	-2.90362e-10	-1.2132
48147240	chr12:48147240:C:T	8.65965e-12	0.695009	-1.22429
48147537	chr12:48147537:T:C	2.43318e-11	-2.90362e-10	0.503826
48147599	chr12:48147599:G:T	4.3816e-12	-2.90362e-10	-1.21054
48147628	chr12:48147628:C:T	2.92737e-12	-1.61385	-2.70255e-10
48147747	chr12:48147747:A:AG	4.42248e-12	-2.90362e-10	-1.20126
48148285	chr12:48148285:T:G	1.04189e-12	-1.53304	-1.11388
48148311	chr12:48148311:G:A	9.60141e-12	-2.90362e-10	-0.426048
48148483	chr12:48148483:G:A	7.63e-12	0.567096	-1.22297
48148564	chr12:48148564:C:T	4.47562e-12	-0.0142096	-1.1751
48148632	chr12:48148632:A:G	1.23589e-11	-0.173582	-2.70255e-10
48149210	chr12:48149210:G:A	6.76234e-12	-2.90362e-10	-0.776589
48150195	chr12:48150195:T:C	6.64074e-10	4.2693	-0.458869
48150290	chr12:48150290:C:T	4.37075e-12	-2.90362e-10	-1.21302
48150317	chr12:48150317:G:A	4.53939e-12	-2.90362e-10	-1.17516
48151051	chr12:48151051:T:C	1.00793e-11	-2.90362e-10	-0.37747
48151460	chr12:48151460:C:A	6.34569e-12	-2.90362e-10	-0.840183
48151462	chr12:48151462:A:G	7.86657e-12	0.597639	-1.22297
48151847	chr12:48151847:C:T	7.2894e-10	4.37071	-0.467074
48152008	chr12:48152008:T:C	9.57117e-13	-1.5536	-1.17819
48152130	chr12:48152130:C:T	4.40393e-12	-2.90362e-10	-1.20546
48152221	chr12:48152221:G:C	1.42746e-11	-2.90362e-10	-0.0294788
48152764	chr12:48152764:G:A	7.51514e-12	-2.90362e-10	-0.671039
48152898	chr12:48152898:G:T	5.89014e-12	-2.90362e-10	-0.914678
48153331	chr12:48153331:A:G	4.38248e-12	-2.90362e-10	-1.21034
48153345	chr12:48153345:C:T	3.32219e-12	-0.927811	-0.559523
48154092	chr12:48154092:T:C	1.10849e-12	-1.88783	-0.697128
48154559	chr12:48154559:G:A	7.33115e-10	4.36684	-0.457499
48154588	chr12:48154588:T:C	4.48444e-12	-2.90362e-10	-1.18734
48154716	chr12:48154716:T:C	4.35046e-12	-2.90362e-10	-1.21768
48154736	chr12:48154736:G:A	8.76668e-12	-2.90362e-10	-0.517001
48154738	chr12:48154738:G:C	3.08585e-12	-1.55474	-0.00639054
48154803	chr12:48154803:T:C	2.17057e-12	-1.91297	-2.70255e-10
48154809	chr12:48154809:C:T	7.88261e-12	0.603532	-1.22683
48154843	chr12:48154843:AG:A	5.46983e-12	-2.90362e-10	-0.98871
48155186	chr12:48155186:C:T	5.48964e-12	-2.90362e-10	-0.985096
48155291	chr12:48155291:A:G	3.10108e-12	-1.592	0.0357941
48155449	chr12:48155449:C:T	2.06349e-12	-1.96356	-2.70255e-10
48155497	chr12:48155497:G:A	5.71157e-12	-2.90362e-10	-0.945465
48155591	chr12:48155591:G:A	4.51253e-12	-2.90362e-10	-1.1811
48155646	chr12:48155646:C:T	1.12564e-12	-1.95046	-0.619146
48155934	chr12:48155934:G:A	8.71378e-12	0.694501	-1.21755
48156399	chr12:48156399:A:G	5.42897e-12	-2.90362e-10	-0.996209
48156444	chr12:48156444:A:G	2.65936e-12	-0.878485	-0.831386
48156534	chr12:48156534:G:A	4.34566e-12	-2.90362e-10	-1.21878
48156633	chr12:48156633:ATAAAT:A	4.2915e-12	-2.90362e-10	-1.23132
48156972	chr12:48156972:C:T	9.10976e-13	-1.5654	-1.2158
48157474	chr12:48157474:A:AG	4.36604e-12	-2.90362e-10	-1.2141
48157552	chr12:48157552:T:A	4.64423e-12	-2.90362e-10	-1.15233
48157772	chr12:48157772:A:G	6.75192e-12	-2.90362e-10	-0.778131
48158345	chr12:48158345:G:A	5.29034e-12	-2.90362e-10	-1.02208
48158642	chr12:48158642:T:C	4.28518e-12	-2.90362e-10	-1.2328
48159033	chr12:48159033:A:C	7.63213e-12	-2.90362e-10	-0.655592
48159115	chr12:48159115:T:C	3.57536e-12	-0.486528	-0.927365
48159128	chr12:48159128:T:C	7.69802e-12	0.578392	-1.22539
48159776	chr12:48159776:A:G	9.42374e-12	-2.90362e-10	-0.444726
48159926	chr12:48159926:A:G	4.28286e-12	-2.90362e-10	-1.23334
48160171	chr12:48160171:G:A	1.69773e-11	-2.90362e-10	0.143921
48160320	chr12:48160320:C:A	5.49852e-12	-2.90362e-10	-0.983479
48160475	chr12:48160475:G:A	3.87604e-12	-0.413849	-0.919294
48160853	chr12:48160853:C:T	5.4484e-12	-1.39895	0.406309
48161073	chr12:48161073:T:C	8.335e-12	-2.90362e-10	-0.567495
48161520	chr12:48161520:G:A	3.96338e-12	-0.0935648	-1.2173
48161669	chr12:48161669:G:A	8.0383e-12	-2.90362e-10	-0.603741
48162038	chr12:48162038:C:A	7.7973e-12	0.521768	-1.15595
48162536	chr12:48162536:G:A	4.35794e-12	-2.90362e-10	-1.21596
48162540	chr12:48162540:C:A	4.44137e-12	-2.90362e-10	-1.197
48162700	chr12:48162700:G:A	4.65466e-12	-2.90362e-10	-1.15009
48162843	chr12:48162843:G:A	4.73561e-12	-0.846682	-0.286166
48162853	chr12:48162853:G:C	5.13492e-12	-2.90362e-10	-1.05189
48162950	chr12:48162950:A:G	8.07523e-12	-2.90362e-10	-0.599157
48163358	chr12:48163358:C:T	3.4908e-12	-0.66879	-0.769036
48163539	chr12:48163539:A:G	4.29615e-12	-2.90362e-10	-1.23024
48163631	chr12:48163631:CCT:C	4.40446e-12	-2.90362e-10	-1.20534
48163695	chr12:48163695:C:T	3.66088e-11	-2.90362e-10	0.912329
48163832	chr12:48163832:A:C	4.47203e-12	-2.90362e-10	-1.19012
48164015	chr12:48164015:C:T	6.7761e-12	-0.774556	-2.70255e-10
48164491	chr12:48164491:T:G	1.9283e-12	-2.03132	-2.70255e-10
48164510	chr12:48164510:A:G	6.52025e-12	-2.90362e-10	-0.813045
48164542	chr12:48164542:A:G	3.7853e-12	-0.771582	-0.585251
48165675	chr12:48165675:C:A	4.73559e-12	-2.90362e-10	-1.13285
48165745	chr12:48165745:C:T	7.47015e-12	-2.90362e-10	-0.677042
48165859	chr12:48165859:T:C	4.29016e-12	-2.90362e-10	-1.23164
48166842	chr12:48166842:G:GCAA	7.62429e-12	-2.90362e-10	-0.656619
48167037	chr12:48167037:G:A	5.19345e-12	-0.183698	-0.856862
48167479	chr12:48167479:A:G	4.71779e-12	-2.90362e-10	-1.13662
48167987	chr12:48167987:C:T	8.11349e-12	-2.90362e-10	-0.59443
48167990	chr12:48167990:A:G	8.99178e-12	-2.90362e-10	-0.491648
48168338	chr12:48168338:A:G	3.12347e-12	-1.54901	-2.70255e-10
48168521	chr12:48168521:C:T	4.66935e-10	4.19769	-0.739455
48168804	chr12:48168804:G:C	6.14606e-12	-2.90362e-10	-0.872148
48168962	chr12:48168962:C:T	4.34154e-12	-1.21973	-2.70255e-10
48169067	chr12:48169067:C:T	2.10881e-12	-1.66262	-0.27922
48169531	chr12:48169531:C:T	1.9754e-12	-2.00719	-2.70255e-10
48169861	chr12:48169861:G:A	7.58076e-10	4.40514	-0.462317
48169918	chr12:48169918:C:T	6.61492e-12	-2.90362e-10	-0.79863
48170907	chr12:48170907:G:A	9.10397e-13	-1.76367	-1.01816
48171060	chr12:48171060:C:T	4.32207e-12	-2.90362e-10	-1.22422
48171321	chr12:48171321:A:C	4.59333e-12	-2.90362e-10	-1.16335
48171415	chr12:48171415:A:G	4.30188e-12	-2.90362e-10	-1.22891
48171419	chr12:48171419:T:A	7.68833e-12	0.57637	-1.22462
48172062	chr12:48172062:G:A	4.40629e-12	-2.90362e-10	-1.20492
48172218	chr12:48172218:C:T	4.33637e-12	-2.90362e-10	-1.22092
48172373	chr12:48172373:C:T	2.08397e-12	-0.738146	-1.21554
48173090	chr12:48173090:G:A	7.46566e-10	4.36147	-0.433941
48173337	chr12:48173337:T:A	8.09325e-12	0.627655	-1.22458
48173626	chr12:48173626:T:C	8.57164e-12	-2.90362e-10	-0.539499
48174196	chr12:48174196:G:A	1.23431e-12	-1.52158	-0.955871
48174534	chr12:48174534:C:A	5.65028e-12	-2.90362e-10	-0.956254
48174540	chr12:48174540:G:A	6.77903e-12	-2.90362e-10	-0.774124
48174802	chr12:48174802:C:A	7.82322e-12	0.598254	-1.22912
48175598	chr12:48175598:C:T	5.98974e-12	-2.90362e-10	-0.897911
48175599	chr12:48175599:G:A	4.42272e-12	-2.90362e-10	-1.2012
48175652	chr12:48175652:C:A	4.31869e-12	-2.90362e-10	-1.22501
48176787	chr12:48176787:A:C	1.38129e-11	0.405838	-0.468197
48176793	chr12:48176793:A:G	7.43294e-12	0.542765	-1.2248
48176885	chr12:48176885:C:T	5.99619e-12	-2.90362e-10	-0.896833
48176916	chr12:48176916:T:C	4.62679e-12	0.053043	-1.20914
48177004	chr12:48177004:G:A	7.17698e-12	-2.90362e-10	-0.717079
48177019	chr12:48177019:G:A	4.56835e-12	0.0328195	-1.20163
48177096	chr12:48177096:C:A	7.72873e-12	0.581348	-1.22436
48177314	chr12:48177314:G:A	4.29219e-12	-2.90362e-10	-1.23116
48177627	chr12:48177627:C:T	5.65932e-12	-2.90362e-10	-0.954655
48177882	chr12:48177882:A:G	4.40144e-12	-2.90362e-10	-1.20603
48177935	chr12:48177935:G:A	8.91913e-12	0.512616	-1.01238
48178028	chr12:48178028:G:A	7.56465e-12	0.558152	-1.22262
48178048	chr12:48178048:T:C	4.45056e-12	-2.90362e-10	-1.19493
48178249	chr12:48178249:G:A	2.01264e-12	-1.48133	-0.507178
48178329	chr12:48178329:T:C	4.51101e-12	-2.90362e-10	-1.18144
48178375	chr12:48178375:G:A	7.78435e-12	0.581779	-1.21762
48178381	chr12:48178381:G:A	2.30795e-12	-1.46774	-0.383855
48178785	chr12:48178785:A:G	1.77099e-12	-1.64857	-0.467848
48178887	chr12:48178887:T:C	4.28291e-12	-2.90362e-10	-1.23332
48179071	chr12:48179071:C:T	4.33465e-12	-2.90362e-10	-1.22132
48179227	chr12:48179227:C:T	8.99137e-12	-2.90362e-10	-0.491693
48179365	chr12:48179365:A:T	7.35117e-12	0.531564	-1.22466
48179587	chr12:48179587:T:C	5.01163e-12	-0.0124989	-1.0637
48179691	chr12:48179691:G:A	4.75322e-12	-2.90362e-10	-1.12914
48179812	chr12:48179812:A:G	4.39847e-12	-2.90362e-10	-1.2067
48179885	chr12:48179885:T:G	6.7218e-12	-2.90362e-10	-0.782603
48179916	chr12:48179916:G:C	4.40144e-12	-2.90362e-10	-1.20603
48179927	chr12:48179927:G:A	4.40144e-12	-2.90362e-10	-1.20603
48180036	chr12:48180036:G:A	4.38496e-12	-2.90362e-10	-1.20978
48180048	chr12:48180048:C:CA	7.98016e-12	0.375848	-0.986848
48180251	chr12:48180251:T:G	4.56815e-12	-2.90362e-10	-1.16885
48180300	chr12:48180300:G:A	4.40582e-12	-2.90362e-10	-1.20503
48180343	chr12:48180343:C:A	1.97088e-12	-1.48808	-0.521396
48180447	chr12:48180447:C:A	4.34111e-12	-1.21983	-2.70255e-10
48180571	chr12:48180571:C:A	8.88059e-12	0.486115	-0.990205
48181020	chr12:48181020:A:G	7.35875e-12	0.314517	-1.00659
48181309	chr12:48181309:A:G	4.40301e-12	-2.90362e-10	-1.20567
48181369	chr12:48181369:G:C	4.77917e-12	-2.90362e-10	-1.12369
48181706	chr12:48181706:A:G	6.20179e-12	-2.90362e-10	-0.86312
48181863	chr12:48181863:T:C	4.42454e-12	-2.90362e-10	-1.20079
48181941	chr12:48181941:A:G	4.40078e-12	-2.90362e-10	-1.20618
48182011	chr12:48182011:T:C	4.84091e-12	-0.0199262	-1.09093
48182249	chr12:48182249:T:C	7.62237e-12	0.573745	-1.23062
48182405	chr12:48182405:C:T	4.70091e-12	-2.90362e-10	-1.1402
48182823	chr12:48182823:G:A	1.65695e-12	-1.62677	-0.55621
48183026	chr12:48183026:G:C	3.2684e-12	-0.622061	-0.881596
48183204	chr12:48183204:A:C	1.82607e-12	-1.70536	-0.380432
48183230	chr12:48183230:C:T	1.97222e-12	-1.64327	-0.365523
48183432	chr12:48183432:A:G	4.29061e-12	-2.90362e-10	-1.23153
48184006	chr12:48184006:C:T	1.23229e-09	5.1168	-0.688133
48184542	chr12:48184542:A:C	8.6273e-13	-1.60394	-1.23167
48185026	chr12:48185026:T:C	9.89816e-13	-1.61821	-1.07999
48186217	chr12:48186217:G:A	4.57497e-12	0.0298773	-1.19723
48186447	chr12:48186447:A:G	1.3606e-12	-1.74481	-0.635218
48186976	chr12:48186976:A:G	1.24084e-09	5.05867	-0.623088
48187076	chr12:48187076:G:A	5.88024e-12	-0.540497	-0.375864
48187328	chr12:48187328:C:G	4.88091e-12	0.0849454	-1.18757
48187333	chr12:48187333:A:G	4.87843e-12	0.0843769	-1.18751
48187926	chr12:48187926:G:A	4.2833e-12	-2.90362e-10	-1.23324
48188216	chr12:48188216:C:T	2.00356e-12	-1.56191	-0.431121
48188399	chr12:48188399:A:T	3.25349e-12	-1.50823	-2.70255e-10
48188449	chr12:48188449:C:T	2.40866e-12	-1.74916	-0.0597238
48188933	chr12:48188933:T:C	8.95704e-10	4.69954	-0.589892
48189190	chr12:48189190:T:C	1.41966e-11	-0.932591	0.897638
48189254	chr12:48189254:G:A	2.05493e-12	-1.54301	-0.424712
48189708	chr12:48189708:A:G	4.91397e-12	-2.90362e-10	-1.09588
48189849	chr12:48189849:T:C	1.21597e-11	-0.139899	-0.0499334
48189984	chr12:48189984:C:T	1.99127e-12	-1.99918	-2.70255e-10
48190334	chr12:48190334:A:T	3.01725e-12	-1.69498	0.111364
48190595	chr12:48190595:C:T	4.28225e-12	-2.90362e-10	-1.23348
48191001	chr12:48191001:C:T	2.62345e-12	-1.52216	-0.20131
48191493	chr12:48191493:G:A	2.51023e-12	-1.52808	-0.239501
48191631	chr12:48191631:CAT:C	5.62873e-13	-2.03079	-1.23187
48191676	chr12:48191676:A:T	5.49802e-12	-2.90362e-10	-0.983569
48192014	chr12:48192014:C:T	4.28355e-12	-2.90362e-10	-1.23317
48192035	chr12:48192035:A:G	1.65198e-12	-1.71346	-0.472525
48192312	chr12:48192312:T:C	2.73994e-12	-1.45941	-0.220606
48192329	chr12:48192329:A:G	4.37148e-12	-2.90362e-10	-1.21286
48192740	chr12:48192740:T:C	2.63758e-12	-1.65201	-0.0660853
48192751	chr12:48192751:T:G	2.74476e-12	-1.48744	-0.190823
48192804	chr12:48192804:A:T	4.65958e-12	0.0570468	-1.20608
48193099	chr12:48193099:T:C	4.73811e-12	-2.90362e-10	-1.13232
48193766	chr12:48193766:T:C	4.91904e-12	-2.90362e-10	-1.09485
48193936	chr12:48193936:A:G	1.00864e-11	-0.825579	0.448809
48194140	chr12:48194140:G:A	4.47403e-12	0.00552031	-1.19519
48194175	chr12:48194175:T:C	5.78897e-12	-2.90362e-10	-0.932004
48194252	chr12:48194252:C:T	9.78264e-12	-0.863163	0.455813
48194329	chr12:48194329:T:C	5.01678e-12	-2.90362e-10	-1.07517
48194396	chr12:48194396:C:T	9.02311e-12	-2.90362e-10	-0.488169
48194734	chr12:48194734:G:A	8.09996e-12	-2.90362e-10	-0.596099
48194917	chr12:48194917:G:A	4.28977e-12	-2.90362e-10	-1.23173
48194999	chr12:48194999:A:G	1.00648e-12	-1.53571	-1.14579
48195140	chr12:48195140:A:G	9.97765e-13	-1.53845	-1.15174
48195153	chr12:48195153:A:G	9.47294e-12	-0.887309	0.44779
48195199	chr12:48195199:A:G	1.01196e-12	-1.51984	-1.15623
48195679	chr12:48195679:T:C	2.75455e-12	-1.50089	-0.173816
48195881	chr12:48195881:T:C	4.13709e-12	-0.0599368	-1.20803
48195888	chr12:48195888:TG:T	4.42277e-12	-2.90362e-10	-1.20119
48195948	chr12:48195948:ACT:A	4.28361e-12	-2.90362e-10	-1.23316
48196014	chr12:48196014:A:G	6.88965e-12	-2.90362e-10	-0.757938
48196245	chr12:48196245:G:A	4.52408e-12	-2.90362e-10	-1.17854
48196471	chr12:48196471:G:C	4.37164e-12	-2.90362e-10	-1.21282
48196592	chr12:48196592:T:C	6.12932e-12	-2.90362e-10	-0.874875
48196875	chr12:48196875:G:A	4.35624e-12	-2.90362e-10	-1.21635
48198065	chr12:48198065:A:G	1.16988e-09	4.81252	-0.435819
48198177	chr12:48198177:C:A	6.00821e-10	4.73367	-1.02333
48198244	chr12:48198244:C:T	9.3257e-12	-0.803182	0.347998
48198327	chr12:48198327:C:T	2.30374e-12	-1.85342	-2.70255e-10
48198377	chr12:48198377:G:A	4.2833e-12	-2.90362e-10	-1.23324
48198556	chr12:48198556:T:C	3.1323e-12	-1.50599	-0.0401979
48199009	chr12:48199009:G:A	4.67368e-12	-2.90362e-10	-1.14601
48199089	chr12:48199089:C:T	4.75319e-12	-2.90362e-10	-1.12914
48199106	chr12:48199106:T:C	3.71297e-12	-0.204347	-1.17178
48199288	chr12:48199288:C:T	4.46978e-12	0.00469828	-1.19532
48199384	chr12:48199384:G:A	6.00879e-12	-2.90362e-10	-0.894734
48199512	chr12:48199512:A:G	2.8259e-12	-1.64913	-2.70255e-10
48200411	chr12:48200411:T:C	3.96728e-12	-0.138529	-1.17135
48200562	chr12:48200562:C:T	2.75052e-12	-1.35509	-0.321078
48200707	chr12:48200707:T:C	4.36765e-12	-2.90362e-10	-1.21373
48200721	chr12:48200721:A:G	5.62941e-12	-2.90362e-10	-0.959954
48200731	chr12:48200731:G:A	5.81164e-12	0.123896	-1.05199
48201249	chr12:48201249:G:C	1.43325e-11	0.935319	-0.960745
48201323	chr12:48201323:G:A	5.94756e-12	0.240736	-1.14571
48201390	chr12:48201390:T:C	6.97622e-12	0.396864	-1.14232
48201462	chr12:48201462:G:C	7.53443e-13	-1.84459	-1.12647
48201466	chr12:48201466:G:A	6.72395e-12	0.356789	-1.13907
48201574	chr12:48201574:A:G	6.61486e-12	0.324847	-1.12349
48201586	chr12:48201586:G:A	4.3359e-12	-2.90362e-10	-1.22103
48201634	chr12:48201634:A:G	7.63484e-12	0.482622	-1.13786
48201661	chr12:48201661:A:C	5.02002e-12	0.135757	-1.21028
48201694	chr12:48201694:A:C	1.55042e-10	3.57552	-1.21978
48201933	chr12:48201933:G:A	5.69385e-12	0.254093	-1.20266
48202335	chr12:48202335:C:T	5.74176e-12	0.202681	-1.14287
48202458	chr12:48202458:A:G	5.28585e-11	2.35839	-1.07873
48202701	chr12:48202701:A:T	5.02634e-12	0.146014	-1.21928
48202763	chr12:48202763:C:T	5.16888e-12	0.167355	-1.21266
48202785	chr12:48202785:G:A	6.90442e-12	-2.90362e-10	-0.755796
48202858	chr12:48202858:A:G	5.68911e-12	0.17684	-1.12624
48202925	chr12:48202925:C:T	8.76506e-12	-2.90362e-10	-0.517184
48203107	chr12:48203107:G:A	4.86244e-12	0.106358	-1.21277
48203266	chr12:48203266:C:T	9.93616e-12	-2.90362e-10	-0.391778
48203270	chr12:48203270:A:G	2.05212e-10	3.6867	-1.05062
48203281	chr12:48203281:A:G	4.98978e-12	0.137754	-1.21832
48203311	chr12:48203311:G:A	6.21479e-12	0.26468	-1.12571
48203313	chr12:48203313:A:G	5.31975e-12	0.192592	-1.20912
48203434	chr12:48203434:A:C	5.00472e-12	-2.90362e-10	-1.07758
48203480	chr12:48203480:A:G	5.14731e-12	0.163555	-1.21304
48203582	chr12:48203582:A:G	2.56768e-12	-0.585486	-1.15947
48203724	chr12:48203724:G:A	8.89919e-13	-1.78326	-1.02132
48204042	chr12:48204042:G:C	5.95631e-12	0.239238	-1.14274
48204073	chr12:48204073:G:A	1.93917e-12	-2.0257	-2.70255e-10
48204266	chr12:48204266:G:A	5.15634e-12	0.16645	-1.21418
48204269	chr12:48204269:C:T	4.95439e-12	0.120186	-1.20787
48204727	chr12:48204727:T:C	4.97642e-12	0.125957	-1.2092
48204879	chr12:48204879:A:G	4.41029e-12	-2.90362e-10	-1.20402
48205085	chr12:48205085:A:G	5.3861e-12	-2.90362e-10	-1.00414
48205102	chr12:48205102:A:G	4.78036e-12	0.0899137	-1.21336
48205155	chr12:48205155:G:A	2.76716e-12	-0.553024	-1.11711
48205406	chr12:48205406:A:G	5.47418e-12	0.228602	-1.21652
48205415	chr12:48205415:A:G	8.51846e-13	-1.77831	-1.06999
48205474	chr12:48205474:A:C	5.41889e-11	2.38543	-1.08091
48205759	chr12:48205759:C:T	5.99549e-12	-2.90362e-10	-0.896951
48205760	chr12:48205760:G:A	4.71518e-11	2.24663	-1.08122
48205892	chr12:48205892:T:A	5.98103e-13	-1.98741	-1.21454
48205903	chr12:48205903:C:T	4.98453e-12	0.131854	-1.21347
48206062	chr12:48206062:T:A	4.92734e-12	0.122302	-1.21546
48206087	chr12:48206087:G:T	5.07207e-12	0.146016	-1.21022
48206190	chr12:48206190:T:G	4.93782e-12	0.121281	-1.21232
48206372	chr12:48206372:C:T	5.22851e-12	0.178943	-1.21277
48206525	chr12:48206525:T:C	5.01949e-12	0.13712	-1.21175
48206726	chr12:48206726:T:C	5.0234e-12	-2.90362e-10	-1.07385
48206737	chr12:48206737:A:G	5.29077e-11	2.36061	-1.08002
48206826	chr12:48206826:T:A	6.15355e-12	0.350935	-1.22186
48206827	chr12:48206827:A:G	4.99557e-12	-2.90362e-10	-1.07941
48206869	chr12:48206869:C:T	5.02777e-12	-2.90362e-10	-1.07298
48207189	chr12:48207189:A:C	5.13575e-12	0.160797	-1.21253
48207300	chr12:48207300:A:G	6.5633e-12	0.328785	-1.13525
48207639	chr12:48207639:C:A	5.03236e-12	-2.90362e-10	-1.07207
48207801	chr12:48207801:G:A	4.57833e-12	0.00657669	-1.1732
48207803	chr12:48207803:T:C	4.29181e-12	-2.90362e-10	-1.23125
48207862	chr12:48207862:C:A	6.2552e-12	-2.90362e-10	-0.854545
48207965	chr12:48207965:G:A	7.29431e-12	-2.90362e-10	-0.700864
48208227	chr12:48208227:G:A	5.89996e-12	0.229938	-1.14295
48208290	chr12:48208290:A:C	1.08631e-11	-2.90362e-10	-0.302588
48208388	chr12:48208388:G:A	6.3255e-12	-2.90362e-10	-0.84337
48208506	chr12:48208506:C:T	5.21058e-12	-2.90362e-10	-1.03727
48208571	chr12:48208571:A:G	5.28416e-12	0.195243	-1.21849
48208760	chr12:48208760:A:G	5.06229e-12	0.14598	-1.21212
48209064	chr12:48209064:C:A	5.9388e-12	0.23709	-1.14354
48209163	chr12:48209163:A:G	7.34455e-12	-2.90362e-10	-0.693999
48209369	chr12:48209369:C:A	5.16502e-12	-2.90362e-10	-1.04605
48210352	chr12:48210352:GC:G	5.22437e-12	0.167369	-1.20199
48210530	chr12:48210530:A:T	3.50951e-12	-0.200117	-1.23237
48210549	chr12:48210549:G:T	1.73102e-12	-1.16064	-0.978613
48210568	chr12:48210568:T:A	5.02404e-12	0.136919	-1.21064
48210631	chr12:48210631:C:T	5.05717e-12	0.150712	-1.21786
48210833	chr12:48210833:T:C	5.43984e-12	0.216878	-1.21109
48210865	chr12:48210865:G:A	5.06824e-12	0.146011	-1.21098
48210899	chr12:48210899:A:G	2.90788e-12	-0.521973	-1.09856
48210908	chr12:48210908:C:T	4.75411e-12	0.0840574	-1.21301
48210988	chr12:48210988:G:C	5.07869e-12	0.14557	-1.20848
48211039	chr12:48211039:A:G	5.06783e-12	0.146839	-1.21188
48211125	chr12:48211125:A:G	5.79052e-12	-2.90362e-10	-0.931736
48211163	chr12:48211163:T:A	5.14289e-12	0.16059	-1.21093
48211184	chr12:48211184:A:G	8.33428e-12	-2.90362e-10	-0.567581
48211305	chr12:48211305:A:G	4.83927e-12	0.100215	-1.21141
48211324	chr12:48211324:A:G	5.17944e-12	-2.90362e-10	-1.04326
48211379	chr12:48211379:C:G	4.95217e-12	0.125451	-1.21358
48211450	chr12:48211450:G:T	1.93288e-12	-2.02895	-2.70255e-10
48211596	chr12:48211596:T:TA	5.85623e-12	0.207018	-1.12747
48211809	chr12:48211809:C:T	4.91457e-12	0.11159	-1.20734
48212032	chr12:48212032:A:G	4.96521e-12	0.122884	-1.20839
48212121	chr12:48212121:T:G	4.75751e-12	-2.90362e-10	-1.12823
48212260	chr12:48212260:TA:T	6.11313e-12	0.247513	-1.12503
48212468	chr12:48212468:C:G	5.98464e-12	0.244779	-1.14354
48212507	chr12:48212507:C:T	4.95106e-12	0.078892	-1.16725
48212551	chr12:48212551:T:C	5.05507e-12	0.0974174	-1.16498
48213350	chr12:48213350:A:G	5.45091e-12	0.158976	-1.15115
48213546	chr12:48213546:G:A	4.28646e-12	-2.90362e-10	-1.2325
48213762	chr12:48213762:C:CTG	5.19623e-12	0.126212	-1.16624
48213813	chr12:48213813:A:G	5.56732e-12	0.195192	-1.16624
48213954	chr12:48213954:T:C	5.17943e-11	2.34171	-1.08238
48214017	chr12:48214017:GA:G	6.08449e-12	0.228943	-1.11116
48214052	chr12:48214052:C:T	5.73463e-12	-2.90362e-10	-0.941435
48214102	chr12:48214102:G:A	4.91143e-12	0.0693257	-1.16572
48214311	chr12:48214311:G:A	5.55445e-12	0.182043	-1.1554
48214376	chr12:48214376:A:T	5.7235e-12	-2.90362e-10	-0.943377
48215467	chr12:48215467:C:G	6.19342e-12	0.259202	-1.12367
48215549	chr12:48215549:C:T	5.68611e-12	0.175467	-1.1254
48215938	chr12:48215938:A:G	5.29597e-12	0.146478	-1.16749
48216573	chr12:48216573:CAG:C	5.73463e-12	-2.90362e-10	-0.941435
48216620	chr12:48216620:T:C	5.52993e-12	0.188181	-1.16596
48216820	chr12:48216820:G:C	4.66599e-12	0.029887	-1.17754
48217434	chr12:48217434:G:C	5.28596e-12	0.100209	-1.12311
48217455	chr12:48217455:TTTTAC:T	6.71203e-12	0.429012	-1.21307
48217558	chr12:48217558:T:C	7.31268e-12	-2.90362e-10	-0.698348
48217559	chr12:48217559:G:A	5.30669e-12	-2.90362e-10	-1.01899
48217628	chr12:48217628:C:G	5.39301e-12	0.201555	-1.20441
48217742	chr12:48217742:T:C	5.36826e-12	0.197222	-1.20468
48217974	chr12:48217974:A:G	7.29716e-12	-2.90362e-10	-0.700473
48218232	chr12:48218232:A:G	4.85062e-12	0.101181	-1.21003
48218682	chr12:48218682:C:T	2.76422e-12	-0.524831	-1.14637
48218713	chr12:48218713:A:T	4.30104e-12	-2.90362e-10	-1.2291
48218728	chr12:48218728:ACT:A	6.06416e-12	0.223918	-1.10948
48219301	chr12:48219301:G:A	5.09614e-12	-2.90362e-10	-1.05948
48219350	chr12:48219350:C:T	2.17755e-09	4.998	-2.70255e-10
48219367	chr12:48219367:T:C	5.05429e-12	-2.90362e-10	-1.06772
48219393	chr12:48219393:T:C	7.68952e-12	-2.90362e-10	-0.6481
48220784	chr12:48220784:T:C	5.06611e-12	-2.90362e-10	-1.06538
48221129	chr12:48221129:C:T	2.34484e-12	-1.83574	-2.70255e-10
48221220	chr12:48221220:C:T	5.05882e-12	-2.90362e-10	-1.06683
48221223	chr12:48221223:G:A	2.41489e-12	-1.8063	-2.70255e-10
48221248	chr12:48221248:G:GC	5.12615e-12	0.156429	-1.21003
48221747	chr12:48221747:G:T	4.44356e-12	-2.90362e-10	-1.1965
48221827	chr12:48221827:C:T	7.71823e-12	-2.90362e-10	-0.644373
48222341	chr12:48222341:G:C	4.75017e-12	-2.90362e-10	-1.12978
48222595	chr12:48222595:G:A	8.57334e-13	-1.85978	-0.982101
48222899	chr12:48222899:T:C	6.34453e-12	0.275016	-1.11538
48222929	chr12:48222929:G:A	7.05305e-12	-2.90362e-10	-0.734498
48223198	chr12:48223198:G:A	4.31406e-12	-2.90362e-10	-1.22608
48224507	chr12:48224507:G:T	4.41608e-12	-2.90362e-10	-1.2027
48224915	chr12:48224915:A:G	8.56492e-13	-1.84279	-1.00008
48225235	chr12:48225235:C:G	8.65674e-13	-1.84204	-0.990163
48225261	chr12:48225261:G:A	6.17737e-13	-1.97851	-1.19114
48225276	chr12:48225276:A:G	8.53345e-13	-1.85179	-0.994763
48225473	chr12:48225473:A:C	6.99909e-12	-2.90362e-10	-0.742178
48225842	chr12:48225842:G:A	1.89226e-10	3.62001	-1.06502
48225859	chr12:48225859:A:G	6.21105e-12	0.282773	-1.1444
48226829	chr12:48226829:T:C	6.12231e-12	0.233347	-1.10937
48227367	chr12:48227367:T:C	6.27721e-12	0.259393	-1.11043
48228127	chr12:48228127:C:T	4.96745e-12	-2.90362e-10	-1.08505
48228171	chr12:48228171:C:G	8.38262e-13	-1.86261	-1.00177
48228288	chr12:48228288:T:C	5.72873e-11	2.35534	-0.995221
48228319	chr12:48228319:A:G	5.39857e-12	0.213649	-1.21547
48228400	chr12:48228400:A:G	8.26029e-13	-1.85422	-1.02486
48228429	chr12:48228429:A:G	4.96822e-12	-2.90362e-10	-1.0849
48228921	chr12:48228921:G:A	2.86302e-12	-0.528843	-1.10724
48228941	chr12:48228941:G:A	6.39117e-13	-2.03049	-1.10514
48228982	chr12:48228982:G:A	6.38262e-13	-1.96952	-1.16745
48229284	chr12:48229284:A:G	1.00869e-11	-2.90362e-10	-0.376719
48229397	chr12:48229397:T:G	4.96581e-12	-2.90362e-10	-1.08538
48229666	chr12:48229666:T:G	5.76172e-12	0.285764	-1.22249
48229941	chr12:48229941:AT:A	6.82844e-12	0.250823	-1.01769
48230059	chr12:48230059:T:C	4.92669e-12	-2.90362e-10	-1.09329
48230196	chr12:48230196:C:T	4.44243e-12	-2.90362e-10	-1.19676
48230326	chr12:48230326:A:G	2.96202e-12	-1.60209	-2.70255e-10
48230378	chr12:48230378:C:T	6.26108e-12	0.256739	-1.11034
48230627	chr12:48230627:C:G	2.07143e-12	-1.95972	-2.70255e-10
48230771	chr12:48230771:G:A	4.9656e-12	-2.90362e-10	-1.08542
48230872	chr12:48230872:T:C	1.91883e-10	3.67417	-1.10524
48231680	chr12:48231680:A:G	6.67561e-13	-1.95028	-1.1418
48231843	chr12:48231843:ATG:A	7.92447e-12	-2.90362e-10	-0.618003
48232152	chr12:48232152:A:G	5.88187e-11	1.3865	-2.70255e-10
48232729	chr12:48232729:A:C	6.54521e-12	0.300481	-1.10971
48233150	chr12:48233150:GTGA:G	6.0903e-13	-1.98641	-1.19744
48233235	chr12:48233235:A:G	6.55809e-12	0.33772	-1.14498
48233488	chr12:48233488:T:C	4.88174e-12	-2.90362e-10	-1.10246
48233693	chr12:48233693:C:T	4.89444e-12	-2.90362e-10	-1.09986
48233883	chr12:48233883:A:T	6.39746e-12	0.320935	-1.15299
48233900	chr12:48233900:TA:T	1.96547e-10	3.72145	-1.12851
48233958	chr12:48233958:G:A	4.83421e-12	-2.90362e-10	-1.11224
48234409	chr12:48234409:G:T	6.16659e-12	0.260568	-1.12938
48234787	chr12:48234787:C:T	1.94368e-12	-2.02338	-2.70255e-10
48234940	chr12:48234940:C:T	4.60683e-12	-0.0485587	-1.11186
48234956	chr12:48234956:A:G	4.27779e-12	-0.209384	-1.02514
48235105	chr12:48235105:A:T	4.79602e-12	-2.90362e-10	-1.12017
48235449	chr12:48235449:T:C	4.80429e-12	-2.90362e-10	-1.11845
48235506	chr12:48235506:C:T	6.41581e-12	0.288809	-1.118
48235616	chr12:48235616:A:G	6.38906e-12	0.277055	-1.11043
48235886	chr12:48235886:G:C	1.90661e-12	-1.06387	-0.978761
48236086	chr12:48236086:G:A	1.71583e-10	3.56137	-1.10426
48236162	chr12:48236162:G:T	4.43265e-12	-2.90362e-10	-1.19896
48236241	chr12:48236241:C:T	1.84981e-12	-1.71453	-0.358341
48236426	chr12:48236426:A:G	2.18523e-12	-1.90624	-2.70255e-10
48236706	chr12:48236706:TA:T	4.83e-12	-2.90362e-10	-1.11311
48236863	chr12:48236863:T:C	6.34787e-12	0.271412	-1.11125
48237348	chr12:48237348:C:T	4.83421e-12	-2.90362e-10	-1.11224
48237350	chr12:48237350:G:A	5.69205e-11	2.37569	-1.02199
48237748	chr12:48237748:T:A	7.39237e-12	-2.90362e-10	-0.687509
48237835	chr12:48237835:A:G	4.28348e-12	-2.90362e-10	-1.23319
48238028	chr12:48238028:T:C	4.82466e-12	-2.90362e-10	-1.11422
48238308	chr12:48238308:A:G	4.83421e-12	-2.90362e-10	-1.11224
48238361	chr12:48238361:A:G	5.27431e-12	-2.90362e-10	-1.02511
48238731	chr12:48238731:T:G	8.7533e-13	-1.83844	-0.982674
48239112	chr12:48239112:A:T	5.18706e-12	-2.90362e-10	-1.04179
48239171	chr12:48239171:G:A	4.78869e-12	-2.90362e-10	-1.1217
48239329	chr12:48239329:A:G	4.6862e-12	-2.90362e-10	-1.14334
48239459	chr12:48239459:A:G	5.5557e-12	-0.973134	-2.70255e-10
48239797	chr12:48239797:C:T	1.97721e-12	-0.952137	-1.05413
48240032	chr12:48240032:C:T	4.85477e-12	-2.90362e-10	-1.108
48240739	chr12:48240739:C:T	4.29271e-12	-2.90362e-10	-1.23104
48241435	chr12:48241435:G:A	1.97865e-12	-1.04528	-0.960269
48241607	chr12:48241607:C:T	2.04957e-12	-1.01101	-0.959322
48241650	chr12:48241650:G:T	4.29276e-12	-2.90362e-10	-1.23103
48242460	chr12:48242460:A:G	9.18641e-13	-1.84473	-0.928087
48242883	chr12:48242883:C:A	2.80814e-12	-0.545162	-1.11027
48242941	chr12:48242941:T:C	5.43045e-12	-2.90362e-10	-0.995935
48243052	chr12:48243052:C:G	4.65527e-12	-2.90362e-10	-1.14996
48243579	chr12:48243579:G:A	2.0338e-11	-2.90362e-10	0.324531
48243767	chr12:48243767:A:G	6.33645e-12	0.264979	-1.10662
48243833	chr12:48243833:C:A	6.429e-12	0.280578	-1.10772
48243904	chr12:48243904:A:G	8.9886e-13	-1.83601	-0.958574
48244536	chr12:48244536:C:T	6.68033e-12	-2.90362e-10	-0.788791
48244894	chr12:48244894:A:G	8.6711e-13	-1.85177	-0.978781
48245057	chr12:48245057:G:T	3.07929e-12	-1.56326	-2.70255e-10
48245331	chr12:48245331:G:A	1.4176e-12	-1.21044	-1.12856
48245707	chr12:48245707:G:A	8.29991e-12	-2.90362e-10	-0.571714
48246068	chr12:48246068:C:T	3.13681e-12	-1.54475	-2.70255e-10
48246119	chr12:48246119:G:A	3.1249e-12	-1.54855	-2.70255e-10
48246181	chr12:48246181:G:A	2.35363e-12	-1.832	-2.70255e-10
48246579	chr12:48246579:G:A	1.5469e-12	-1.02103	-1.23068
48246747	chr12:48246747:G:A	2.30296e-12	-1.85376	-2.70255e-10
48246926	chr12:48246926:G:A	2.43885e-10	3.87006	-1.06132
48246935	chr12:48246935:G:A	8.12394e-13	-1.92255	-0.973177
48247108	chr12:48247108:G:A	9.39215e-12	-2.90362e-10	-0.448084
48247377	chr12:48247377:C:T	2.92989e-12	-0.380296	-1.2327
48247620	chr12:48247620:T:C	1.57128e-12	-1.00868	-1.22738
48248420	chr12:48248420:T:G	5.38118e-12	-2.90362e-10	-1.00505
48248557	chr12:48248557:T:A	5.78528e-12	-2.90362e-10	-0.932641
48248741	chr12:48248741:T:C	7.18857e-12	-2.90362e-10	-0.715466
48248958	chr12:48248958:T:C	5.36723e-12	-2.90362e-10	-1.00765
48249069	chr12:48249069:A:G	8.87423e-13	-1.83685	-0.970538
48249442	chr12:48249442:C:T	5.35403e-12	-2.90362e-10	-1.01011
48249568	chr12:48249568:C:A	3.27294e-12	-0.304912	-1.19736
48249963	chr12:48249963:A:G	1.27479e-12	-1.64934	-0.795839
48250549	chr12:48250549:C:T	1.69403e-12	-0.948772	-1.21208
48250633	chr12:48250633:T:A	5.32955e-12	-2.90362e-10	-1.01469
48250852	chr12:48250852:G:A	6.49073e-12	0.288979	-1.10656
48250975	chr12:48250975:G:T	1.45214e-12	-1.09016	-1.22476
48251027	chr12:48251027:G:A	2.68681e-12	-0.485239	-1.21436
48251582	chr12:48251582:T:C	6.50033e-12	-2.90362e-10	-0.816106
48251667	chr12:48251667:C:G	7.79204e-12	-2.90362e-10	-0.634856
48251749	chr12:48251749:G:C	4.69161e-12	-0.144701	-0.997482
48251750	chr12:48251750:C:T	4.65103e-12	-0.155862	-0.995007
48252194	chr12:48252194:G:A	7.16236e-12	-2.90362e-10	-0.719119
48252334	chr12:48252334:T:C	7.17821e-12	-2.90362e-10	-0.716908
48252478	chr12:48252478:A:C	1.45133e-12	-1.08648	-1.229
48252576	chr12:48252576:G:A	9.11552e-13	-1.816	-0.964567
48253062	chr12:48253062:T:TA	1.43328e-12	-1.09549	-1.2325
48253212	chr12:48253212:T:C	2.25868e-12	-0.683245	-1.18993
48253305	chr12:48253305:C:T	1.71923e-12	-0.913505	-1.23258
48253452	chr12:48253452:A:G	9.03561e-13	-1.82777	-0.961598
48253886	chr12:48253886:T:C	5.27418e-12	-2.90362e-10	-1.02513
48253948	chr12:48253948:G:A	6.96602e-12	-2.90362e-10	-0.746914
48253958	chr12:48253958:G:A	9.94521e-12	-2.90362e-10	-0.390867
48254052	chr12:48254052:G:T	3.13341e-12	-0.324818	-1.22102
48254113	chr12:48254113:T:C	6.7967e-12	-2.90362e-10	-0.771522
48254223	chr12:48254223:A:G	6.5908e-12	-2.90362e-10	-0.802284
48254316	chr12:48254316:C:T	5.50421e-12	-2.90362e-10	-0.982445
48254566	chr12:48254566:C:A	6.74014e-12	-2.90362e-10	-0.779877
48255160	chr12:48255160:G:A	7.16458e-12	-2.90362e-10	-0.718809
48255857	chr12:48255857:G:A	7.06577e-12	-2.90362e-10	-0.732697
48255884	chr12:48255884:G:A	5.08161e-12	-2.90362e-10	-1.06233
48255953	chr12:48255953:G:A	7.05386e-12	-2.90362e-10	-0.734383
48256483	chr12:48256483:G:A	5.76418e-12	-2.90362e-10	-0.936296
48256630	chr12:48256630:A:G	8.86175e-13	-1.84556	-0.963239
48257838	chr12:48257838:A:G	3.14641e-12	-0.31391	-1.22779
48258225	chr12:48258225:G:A	9.80491e-13	-1.95252	-0.755142
48258631	chr12:48258631:G:A	7.0132e-12	-2.90362e-10	-0.740164
48258640	chr12:48258640:G:A	8.39062e-13	-1.89363	-0.969797
48258838	chr12:48258838:T:C	4.90522e-12	-2.90362e-10	-1.09766
48258921	chr12:48258921:A:C	8.75336e-13	-1.86299	-0.958118
48258971	chr12:48258971:A:G	4.89117e-12	-2.90362e-10	-1.10053
48258972	chr12:48258972:A:C	1.58676e-12	-0.997907	-1.22836
48259220	chr12:48259220:G:A	1.30288e-12	-1.54787	-0.875511
48259625	chr12:48259625:C:T	2.93705e-12	-0.377609	-1.23294
48259842	chr12:48259842:A:G	7.05281e-13	-1.92255	-1.11457
48259852	chr12:48259852:C:T	2.04531e-12	-1.97241	-2.70255e-10
48259858	chr12:48259858:G:T	1.74246e-12	-0.904639	-1.22802
48260491	chr12:48260491:C:T	1.09331e-11	-2.90362e-10	-0.296165
48260859	chr12:48260859:T:C	1.61286e-12	-0.978402	-1.23155
48261063	chr12:48261063:T:TTGA	6.79221e-12	-2.90362e-10	-0.772182
48261164	chr12:48261164:A:ATTAAAT	1.65723e-12	-0.95195	-1.23086
48261165	chr12:48261165:C:T	1.66166e-12	-0.949505	-1.23064
48261305	chr12:48261305:A:G	2.90492e-10	4.05977	-1.07615
48261400	chr12:48261400:T:C	6.70974e-12	-2.90362e-10	-0.784398
48261485	chr12:48261485:C:T	2.06017e-12	-0.753842	-1.21133
48261821	chr12:48261821:T:C	8.40089e-13	-1.88779	-0.974419
48262159	chr12:48262159:T:C	4.29958e-12	-2.90362e-10	-1.22944
48263186	chr12:48263186:C:T	6.9328e-12	-2.90362e-10	-0.751695
48263300	chr12:48263300:G:A	4.75415e-12	-2.90362e-10	-1.12894
48263304	chr12:48263304:T:C	6.71438e-12	-2.90362e-10	-0.783706
48264429	chr12:48264429:C:T	6.87875e-12	-2.90362e-10	-0.759521
48264856	chr12:48264856:GTTTCT:G	5.00311e-12	-2.90362e-10	-1.0779
48264862	chr12:48264862:TTTC:T	4.375e-12	-2.90362e-10	-1.21205
48265473	chr12:48265473:T:G	2.2296e-11	-2.90362e-10	0.416447
48265885	chr12:48265885:A:G	1.70602e-11	-2.90362e-10	0.148791
48266360	chr12:48266360:G:A	6.70025e-12	-2.90362e-10	-0.785814
48266646	chr12:48266646:G:A	6.98649e-12	-2.90362e-10	-0.74398
48266932	chr12:48266932:A:G	8.7934e-13	-1.8464	-0.970141
48266984	chr12:48266984:G:C	2.35512e-12	-1.83136	-2.70255e-10
48267047	chr12:48267047:A:G	1.28157e-12	-1.61169	-0.828179
48267363	chr12:48267363:CCTTCCTTCCTTCCTTCCTTT:C	2.81158e-09	4.69134	0.562204
48267688	chr12:48267688:C:T	9.81298e-12	-2.90362e-10	-0.404252
48267809	chr12:48267809:C:T	1.35272e-12	-1.9394	-0.446447
48267882	chr12:48267882:T:G	2.03688e-12	-1.97654	-2.70255e-10
48267900	chr12:48267900:A:G	1.30968e-12	-1.93576	-0.482414
48267905	chr12:48267905:G:A	2.55729e-12	-0.519505	-1.22951
48268249	chr12:48268249:A:G	4.7676e-12	-2.90362e-10	-1.12612
48268381	chr12:48268381:C:T	6.71625e-12	-2.90362e-10	-0.783428
48268434	chr12:48268434:A:G	2.43025e-12	-1.79996	-2.70255e-10
48268887	chr12:48268887:T:C	2.48031e-10	3.90366	-1.07807
48269094	chr12:48269094:G:A	3.17728e-12	-1.53193	-2.70255e-10
48269317	chr12:48269317:T:G	8.57508e-13	-1.85745	-0.98423
48269421	chr12:48269421:A:G	1.35909e-12	-1.93143	-0.449708
48269887	chr12:48269887:G:T	2.85725e-12	-0.405912	-1.23219
48270484	chr12:48270484:T:C	4.30135e-12	-2.90362e-10	-1.22903
48270942	chr12:48270942:G:C	1.38421e-12	-1.92439	-0.438435
48270974	chr12:48270974:T:G	7.07352e-12	-2.90362e-10	-0.7316
48271064	chr12:48271064:A:T	6.4082e-12	-2.90362e-10	-0.83038
48271206	chr12:48271206:A:C	4.95786e-11	2.42619	-1.21059
48271651	chr12:48271651:G:A	1.02209e-11	-2.90362e-10	-0.363521
48271937	chr12:48271937:A:G	1.32468e-12	-1.91838	-0.488406
48272479	chr12:48272479:G:A	1.32344e-12	-1.91699	-0.490737
48272805	chr12:48272805:AG:A	2.89274e-10	4.06347	-1.08406
48272945	chr12:48272945:G:A	6.27457e-12	-2.90362e-10	-0.851454
48273135	chr12:48273135:T:G	1.3092e-12	-1.9189	-0.499635
48273236	chr12:48273236:T:C	1.20947e-12	-1.93874	-0.55904
48273400	chr12:48273400:T:C	1.39913e-12	-1.93019	-0.42192
48274069	chr12:48274069:A:G	4.79328e-12	-2.90362e-10	-1.12074
48274446	chr12:48274446:T:C	1.3984e-12	-1.93838	-0.414252
48274954	chr12:48274954:G:C	5.16327e-12	-2.90362e-10	-1.04639
48275328	chr12:48275328:A:T	5.66547e-12	-2.90362e-10	-0.953568
48275486	chr12:48275486:G:A	5.68605e-12	-2.90362e-10	-0.949942
48275718	chr12:48275718:C:T	1.35379e-12	-1.9248	-0.460245
48276308	chr12:48276308:G:A	7.90278e-12	-2.90362e-10	-0.620743
48276369	chr12:48276369:T:C	4.95194e-12	-0.150906	-0.937273
48276511	chr12:48276511:C:T	2.80368e-12	-0.428432	-1.22859
48276981	chr12:48276981:T:C	4.59755e-12	-2.90362e-10	-1.16243
48277002	chr12:48277002:A:G	5.02168e-12	-2.90362e-10	-1.07419
48277208	chr12:48277208:A:T	1.46429e-12	-1.94723	-0.359355
48278523	chr12:48278523:C:G	2.80898e-10	4.04264	-1.0926
48278871	chr12:48278871:C:G	2.44143e-12	-1.99991	0.204532
48278955	chr12:48278955:AAAC:A	5.27254e-12	-0.0992698	-0.926177
48279233	chr12:48279233:G:A	5.14472e-12	-2.90362e-10	-1.04999
48279346	chr12:48279346:G:A	5.47643e-12	-2.90362e-10	-0.987505
48279351	chr12:48279351:A:G	1.3567e-12	-1.91634	-0.466568
48279754	chr12:48279754:A:T	2.33802e-12	-1.83865	-2.70255e-10
48280039	chr12:48280039:AAG:A	1.0675e-12	-1.69782	-0.924818
48280838	chr12:48280838:G:C	1.36698e-12	-1.93004	-0.445319
48281142	chr12:48281142:T:C	8.62512e-12	-2.90362e-10	-0.533279
48282000	chr12:48282000:G:A	5.83269e-13	-2.01509	-1.21198
48282255	chr12:48282255:T:G	1.38814e-12	-1.91997	-0.440026
48282573	chr12:48282573:G:A	9.71205e-12	-2.90362e-10	-0.414591
48283371	chr12:48283371:A:G	5.89626e-12	-2.90362e-10	-0.91364
48284212	chr12:48284212:C:T	6.58999e-12	-2.90362e-10	-0.802407
48284481	chr12:48284481:A:G	9.99973e-12	-2.90362e-10	-0.3854
48284493	chr12:48284493:T:C	7.32609e-12	-0.696516	-2.70255e-10
48285453	chr12:48285453:A:G	1.47901e-12	-1.45603	-0.840556
48286521	chr12:48286521:T:C	6.93328e-12	-2.90362e-10	-0.751626
48286678	chr12:48286678:G:A	1.06652e-11	-2.90362e-10	-0.320972
48288621	chr12:48288621:A:T	8.30753e-12	-2.90362e-10	-0.570796
48288626	chr12:48288626:C:T	5.60902e-12	-2.90362e-10	-0.963582
48289706	chr12:48289706:A:G	5.532e-12	-2.90362e-10	-0.97741
48289728	chr12:48289728:G:C	7.82289e-11	2.90463	-1.23295
48290285	chr12:48290285:T:C	4.3324e-12	-2.90362e-10	-1.22184
48290794	chr12:48290794:G:C	1.24833e-10	3.36913	-1.23011
48291513	chr12:48291513:G:A	1.03643e-11	-2.90362e-10	-0.34959
48291569	chr12:48291569:A:T	5.27385e-12	-2.90362e-10	-1.0252
48291772	chr12:48291772:A:G	3.86107e-10	4.33193	-1.06377
48292486	chr12:48292486:C:T	5.39609e-12	-2.90362e-10	-1.00228
48292777	chr12:48292777:G:A	9.85298e-13	-1.83877	-0.864
48292958	chr12:48292958:T:C	6.99155e-12	-2.90362e-10	-0.743256
48293088	chr12:48293088:A:G	5.68372e-11	2.58199	-1.22975
48293953	chr12:48293953:T:C	9.49366e-12	0.292232	-0.729566
48294168	chr12:48294168:A:G	2.92981e-12	-0.379576	-1.23345
48294830	chr12:48294830:C:T	9.53456e-12	0.285382	-0.718417
48295180	chr12:48295180:C:T	9.79771e-12	0.2533	-0.659109
48296268	chr12:48296268:T:C	9.90179e-12	-2.90362e-10	-0.395243
48296313	chr12:48296313:T:C	1.82576e-11	-2.90362e-10	0.216621
48296360	chr12:48296360:A:G	6.10292e-11	2.65027	-1.22688
48296580	chr12:48296580:T:C	7.92562e-12	-2.90362e-10	-0.617858
48296617	chr12:48296617:G:A	8.9298e-12	0.217969	-0.716533
48296626	chr12:48296626:C:T	2.84326e-10	4.07	-1.10784
48297467	chr12:48297467:C:G	5.9252e-12	0.211287	-1.12003
48297890	chr12:48297890:T:C	4.29336e-12	-2.90362e-10	-1.23089
48297915	chr12:48297915:A:C	8.12457e-12	0.241017	-0.834083
48298642	chr12:48298642:A:G	7.98054e-12	0.225043	-0.835995
48299019	chr12:48299019:C:A	3.48591e-12	-0.216773	-1.22246
48299082	chr12:48299082:T:G	8.00886e-12	0.213923	-0.821332
48299159	chr12:48299159:TC:T	1.38597e-12	-1.78155	-0.580007
48299640	chr12:48299640:T:C	5.82069e-12	0.306828	-1.23337
48299748	chr12:48299748:C:T	7.00128e-12	0.0939417	-0.835807
48299899	chr12:48299899:C:T	4.35679e-12	-2.90362e-10	-1.21622
48300328	chr12:48300328:A:G	5.00907e-12	-2.90362e-10	-1.07671
48300346	chr12:48300346:A:G	6.26492e-12	-2.90362e-10	-0.852992
48300455	chr12:48300455:A:G	4.29868e-12	-2.90362e-10	-1.22965
48300865	chr12:48300865:C:T	4.95069e-12	0.0341764	-1.12261
48300966	chr12:48300966:A:G	5.2285e-12	0.0895777	-1.12341
48301160	chr12:48301160:C:T	4.53403e-12	0.0490528	-1.2254
48301612	chr12:48301612:A:G	2.70366e-12	-0.482816	-1.21053
48301632	chr12:48301632:T:C	5.18606e-12	0.183775	-1.22576
48301755	chr12:48301755:T:C	4.8118e-12	-2.90362e-10	-1.11689
48301838	chr12:48301838:T:C	4.31201e-12	-2.90362e-10	-1.22655
48301965	chr12:48301965:A:G	4.44131e-12	-2.90362e-10	-1.19701
48302003	chr12:48302003:TTAGA:T	3.07226e-12	-1.56555	-2.70255e-10
48302008	chr12:48302008:T:C	3.0869e-12	-1.56079	-2.70255e-10
48302351	chr12:48302351:A:G	4.73693e-12	0.0980319	-1.2306
48302470	chr12:48302470:A:G	4.39927e-12	0.023856	-1.23037
48302601	chr12:48302601:A:G	6.94705e-12	0.211364	-0.961005
48302625	chr12:48302625:T:C	3.92741e-12	-1.3691	0.0491251
48302685	chr12:48302685:C:T	4.47809e-12	0.0415888	-1.23035
48302866	chr12:48302866:G:C	3.54324e-12	-1.41044	-0.0124743
48302937	chr12:48302937:A:G	6.19777e-12	-2.90362e-10	-0.863768
48303236	chr12:48303236:A:C	5.82813e-12	0.154162	-1.07942
48303458	chr12:48303458:T:C	3.65183e-12	-1.39147	-0.00125831
48303565	chr12:48303565:CAAT:C	4.31278e-12	-2.90362e-10	-1.22637
48303640	chr12:48303640:T:A	3.52392e-10	4.24127	-1.06448
48303647	chr12:48303647:T:A	3.44135e-10	4.21276	-1.05969
48303993	chr12:48303993:G:A	6.15027e-12	0.224826	-1.09629
48304463	chr12:48304463:G:A	1.21848e-11	-2.90362e-10	-0.187766
48304695	chr12:48304695:C:T	1.47106e-12	-1.55367	-0.748306
48305016	chr12:48305016:G:A	5.71404e-12	0.133294	-1.07833
48305070	chr12:48305070:G:A	7.45226e-12	0.207226	-0.886666
48305361	chr12:48305361:C:G	2.47967e-12	-1.77983	-2.70255e-10
48305493	chr12:48305493:C:T	1.14869e-09	5.54086	-1.18244
48305754	chr12:48305754:G:A	6.97858e-12	-2.90362e-10	-0.745112
48306499	chr12:48306499:A:G	6.77667e-12	-2.90362e-10	-0.774472
48306779	chr12:48306779:A:G	3.33039e-12	-1.41299	-0.071882
48306863	chr12:48306863:T:C	5.04268e-12	-2.90362e-10	-1.07002
48306908	chr12:48306908:T:C	7.98303e-12	-2.90362e-10	-0.61064
48306910	chr12:48306910:C:T	1.04333e-11	-2.90362e-10	-0.342959
48306971	chr12:48306971:G:C	7.90236e-12	-2.90362e-10	-0.620797
48307034	chr12:48307034:A:T	6.56987e-12	-2.90362e-10	-0.805464
48307409	chr12:48307409:T:C	4.41997e-12	-2.90362e-10	-1.20183
48307696	chr12:48307696:T:C	5.46274e-12	0.0881333	-1.07814
48307866	chr12:48307866:G:A	7.71604e-12	-2.90362e-10	-0.644657
48308004	chr12:48308004:T:C	4.81183e-12	-2.90362e-10	-1.11688
48308019	chr12:48308019:A:G	5.30796e-12	0.0742415	-1.09299
48308130	chr12:48308130:G:T	4.65021e-12	0.0260185	-1.17707
48308282	chr12:48308282:C:T	1.30884e-10	3.17266	-0.98631
48308419	chr12:48308419:A:G	4.79625e-12	-2.90362e-10	-1.12012
48308508	chr12:48308508:G:C	2.33513e-12	-1.83989	-2.70255e-10
48308557	chr12:48308557:C:T	5.56577e-12	0.064245	-1.03557
48308599	chr12:48308599:G:A	5.25082e-12	0.00599248	-1.03557
48308924	chr12:48308924:C:T	2.15894e-12	-1.91834	-2.70255e-10
48309042	chr12:48309042:G:A	5.3814e-12	0.0314826	-1.03649
48309112	chr12:48309112:G:A	1.13174e-11	-2.90362e-10	-0.261621
48309308	chr12:48309308:A:C	5.12355e-12	-0.145587	-0.908524
48309336	chr12:48309336:G:A	2.64403e-12	-0.484494	-1.23116
48309362	chr12:48309362:G:C	5.29741e-12	-2.90362e-10	-1.02074
48309420	chr12:48309420:A:G	3.33205e-12	-1.48662	0.00225453
48309442	chr12:48309442:G:C	8.69005e-13	-2.03216	-0.796206
48309538	chr12:48309538:A:G	7.26699e-12	-2.90362e-10	-0.704616
48309739	chr12:48309739:A:G	5.81398e-12	-0.0421938	-0.885499
48309906	chr12:48309906:A:G	6.71895e-12	-2.90362e-10	-0.783026
48310661	chr12:48310661:A:G	7.43284e-12	-2.90362e-10	-0.682051
48310914	chr12:48310914:T:A	4.66162e-12	-2.90362e-10	-1.14859
48311668	chr12:48311668:C:G	2.90517e-12	-1.62147	-2.70255e-10
48311854	chr12:48311854:C:T	4.0497e-12	-0.142214	-1.1471
48312655	chr12:48312655:A:G	1.57524e-11	-2.90362e-10	0.0690343
48312663	chr12:48312663:G:A	4.3683e-12	-0.066892	-1.14669
48312715	chr12:48312715:C:T	4.98309e-12	-0.444651	-0.637258
48312920	chr12:48312920:T:G	1.17776e-12	-1.54312	-0.98123
48312980	chr12:48312980:T:A	3.18669e-12	-1.52897	-2.70255e-10
48313062	chr12:48313062:C:T	8.27348e-12	-2.90362e-10	-0.574903
48313227	chr12:48313227:T:C	7.43604e-12	-2.90362e-10	-0.681619
48313313	chr12:48313313:G:T	5.28401e-12	-2.90362e-10	-1.02327
48313382	chr12:48313382:C:A	1.86522e-11	-2.90362e-10	0.238007
48313520	chr12:48313520:T:G	5.17055e-12	-2.90362e-10	-1.04498
48314290	chr12:48314290:G:A	3.95876e-12	-0.148343	-1.16368
48314476	chr12:48314476:G:T	4.74668e-12	-0.476706	-0.653807
48314700	chr12:48314700:G:A	4.23091e-12	-0.0822644	-1.16328
48315320	chr12:48315320:C:T	9.15069e-12	-2.90362e-10	-0.474129
48315330	chr12:48315330:C:T	4.5146e-12	-2.90362e-10	-1.18064
48315440	chr12:48315440:A:G	4.39728e-12	-2.90362e-10	-1.20697
48315468	chr12:48315468:C:T	4.51545e-12	-2.90362e-10	-1.18045
48315640	chr12:48315640:G:A	4.33648e-12	-2.90362e-10	-1.2209
48315696	chr12:48315696:G:T	4.517e-12	-2.90362e-10	-1.18011
48316068	chr12:48316068:C:T	4.51493e-12	-2.90362e-10	-1.18057
48316166	chr12:48316166:G:A	4.52626e-12	-2.90362e-10	-1.17806
48316392	chr12:48316392:ACT:A	4.28444e-12	-2.90362e-10	-1.23297
48316425	chr12:48316425:G:A	4.55226e-12	-2.90362e-10	-1.17233
48316652	chr12:48316652:A:G	4.51971e-12	-2.90362e-10	-1.17951
48316676	chr12:48316676:T:A	4.6668e-12	-2.90362e-10	-1.14749
48317080	chr12:48317080:G:A	6.17239e-12	-2.90362e-10	-0.867871
48317165	chr12:48317165:C:T	8.2229e-12	-2.90362e-10	-0.581035
48317171	chr12:48317171:C:G	4.47022e-12	-0.0298942	-1.16063
48317325	chr12:48317325:G:T	5.63398e-12	-2.90362e-10	-0.959142
48317331	chr12:48317331:TTTAGTG:T	4.52769e-12	-0.0160557	-1.16169
48318084	chr12:48318084:T:G	1.96412e-09	4.99639	-0.10155
48318219	chr12:48318219:C:T	4.11228e-10	4.24273	-0.911545
48319076	chr12:48319076:A:G	4.8256e-12	-2.90362e-10	-1.11402
48319132	chr12:48319132:G:A	3.96201e-12	-0.147522	-1.16368
48319149	chr12:48319149:T:A	2.99106e-11	1.94309	-1.23283
48319166	chr12:48319166:A:G	4.31986e-12	-0.0483323	-1.1764
48319429	chr12:48319429:A:T	4.43437e-12	-2.90362e-10	-1.19857
48319437	chr12:48319437:G:C	1.13355e-11	-2.90362e-10	-0.260016
48319888	chr12:48319888:G:A	3.8528e-12	-0.153874	-1.18529
48319922	chr12:48319922:C:T	4.31555e-12	-2.90362e-10	-1.22573
48320001	chr12:48320001:T:C	1.96514e-12	-2.01239	-2.70255e-10
48320004	chr12:48320004:G:A	4.89733e-10	4.46573	-0.95983
48320754	chr12:48320754:A:G	2.30796e-12	-0.642954	-1.20864
48321142	chr12:48321142:A:T	4.76751e-12	-2.90362e-10	-1.12613
48321367	chr12:48321367:G:A	4.51405e-12	-2.90362e-10	-1.18076
48321379	chr12:48321379:G:T	3.84791e-12	-1.43927	0.0988371
48321699	chr12:48321699:G:C	4.21746e-12	-1.24872	-2.70255e-10
48322293	chr12:48322293:T:G	5.89661e-12	-2.90362e-10	-0.913581
48322372	chr12:48322372:T:C	4.71187e-12	-2.90362e-10	-1.13787
48322514	chr12:48322514:C:T	5.69464e-12	-0.777816	-0.170617
48322594	chr12:48322594:G:A	5.72689e-12	-2.90362e-10	-0.942786
48322829	chr12:48322829:T:C	4.81662e-12	-2.90362e-10	-1.11589
48323113	chr12:48323113:T:C	9.50799e-10	4.19655	-0.0272042
48323332	chr12:48323332:C:G	4.7795e-12	-2.90362e-10	-1.12362
48323347	chr12:48323347:T:G	2.45949e-12	-1.788	-2.70255e-10
48323541	chr12:48323541:G:T	4.38107e-12	-2.90362e-10	-1.21067
48323609	chr12:48323609:T:G	1.44999e-11	-2.90362e-10	-0.0138171
48323619	chr12:48323619:G:A	4.42913e-12	-0.0790723	-1.12068
48323773	chr12:48323773:G:A	3.07412e-10	4.24078	-1.20055
48323815	chr12:48323815:G:C	4.52719e-12	-2.90362e-10	-1.17786
48324892	chr12:48324892:C:T	4.3226e-12	-2.90362e-10	-1.2241
48324927	chr12:48324927:G:T	2.28444e-12	-0.642269	-1.21957
48324946	chr12:48324946:A:G	2.49565e-12	-0.56009	-1.21332
48325015	chr12:48325015:C:T	6.11989e-12	-2.90362e-10	-0.876414
48325025	chr12:48325025:C:A	6.09215e-12	-2.90362e-10	-0.880957
48325114	chr12:48325114:T:G	1.22293e-11	-2.90362e-10	-0.184126
48325298	chr12:48325298:A:G	2.46767e-12	-0.571891	-1.21279
48325380	chr12:48325380:C:T	4.86685e-12	-2.90362e-10	-1.10551
48325474	chr12:48325474:G:T	4.1965e-12	-0.0652971	-1.18841
48325475	chr12:48325475:C:T	4.28674e-12	-0.0687457	-1.16368
48325688	chr12:48325688:T:C	4.69078e-12	-2.90362e-10	-1.14236
48325894	chr12:48325894:T:C	2.45031e-12	-0.577822	-1.21392
48326010	chr12:48326010:C:A	4.49792e-12	-0.524662	-0.659682
48326079	chr12:48326079:C:A	5.1246e-12	-2.90362e-10	-1.0539
48326123	chr12:48326123:A:G	4.12143e-12	-0.107471	-1.16429
48326356	chr12:48326356:G:A	4.89445e-12	-2.90362e-10	-1.09986
48326577	chr12:48326577:C:G	4.52144e-12	-0.0204874	-1.15864
48326609	chr12:48326609:G:A	2.42209e-12	-0.586612	-1.21672
48327044	chr12:48327044:T:C	2.06515e-12	-1.96276	-2.70255e-10
48327101	chr12:48327101:G:A	4.80036e-12	0.0446134	-1.16388
48327394	chr12:48327394:G:A	6.00447e-12	-2.90362e-10	-0.895454
48327467	chr12:48327467:G:A	4.90313e-12	-2.90362e-10	-1.09808
48327493	chr12:48327493:C:T	2.37684e-12	-0.604792	-1.2174
48327506	chr12:48327506:G:A	2.6106e-12	-0.507151	-1.22123
48327668	chr12:48327668:T:C	2.27357e-12	-0.651588	-1.21502
48327851	chr12:48327851:A:T	2.09451e-09	4.84882	0.110301
48328021	chr12:48328021:T:C	5.13977e-12	-2.90362e-10	-1.05095
48329116	chr12:48329116:G:T	4.86365e-12	0.0925918	-1.19876
48329812	chr12:48329812:G:A	3.66494e-10	4.03594	-0.819911
48330001	chr12:48330001:C:T	4.0647e-12	-1.43813	0.152513
48330171	chr12:48330171:G:A	2.06152e-12	-1.96451	-2.70255e-10
48330526	chr12:48330526:T:C	7.95077e-12	-2.90362e-10	-0.61469
48330571	chr12:48330571:C:G	3.62324e-10	4.11271	-0.908129
48330768	chr12:48330768:G:A	3.9998e-12	-1.52784	0.226123
48330786	chr12:48330786:T:C	4.44924e-12	-2.90362e-10	-1.19523
48330807	chr12:48330807:C:T	5.7716e-12	-2.90362e-10	-0.935008
48335922	chr12:48335922:T:G	5.27155e-12	0.171645	-1.19728
48336205	chr12:48336205:C:T	1.2352e-11	-2.90362e-10	-0.17414
48336588	chr12:48336588:T:G	4.3263e-12	-1.47053	0.247284
48336713	chr12:48336713:G:A	4.31636e-12	-2.90362e-10	-1.22555
48336817	chr12:48336817:T:C	4.53459e-12	-0.53476	-0.641464
48337092	chr12:48337092:T:C	4.85415e-12	-0.495184	-0.612939
48337320	chr12:48337320:G:A	4.82686e-12	-2.90362e-10	-1.11376
48337321	chr12:48337321:C:T	4.82686e-12	-2.90362e-10	-1.11376
48337326	chr12:48337326:C:A	5.98942e-12	-2.90362e-10	-0.897963
48337534	chr12:48337534:G:A	4.68572e-12	-2.90362e-10	-1.14344
48337806	chr12:48337806:G:A	6.69154e-13	-1.9511	-1.1386
48338133	chr12:48338133:T:G	5.92759e-12	-2.90362e-10	-0.908341
48338282	chr12:48338282:G:A	6.06153e-12	-2.90362e-10	-0.885997
48338518	chr12:48338518:C:T	1.95018e-11	-2.90362e-10	0.282547
48338525	chr12:48338525:G:T	1.94899e-11	-2.90362e-10	0.281939
48338676	chr12:48338676:A:G	5.11503e-12	-0.444784	-0.610991
48338751	chr12:48338751:A:G	2.05073e-09	4.76925	0.168741
48338934	chr12:48338934:G:A	4.31356e-12	-2.90362e-10	-1.2262
48339101	chr12:48339101:C:T	2.38657e-11	0.216539	0.267947
48339160	chr12:48339160:T:C	5.47789e-12	-0.364458	-0.622779
48339174	chr12:48339174:G:A	8.1326e-12	-2.90362e-10	-0.592077
48339301	chr12:48339301:A:G	3.22406e-12	-0.326057	-1.19126
48339912	chr12:48339912:A:G	5.84432e-12	-2.90362e-10	-0.922487
48339970	chr12:48339970:T:C	4.36437e-12	-0.0474145	-1.16707
48340190	chr12:48340190:A:G	7.27451e-12	-2.90362e-10	-0.703582
48340492	chr12:48340492:C:T	4.3558e-12	-0.042843	-1.17361
48340726	chr12:48340726:G:A	4.05767e-12	-0.12032	-1.16703
48340781	chr12:48340781:T:C	6.03771e-12	-0.422949	-0.466985
48340826	chr12:48340826:A:G	6.02443e-12	-2.90362e-10	-0.892136
48340948	chr12:48340948:C:T	1.27524e-09	4.28205	0.180874
48340996	chr12:48340996:CAGGAAGAATGA:C	4.35643e-12	-0.0497685	-1.16654
48341521	chr12:48341521:G:T	4.92609e-12	-2.90362e-10	-1.09341
48341526	chr12:48341526:T:A	4.86756e-12	-1.51622	0.410857
48341755	chr12:48341755:C:G	5.73994e-12	-0.384522	-0.555988
48341771	chr12:48341771:T:C	8.02325e-12	-2.90362e-10	-0.605614
48341779	chr12:48341779:C:T	1.31973e-11	-2.90362e-10	-0.107948
48342477	chr12:48342477:A:C	5.14194e-12	-0.426968	-0.62356
48342656	chr12:48342656:T:C	5.76332e-12	-0.418051	-0.518393
48343069	chr12:48343069:C:T	7.94531e-12	-2.90362e-10	-0.615377
48343462	chr12:48343462:A:C	4.96893e-12	-0.423705	-0.66105
48343787	chr12:48343787:T:C	4.84092e-12	-2.90362e-10	-1.11085
48344051	chr12:48344051:G:A	5.11745e-12	-0.428794	-0.626509
48344278	chr12:48344278:T:C	3.98179e-12	-0.140067	-1.16616
48344453	chr12:48344453:A:G	4.92909e-12	-0.465674	-0.627129
48344742	chr12:48344742:C:T	5.53805e-12	-2.90362e-10	-0.976316
48344998	chr12:48344998:G:A	6.84449e-12	-0.157382	-0.607132
48345004	chr12:48345004:C:T	4.44194e-12	-2.90362e-10	-1.19687
48345681	chr12:48345681:A:C	1.59902e-11	-2.90362e-10	0.0840186
48345980	chr12:48345980:C:T	4.33868e-12	-2.90362e-10	-1.22039
48346125	chr12:48346125:C:T	5.59963e-12	-2.90362e-10	-0.965257
48346507	chr12:48346507:A:C	4.12037e-12	-1.6387	0.36669
48346739	chr12:48346739:G:A	5.71075e-12	-2.90362e-10	-0.945607
48346984	chr12:48346984:C:A	4.49515e-12	-0.0116377	-1.17332
48347072	chr12:48347072:A:G	1.17994e-12	-1.29459	-1.2279
48347096	chr12:48347096:C:A	5.92859e-10	4.47268	-0.775685
48347436	chr12:48347436:A:T	5.06743e-12	-2.90362e-10	-1.06512
48347880	chr12:48347880:C:T	2.18456e-12	-1.90655	-2.70255e-10
48348181	chr12:48348181:A:G	2.09025e-12	-1.95068	-2.70255e-10
48348208	chr12:48348208:C:T	5.49676e-12	-2.90362e-10	-0.983799
48348540	chr12:48348540:CAGA:C	4.74149e-12	0.0618684	-1.19347
48348697	chr12:48348697:A:G	1.06224e-11	-2.90362e-10	-0.324997
48350338	chr12:48350338:T:C	5.08816e-12	-2.90362e-10	-1.06104
48350416	chr12:48350416:C:A	1.22377e-12	-1.25281	-1.23321
48350973	chr12:48350973:G:A	2.46449e-11	-2.90362e-10	0.516611
48351143	chr12:48351143:G:C	4.77129e-12	-2.90362e-10	-1.12534
48351268	chr12:48351268:C:T	8.89604e-10	4.61145	-0.508631
48351335	chr12:48351335:C:T	1.43626e-11	-0.0233331	-2.70255e-10
48351463	chr12:48351463:C:A	4.56621e-12	-2.90362e-10	-1.16927
48351731	chr12:48351731:TACAA:T	6.40656e-12	-2.90362e-10	-0.830636
48352394	chr12:48352394:G:A	5.02209e-12	-1.76604	0.691925
48352437	chr12:48352437:T:C	1.09518e-11	-0.322796	0.0283454
48352892	chr12:48352892:T:C	9.6922e-13	-1.72878	-0.990439
48352943	chr12:48352943:A:G	6.21798e-12	-2.90362e-10	-0.860513
48353109	chr12:48353109:T:C	1.04086e-12	-1.48843	-1.15948
48353153	chr12:48353153:AAG:A	4.68326e-12	-2.90362e-10	-1.14396
48353314	chr12:48353314:G:A	3.67027e-12	-1.11412	-0.273569
48353332	chr12:48353332:C:T	2.25522e-12	-1.99726	0.122551
48353466	chr12:48353466:T:G	2.80425e-12	-0.688723	-0.9681
48353620	chr12:48353620:G:A	4.35805e-12	-2.90362e-10	-1.21593
48353794	chr12:48353794:C:T	5.83181e-11	-2.90362e-10	1.37795
48354200	chr12:48354200:C:A	4.80508e-12	-2.90362e-10	-1.11828
48354371	chr12:48354371:G:A	1.14533e-11	-0.249679	-2.70255e-10
48354983	chr12:48354983:A:T	4.39713e-12	-2.90362e-10	-1.20701
48354984	chr12:48354984:T:C	5.0708e-12	-2.90362e-10	-1.06446
48355392	chr12:48355392:A:G	5.20255e-12	-2.90362e-10	-1.03881
48355799	chr12:48355799:A:G	7.69382e-12	-2.90362e-10	-0.64754
48356364	chr12:48356364:G:A	5.00383e-12	-2.90362e-10	-1.07775
48356473	chr12:48356473:T:C	4.93665e-12	-2.90362e-10	-1.09127
48356520	chr12:48356520:A:G	5.35509e-12	-2.90362e-10	-1.00991
48356549	chr12:48356549:C:T	2.37413e-12	-1.82333	-2.70255e-10
48356714	chr12:48356714:C:A	6.50333e-12	0.3662	-1.18184
48356986	chr12:48356986:G:A	7.93851e-12	0.61432	-1.23055
48357073	chr12:48357073:A:G	5.01453e-12	-2.90362e-10	-1.07562
48357921	chr12:48357921:A:C	6.04699e-12	-2.90362e-10	-0.888398
48358273	chr12:48358273:C:A	9.90532e-11	2.79536	-0.887663
48358317	chr12:48358317:ATGT:A	7.10428e-12	0.454029	-1.18129
48360322	chr12:48360322:C:T	2.19167e-12	-1.90329	-2.70255e-10
48360418	chr12:48360418:G:A	2.48462e-12	-1.77784	-2.70255e-10
48360439	chr12:48360439:C:T	5.08044e-12	-2.90362e-10	-1.06256
48361001	chr12:48361001:A:G	2.26535e-11	-0.198599	0.630954
48361048	chr12:48361048:A:G	4.34451e-12	-2.90362e-10	-1.21904
48361859	chr12:48361859:A:G	2.33792e-11	-0.200352	0.664241
48362192	chr12:48362192:A:G	2.21357e-11	-2.90362e-10	0.409232
48362228	chr12:48362228:T:C	4.88073e-12	-2.90362e-10	-1.10266
48362408	chr12:48362408:A:G	6.22197e-11	0.95669	0.486024
48362741	chr12:48362741:A:C	2.0519e-12	-2.01035	0.0411614
48363543	chr12:48363543:TA:T	8.85365e-12	-2.90362e-10	-0.507129
48364073	chr12:48364073:A:G	1.37787e-12	-2.02102	-0.346407
48364249	chr12:48364249:A:C	1.31311e-12	-1.59262	-0.822939
48364451	chr12:48364451:G:A	6.67489e-13	-1.93026	-1.16194
48364453	chr12:48364453:G:A	4.47876e-12	-2.90362e-10	-1.18861
48364498	chr12:48364498:A:G	6.37335e-12	-2.90362e-10	-0.835833
48364596	chr12:48364596:C:T	6.53091e-12	-0.789543	-0.0218683
48365600	chr12:48365600:C:T	6.09039e-12	0.301165	-1.18241
48365878	chr12:48365878:AC:A	2.40535e-11	-2.90362e-10	0.492324
48366864	chr12:48366864:ACTTTT:A	2.43367e-12	-1.79856	-2.70255e-10
48367365	chr12:48367365:C:T	4.85707e-12	-2.90362e-10	-1.10752
48368131	chr12:48368131:A:G	8.4683e-12	-0.0893723	-0.462256
48368448	chr12:48368448:T:C	1.85961e-12	-1.96921	-0.098385
48368528	chr12:48368528:G:A	2.07745e-11	-2.90362e-10	0.345768
48368673	chr12:48368673:G:C	4.62343e-12	-2.90362e-10	-1.15682
48369451	chr12:48369451:A:G	6.54046e-13	-1.98175	-1.13079
48369530	chr12:48369530:A:G	4.28216e-12	-2.90362e-10	-1.2335
48369642	chr12:48369642:A:G	4.87139e-12	-2.90362e-10	-1.10458
48369675	chr12:48369675:T:TA	2.08982e-11	-2.90362e-10	0.351707
48369744	chr12:48369744:C:G	4.61864e-12	-2.90362e-10	-1.15786
48370025	chr12:48370025:T:G	6.9437e-12	0.432541	-1.18266
48370090	chr12:48370090:T:C	7.21828e-12	0.451436	-1.16278
48370718	chr12:48370718:T:A	6.73932e-13	-1.96448	-1.1181
48370854	chr12:48370854:G:A	3.87887e-11	-2.90362e-10	0.97017
48370873	chr12:48370873:ATTATG:A	7.3604e-12	-2.90362e-10	-0.691843
48371005	chr12:48371005:G:T	2.80109e-11	-2.90362e-10	0.644634
48371241	chr12:48371241:G:A	4.73267e-12	-2.90362e-10	-1.13347
48372168	chr12:48372168:A:G	5.61386e-12	0.200226	-1.16294
48372192	chr12:48372192:A:G	5.05389e-12	0.11655	-1.18435
48372254	chr12:48372254:T:C	4.69553e-12	-2.90362e-10	-1.14135
48372424	chr12:48372424:A:G	5.2115e-12	-2.90362e-10	-1.03709
48372467	chr12:48372467:C:T	4.91993e-12	-2.90362e-10	-1.09466
48372835	chr12:48372835:G:A	1.30553e-12	-1.59126	-0.830091
48373139	chr12:48373139:G:A	4.60267e-12	-2.90362e-10	-1.16132
48373157	chr12:48373157:A:C	2.82083e-11	-2.90362e-10	0.651657
48373220	chr12:48373220:T:G	2.81455e-12	-1.65316	-2.70255e-10
48373456	chr12:48373456:G:A	4.93858e-12	-2.90362e-10	-1.09088
48373938	chr12:48373938:G:A	2.85744e-11	-2.90362e-10	0.664553
48374127	chr12:48374127:A:G	6.68964e-12	0.406887	-1.19428
48374772	chr12:48374772:G:A	3.24735e-12	-1.98451	0.474388
48374795	chr12:48374795:A:C	5.96619e-12	0.30614	-1.20799
48374991	chr12:48374991:C:T	4.28837e-12	-2.90362e-10	-1.23205
48375038	chr12:48375038:T:C	2.76779e-11	-2.90362e-10	0.632676
48375698	chr12:48375698:C:T	5.06941e-12	-2.90362e-10	-1.06473
48376068	chr12:48376068:G:C	2.69708e-11	-2.90362e-10	0.606796
48376819	chr12:48376819:A:G	7.70612e-12	0.523219	-1.16916
48377833	chr12:48377833:T:C	1.77392e-11	-0.282192	0.47001
48378044	chr12:48378044:C:T	5.64105e-12	-2.90362e-10	-0.957888
48378094	chr12:48378094:G:A	5.28167e-12	-0.185948	-0.837769
48378123	chr12:48378123:G:A	4.96681e-12	-2.90362e-10	-1.08518
48378130	chr12:48378130:G:A	6.8556e-12	-2.90362e-10	-0.762892
48378273	chr12:48378273:C:A	4.96577e-12	-2.90362e-10	-1.08539
48378368	chr12:48378368:C:T	1.08278e-11	-2.90362e-10	-0.305845
48378474	chr12:48378474:G:A	2.45374e-10	4.0418	-1.22697
48378659	chr12:48378659:A:G	7.17641e-12	0.451681	-1.16884
48378715	chr12:48378715:T:C	6.80605e-12	0.428834	-1.19898
48378810	chr12:48378810:C:T	4.92715e-12	-2.90362e-10	-1.0932
48379083	chr12:48379083:TG:T	5.0558e-12	-2.90362e-10	-1.06742
48379346	chr12:48379346:T:C	6.88456e-13	-2.03206	-1.0292
48380723	chr12:48380723:G:A	1.94488e-12	-2.02276	-2.70255e-10
48380785	chr12:48380785:G:A	1.93967e-12	-2.02544	-2.70255e-10
48381157	chr12:48381157:T:C	6.21751e-12	-2.90362e-10	-0.860589
48381183	chr12:48381183:A:G	9.16547e-12	-2.90362e-10	-0.472515
48381579	chr12:48381579:G:T	1.17699e-12	-1.43931	-1.08568
48381889	chr12:48381889:T:C	6.96546e-12	-2.90362e-10	-0.746995
48381981	chr12:48381981:T:C	1.18452e-11	0.91053	-1.12657
48382471	chr12:48382471:G:C	1.70346e-12	-1.10683	-1.04847
48383086	chr12:48383086:G:T	1.15574e-12	-1.97381	-0.569407
48383217	chr12:48383217:C:T	1.97074e-12	-0.776102	-1.23345
48383271	chr12:48383271:C:T	7.82601e-12	-2.90362e-10	-0.630505
48383764	chr12:48383764:T:C	6.24663e-13	-2.01595	-1.14255
48383936	chr12:48383936:G:A	2.52258e-11	1.77136	-1.23145
48384047	chr12:48384047:T:C	7.32365e-12	-2.90362e-10	-0.696849
48384268	chr12:48384268:G:A	1.99254e-11	-2.90362e-10	0.304038
48384452	chr12:48384452:C:T	6.75775e-13	-1.9711	-1.10875
48384544	chr12:48384544:T:G	2.25018e-12	-1.87695	-2.70255e-10
48384571	chr12:48384571:T:A	1.10172e-12	-1.43799	-1.1531
48384639	chr12:48384639:T:C	1.41992e-11	-2.90362e-10	-0.0347702
48385204	chr12:48385204:G:C	2.00271e-12	-0.980897	-1.01256
48385779	chr12:48385779:G:A	1.05716e-12	-1.48685	-1.14553
48386082	chr12:48386082:C:T	4.68365e-12	-2.90362e-10	-1.14388
48386445	chr12:48386445:A:G	3.52911e-12	-0.264586	-1.16232
48386575	chr12:48386575:T:C	2.56319e-12	-0.548833	-1.19787
48386579	chr12:48386579:T:C	6.0915e-12	-2.90362e-10	-0.881064
48387184	chr12:48387184:C:T	5.00147e-12	-2.90362e-10	-1.07823
48387972	chr12:48387972:T:C	4.55354e-12	-2.90362e-10	-1.17205
48388362	chr12:48388362:T:A	5.86662e-12	-2.90362e-10	-0.918679
48388602	chr12:48388602:T:C	1.10158e-11	-2.90362e-10	-0.288629
48388853	chr12:48388853:C:G	1.75734e-12	-1.03957	-1.08459
48388908	chr12:48388908:A:G	1.9008e-12	-1.01598	-1.0297
48389086	chr12:48389086:G:A	4.15098e-11	-2.90362e-10	1.03797
48389965	chr12:48389965:G:A	3.90035e-11	2.17109	-1.19539
48390156	chr12:48390156:G:A	7.00738e-13	-1.97232	-1.07126
48390417	chr12:48390417:G:A	5.89575e-12	-2.90362e-10	-0.913726
48390998	chr12:48390998:T:C	7.83647e-12	-2.90362e-10	-0.62917
48391066	chr12:48391066:A:G	4.32366e-12	-2.90362e-10	-1.22386
48391638	chr12:48391638:C:T	3.1184e-11	-2.90362e-10	0.751947
48392060	chr12:48392060:G:A	1.0956e-12	-1.79097	-0.805691
48392487	chr12:48392487:G:A	8.79014e-13	-1.85233	-0.964587
48392496	chr12:48392496:A:G	4.72733e-12	-2.90362e-10	-1.1346
48392523	chr12:48392523:A:C	3.18595e-11	-2.90362e-10	0.773378
48392726	chr12:48392726:A:T	4.81542e-12	-2.90362e-10	-1.11613
48392852	chr12:48392852:C:T	2.68276e-08	8.30385	-0.794626
48393815	chr12:48393815:G:A	2.75059e-11	-2.90362e-10	0.626442
48394303	chr12:48394303:A:G	3.53896e-11	2.09918	-1.22072
48394316	chr12:48394316:C:T	7.96679e-13	-1.71344	-1.20182
48394469	chr12:48394469:G:A	3.48081e-11	2.06116	-1.19927
48394522	chr12:48394522:G:T	3.32798e-12	-1.48559	-2.70255e-10
48394745	chr12:48394745:A:G	7.97656e-13	-2.0275	-0.886539
48394830	chr12:48394830:CAA:C	3.24227e-11	-2.90362e-10	0.790901
48395161	chr12:48395161:G:A	4.31328e-12	-2.90362e-10	-1.22626
48395194	chr12:48395194:G:A	1.16828e-08	7.85984	-1.18193
48396135	chr12:48396135:G:C	1.10598e-11	-2.90362e-10	-0.284643
48396281	chr12:48396281:A:G	3.45649e-12	-1.4477	-2.70255e-10
48396340	chr12:48396340:T:G	8.80004e-12	-2.90362e-10	-0.513201
48396361	chr12:48396361:G:T	1.0267e-11	-2.90362e-10	-0.359026
48396444	chr12:48396444:C:T	2.90099e-11	-2.90362e-10	0.67968
48396741	chr12:48396741:A:G	1.93496e-12	-2.02787	-2.70255e-10
48396760	chr12:48396760:G:A	4.60996e-12	-2.90362e-10	-1.15974
48397164	chr12:48397164:T:A	4.56697e-12	-2.90362e-10	-1.16911
48397189	chr12:48397189:T:C	1.1532e-12	-1.55468	-0.99074
48397208	chr12:48397208:C:T	1.74584e-11	1.31137	-1.1395
48397801	chr12:48397801:C:A	3.18315e-11	-2.90362e-10	0.772498
48398453	chr12:48398453:A:T	6.7371e-13	-1.9209	-1.16201
48398496	chr12:48398496:T:C	4.97158e-12	-2.90362e-10	-1.08422
48398617	chr12:48398617:A:G	5.01043e-12	-2.90362e-10	-1.07644
48399022	chr12:48399022:A:G	5.70271e-11	-2.90362e-10	1.35557
48399563	chr12:48399563:G:A	4.87867e-12	-2.90362e-10	-1.10309
48399635	chr12:48399635:G:A	3.652e-12	-1.39268	-2.70255e-10
48400101	chr12:48400101:G:A	1.38683e-12	-1.45323	-0.90771
48400327	chr12:48400327:G:A	4.48348e-12	-2.90362e-10	-1.18756
48400374	chr12:48400374:T:C	4.41618e-12	-2.90362e-10	-1.20268
48400402	chr12:48400402:C:T	4.18674e-11	-2.90362e-10	1.04655
48400924	chr12:48400924:G:A	5.01241e-12	-2.90362e-10	-1.07604
48401011	chr12:48401011:T:C	1.11827e-11	0.629276	-0.902867
48401264	chr12:48401264:C:T	4.91574e-12	-2.90362e-10	-1.09552
48401379	chr12:48401379:T:C	2.93097e-12	-1.97643	0.363808
48401466	chr12:48401466:T:C	2.11809e-12	-1.93744	-2.70255e-10
48401808	chr12:48401808:A:G	2.10513e-12	-1.94358	-2.70255e-10
48401905	chr12:48401905:G:A	3.062e-11	-2.90362e-10	0.733695
48402034	chr12:48402034:C:T	1.20624e-12	-1.51268	-0.987766
48402154	chr12:48402154:G:A	2.58647e-12	-1.99709	0.259421
48402357	chr12:48402357:T:A	4.5597e-09	6.86651	-1.12946
48402516	chr12:48402516:G:A	2.77225e-12	-1.99971	0.331412
48402517	chr12:48402517:C:T	2.70068e-12	-2.00067	0.306216
48402765	chr12:48402765:A:G	1.3237e-11	-2.90362e-10	-0.104942
48402871	chr12:48402871:T:C	3.09249e-11	-2.90362e-10	0.743604
48402913	chr12:48402913:T:C	8.22949e-13	-2.00088	-0.881936
48402921	chr12:48402921:C:G	5.47509e-11	-2.90362e-10	1.31484
48403190	chr12:48403190:A:T	6.01522e-12	-2.90362e-10	-0.893666
48403233	chr12:48403233:A:G	4.3197e-12	-2.90362e-10	-1.22477
48403442	chr12:48403442:T:C	4.99784e-12	-2.90362e-10	-1.07895
48403468	chr12:48403468:A:G	4.99576e-12	-2.90362e-10	-1.07937
48403537	chr12:48403537:A:G	1.24166e-12	-1.55238	-0.919129
48403793	chr12:48403793:T:C	9.15552e-12	-2.90362e-10	-0.473601
48403880	chr12:48403880:A:G	4.79089e-12	-2.90362e-10	-1.12124
48403952	chr12:48403952:G:T	5.92029e-13	-2.03068	-1.18147
48404117	chr12:48404117:G:A	4.62604e-12	-2.90362e-10	-1.15626
48404295	chr12:48404295:T:C	6.14544e-11	-2.90362e-10	1.43034
48404436	chr12:48404436:C:T	1.21789e-12	-1.554	-0.936839
48404779	chr12:48404779:G:A	7.81478e-12	0.475444	-1.10739
48404858	chr12:48404858:T:A	1.36021e-12	-1.49019	-0.89013
48404932	chr12:48404932:T:C	5.05498e-12	-2.90362e-10	-1.06758
48405219	chr12:48405219:G:A	5.48479e-11	-2.90362e-10	1.31661
48405362	chr12:48405362:G:C	1.39754e-11	-2.90362e-10	-0.0506597
48405646	chr12:48405646:C:T	2.50111e-12	-1.99892	0.227696
48405793	chr12:48405793:C:G	4.59038e-12	-2.90362e-10	-1.164
48406426	chr12:48406426:T:C	4.32888e-12	-1.22265	-2.70255e-10
48406800	chr12:48406800:A:G	3.2141e-11	-2.90362e-10	0.782173
48406896	chr12:48406896:G:A	4.70286e-12	-2.90362e-10	-1.13979
48406956	chr12:48406956:G:A	2.19995e-12	-1.89952	-2.70255e-10
48407121	chr12:48407121:A:T	6.63066e-13	-2.02528	-1.07356
48407259	chr12:48407259:C:A	2.18026e-12	-1.90851	-2.70255e-10
48407440	chr12:48407440:G:A	2.56619e-12	-1.99815	0.252615
48407746	chr12:48407746:A:C	4.61693e-12	-2.90362e-10	-1.15823
48407988	chr12:48407988:C:A	1.43308e-11	-2.90362e-10	-0.0255463
48408109	chr12:48408109:G:A	5.50477e-11	-2.90362e-10	1.32024
48408142	chr12:48408142:C:G	5.92459e-13	-2.00727	-1.20416
48408428	chr12:48408428:A:G	2.53384e-12	-1.99867	0.240448
48408490	chr12:48408490:T:C	4.70952e-09	6.8825	-1.11312
48408492	chr12:48408492:G:A	4.44308e-12	-2.90362e-10	-1.19661
48408653	chr12:48408653:G:A	4.99682e-12	-2.90362e-10	-1.07916
48408877	chr12:48408877:A:G	4.08425e-11	-2.90362e-10	1.02176
48408944	chr12:48408944:C:T	6.78685e-12	-2.90362e-10	-0.772971
48408952	chr12:48408952:C:T	2.39269e-12	-1.99239	0.176847
48409020	chr12:48409020:C:T	9.47597e-12	-2.90362e-10	-0.439199
48409261	chr12:48409261:C:T	4.78861e-12	-2.90362e-10	-1.12172
48409849	chr12:48409849:G:A	5.48479e-11	-2.90362e-10	1.31661
48409898	chr12:48409898:G:T	1.37379e-12	-1.45466	-0.915722
48410652	chr12:48410652:T:A	1.48266e-11	-2.90362e-10	0.00846543
48410674	chr12:48410674:A:G	4.20598e-11	-2.90362e-10	1.05113
48411315	chr12:48411315:A:G	3.02324e-11	-2.90362e-10	0.720956
48411404	chr12:48411404:G:T	7.40527e-12	-2.90362e-10	-0.685766
48412326	chr12:48412326:A:G	4.29712e-12	-2.90362e-10	-1.23001
48412535	chr12:48412535:A:G	2.15347e-12	-1.92088	-2.70255e-10
48412658	chr12:48412658:G:T	9.67175e-12	-2.90362e-10	-0.418749
48412738	chr12:48412738:G:T	2.39068e-12	-1.95581	0.139425
48414083	chr12:48414083:C:T	2.93239e-11	-2.90362e-10	0.690443
48414343	chr12:48414343:C:T	5.50125e-11	-2.90362e-10	1.3196
48414674	chr12:48414674:G:T	2.51018e-12	-1.98634	0.218739
48414709	chr12:48414709:G:A	2.48155e-12	-1.9837	0.204625
48414713	chr12:48414713:G:A	1.07082e-12	-1.99879	-0.620742
48414811	chr12:48414811:G:T	9.45515e-12	-2.90362e-10	-0.441398
48415144	chr12:48415144:C:T	1.40127e-11	-2.90362e-10	-0.0479947
48415216	chr12:48415216:CAAACAAAACCCA:C	6.21772e-12	-2.90362e-10	-0.860555
48415384	chr12:48415384:A:G	1.39193e-11	-2.90362e-10	-0.0546842
48415694	chr12:48415694:G:A	3.21128e-11	-2.90362e-10	0.781297
48415705	chr12:48415705:A:G	9.67841e-12	-2.90362e-10	-0.418061
48415738	chr12:48415738:C:A	3.96336e-11	-2.90362e-10	0.991719
48415751	chr12:48415751:A:G	8.46258e-12	-2.90362e-10	-0.552304
48416125	chr12:48416125:G:A	5.35842e-09	7.03228	-1.13381
48416238	chr12:48416238:C:G	6.85383e-12	-2.90362e-10	-0.763151
48416458	chr12:48416458:TTTGGTCAGTCAATA:T	4.37554e-12	-2.90362e-10	-1.21193
48416946	chr12:48416946:G:A	1.22283e-12	-1.62687	-0.859921
48416998	chr12:48416998:C:T	1.28426e-12	-1.56016	-0.877617
48417317	chr12:48417317:T:C	4.75847e-09	6.90174	-1.12202
48417594	chr12:48417594:C:T	4.31932e-12	-2.90362e-10	-1.22486
48417631	chr12:48417631:A:G	9.95193e-12	-2.90362e-10	-0.390192
48418416	chr12:48418416:G:A	4.66116e-11	-2.90362e-10	1.15389
48418816	chr12:48418816:A:T	4.30132e-12	-2.90362e-10	-1.22904
48418844	chr12:48418844:A:G	1.02129e-11	-2.90362e-10	-0.364303
48419089	chr12:48419089:C:G	4.32054e-12	-2.90362e-10	-1.22458
48419095	chr12:48419095:T:C	4.32242e-12	-2.90362e-10	-1.22414
48419393	chr12:48419393:A:G	2.41118e-12	-1.80784	-2.70255e-10
48419535	chr12:48419535:C:T	1.22308e-12	-1.60434	-0.882248
48420030	chr12:48420030:A:G	4.9435e-12	-2.90362e-10	-1.08988
48420253	chr12:48420253:C:T	9.84949e-12	-2.90362e-10	-0.400539
48420373	chr12:48420373:G:T	1.2663e-12	-1.5898	-0.862062
48420586	chr12:48420586:C:T	1.34275e-12	-1.97527	-0.417967
48421660	chr12:48421660:G:T	4.34297e-12	-2.90362e-10	-1.2194
48421718	chr12:48421718:C:T	1.11828e-12	-1.77646	-0.799704
48421799	chr12:48421799:G:T	1.31808e-12	-1.56494	-0.846842
48421971	chr12:48421971:A:G	4.32116e-12	-2.90362e-10	-1.22443
48422583	chr12:48422583:A:G	4.29202e-12	-2.90362e-10	-1.2312
48422668	chr12:48422668:T:C	5.17438e-12	-2.90362e-10	-1.04424
48422680	chr12:48422680:T:C	6.46216e-12	-2.90362e-10	-0.821995
48423198	chr12:48423198:G:T	1.75104e-11	1.37146	-1.19663
48423684	chr12:48423684:A:G	1.26516e-12	-1.57814	-0.874627
48424060	chr12:48424060:A:G	1.05731e-11	-2.90362e-10	-0.329643
48424297	chr12:48424297:C:T	4.33542e-12	-2.90362e-10	-1.22114
48424613	chr12:48424613:G:A	6.31634e-12	-2.90362e-10	-0.844818
48424983	chr12:48424983:C:T	4.64514e-12	-2.90362e-10	-1.15214
48425311	chr12:48425311:T:C	4.36675e-12	-2.90362e-10	-1.21394
48425319	chr12:48425319:T:C	5.60689e-12	0.195465	-1.15943
48425352	chr12:48425352:T:C	7.55327e-13	-1.96355	-1.00501
48425409	chr12:48425409:G:A	4.30178e-12	-2.90362e-10	-1.22893
48425437	chr12:48425437:G:A	1.14215e-11	-0.252463	-2.70255e-10
48425552	chr12:48425552:C:A	1.50347e-11	1.01819	-0.995789
48425868	chr12:48425868:A:G	4.36063e-12	-2.90362e-10	-1.21534
48426207	chr12:48426207:T:G	4.63153e-12	-2.90362e-10	-1.15507
48426553	chr12:48426553:C:T	3.99214e-12	-1.30363	-2.70255e-10
48427151	chr12:48427151:G:C	1.70466e-11	1.15675	-1.00876
48427386	chr12:48427386:A:G	2.93955e-12	-1.6097	-2.70255e-10
48427593	chr12:48427593:C:T	1.01798e-12	-1.4692	-1.20094
48428411	chr12:48428411:T:A	1.24546e-12	-1.62598	-0.842466
48428482	chr12:48428482:A:G	2.75287e-11	0.833991	-0.206719
48428526	chr12:48428526:G:A	4.30175e-12	-2.90362e-10	-1.22894
48428545	chr12:48428545:A:G	4.50315e-09	6.88809	-1.16351
48429091	chr12:48429091:G:A	1.07624e-11	0.517532	-0.829434
48429119	chr12:48429119:C:T	2.12934e-12	-1.93215	-2.70255e-10
48429148	chr12:48429148:G:A	8.9961e-12	-2.90362e-10	-0.491167
48429281	chr12:48429281:C:A	4.3464e-12	-2.90362e-10	-1.21861
48429447	chr12:48429447:A:G	3.20052e-12	-1.52464	-2.70255e-10
48430085	chr12:48430085:T:C	4.70045e-12	-2.90362e-10	-1.1403
48430093	chr12:48430093:A:G	6.10999e-12	-2.90362e-10	-0.878033
48430288	chr12:48430288:A:G	5.22927e-11	-2.90362e-10	1.2689
48430349	chr12:48430349:T:C	1.18293e-12	-1.64363	-0.876333
48430461	chr12:48430461:A:G	3.84348e-11	-2.90362e-10	0.961005
48430480	chr12:48430480:A:T	6.54967e-12	-2.90362e-10	-0.808544
48430491	chr12:48430491:G:A	4.83577e-11	-2.90362e-10	1.19067
48430761	chr12:48430761:T:C	1.75494e-09	6.0109	-1.22867
48430968	chr12:48430968:T:C	4.81058e-12	-2.90362e-10	-1.11714
48431357	chr12:48431357:T:C	4.286e-12	-2.90362e-10	-1.23261
48431745	chr12:48431745:T:G	2.16069e-12	-1.91753	-2.70255e-10
48431866	chr12:48431866:A:G	8.48909e-12	-2.90362e-10	-0.549176
48431980	chr12:48431980:T:C	4.32206e-12	-2.90362e-10	-1.22423
48432303	chr12:48432303:G:A	3.75357e-11	-2.90362e-10	0.937334
48433012	chr12:48433012:A:T	4.55716e-11	-2.90362e-10	1.13133
48433389	chr12:48433389:A:G	1.22431e-12	-1.58449	-0.901097
48433534	chr12:48433534:G:A	2.19995e-09	5.75992	-0.751689
48433712	chr12:48433712:A:G	1.97802e-12	-2.00586	-2.70255e-10
48433737	chr12:48433737:G:A	8.52587e-11	-2.90362e-10	1.75773
48434190	chr12:48434190:A:G	1.79573e-12	-1.63401	-0.468533
48434197	chr12:48434197:C:T	3.07929e-09	5.96268	-0.618185
48434332	chr12:48434332:G:A	5.43085e-12	-2.90362e-10	-0.995863
48435107	chr12:48435107:G:A	1.00537e-11	0.644855	-1.02488
48435114	chr12:48435114:G:A	4.80143e-12	-2.90362e-10	-1.11905
48435142	chr12:48435142:A:G	5.88591e-12	-2.90362e-10	-0.915397
48435278	chr12:48435278:C:T	2.06614e-12	-1.96228	-2.70255e-10
48435287	chr12:48435287:G:GGT	4.35475e-12	-2.90362e-10	-1.21669
48435518	chr12:48435518:C:T	3.4843e-09	6.15502	-0.686959
48435554	chr12:48435554:G:T	2.16006e-11	0.952899	-0.568134
48435637	chr12:48435637:C:T	6.37656e-13	-1.93174	-1.20617
48435790	chr12:48435790:G:C	5.25883e-12	-2.90362e-10	-1.02805
48435936	chr12:48435936:A:G	1.12563e-12	-1.68651	-0.883107
48435964	chr12:48435964:A:C	4.577e-12	-2.90362e-10	-1.16692
48435969	chr12:48435969:G:A	2.08981e-11	-2.90362e-10	0.351702
48436122	chr12:48436122:A:G	3.11993e-09	6.05371	-0.6961
48436380	chr12:48436380:T:A	2.64297e-11	0.911241	-0.324709
48436490	chr12:48436490:T:A	1.05635e-11	0.694922	-1.02547
48436518	chr12:48436518:T:C	1.44019e-12	-1.80143	-0.521758
48436557	chr12:48436557:C:G	4.30845e-12	-2.90362e-10	-1.22738
48436788	chr12:48436788:C:T	1.6012e-12	-1.20028	-1.01693
48437283	chr12:48437283:C:T	5.0146e-12	-2.90362e-10	-1.0756
48437850	chr12:48437850:G:A	2.90571e-09	5.84694	-0.560464
48437963	chr12:48437963:G:C	2.95823e-11	-2.90362e-10	0.699217
48437986	chr12:48437986:T:C	5.73474e-12	-2.90362e-10	-0.941416
48438029	chr12:48438029:T:C	4.76151e-12	-2.90362e-10	-1.12739
48438031	chr12:48438031:A:G	5.58448e-12	-2.90362e-10	-0.967967
48438485	chr12:48438485:C:T	6.23947e-12	-2.90362e-10	-0.857064
48438659	chr12:48438659:A:G	3.17652e-09	5.97702	-0.601432
48438693	chr12:48438693:G:A	4.3425e-12	-2.90362e-10	-1.21951
48438927	chr12:48438927:C:T	4.42796e-11	-2.90362e-10	1.10257
48439140	chr12:48439140:T:G	9.67669e-12	0.605063	-1.0233
48439157	chr12:48439157:T:G	4.95478e-12	-2.90362e-10	-1.0876
48439446	chr12:48439446:C:A	5.64398e-12	-2.90362e-10	-0.957368
48439552	chr12:48439552:G:A	2.70054e-11	0.608078	-2.70255e-10
48439639	chr12:48439639:T:C	1.93788e-12	-2.02637	-2.70255e-10
48439862	chr12:48439862:C:T	2.51343e-11	0.940892	-0.404616
48440174	chr12:48440174:G:A	4.92487e-11	-2.90362e-10	1.20892
48440543	chr12:48440543:A:G	1.67884e-12	-1.64258	-0.527277
48440596	chr12:48440596:C:G	5.52339e-12	-2.90362e-10	-0.978966
48441242	chr12:48441242:T:A	2.53289e-12	-1.7586	-2.70255e-10
48441339	chr12:48441339:A:G	4.529e-12	-2.90362e-10	-1.17746
48441771	chr12:48441771:T:C	1.75299e-12	-1.59751	-0.529124
48443106	chr12:48443106:T:G	1.24761e-12	-1.23603	-1.2307
48443281	chr12:48443281:A:G	1.99456e-11	-2.90362e-10	0.30505
48443312	chr12:48443312:G:A	7.55573e-13	-1.94122	-1.02702
48443533	chr12:48443533:A:C	3.70244e-12	-1.89927	0.520309
48443708	chr12:48443708:T:C	8.76221e-13	-1.88719	-0.9329
48443751	chr12:48443751:A:G	2.1887e-12	-1.88749	-0.0171596
48444140	chr12:48444140:A:G	1.79997e-11	-2.90362e-10	0.202398
48444677	chr12:48444677:A:G	1.45074e-11	-2.90362e-10	-0.0132962
48444961	chr12:48444961:A:G	3.95109e-12	-1.90834	0.594379
48445029	chr12:48445029:G:A	4.37789e-12	-2.90362e-10	-1.21139
48445129	chr12:48445129:T:C	3.8931e-12	-0.234436	-1.09432
48445186	chr12:48445186:T:A	3.86908e-11	1.9321	-0.964451
48445210	chr12:48445210:T:C	3.93189e-12	-1.91102	0.592179
48445346	chr12:48445346:G:A	1.90671e-11	-2.90362e-10	0.260007
48445618	chr12:48445618:C:T	3.61013e-11	1.94752	-1.04915
48446268	chr12:48446268:G:A	4.28306e-12	-2.90362e-10	-1.23329
48446564	chr12:48446564:C:T	7.8405e-12	-2.90362e-10	-0.628655
48446635	chr12:48446635:C:T	5.95743e-10	4.1939	-0.492053
48446708	chr12:48446708:T:A	1.53901e-09	4.32127	0.329673
48447029	chr12:48447029:A:G	1.59646e-11	-2.90362e-10	0.0824171
48447274	chr12:48447274:G:A	3.19265e-11	1.76909	-0.993614
48448349	chr12:48448349:ACATAAATGTCT:A	2.29289e-12	-1.85814	-2.70255e-10
48448862	chr12:48448862:T:C	3.62072e-12	-1.40128	-2.70255e-10
48449168	chr12:48449168:A:G	1.14478e-12	-1.8993	-0.653447
48449257	chr12:48449257:C:A	4.88007e-12	-2.90362e-10	-1.1028
48449330	chr12:48449330:G:A	4.7592e-12	-1.96224	0.834365
48450468	chr12:48450468:A:G	7.92337e-12	-2.90362e-10	-0.618141
48450535	chr12:48450535:A:G	1.04051e-12	-1.42375	-1.2245
48450873	chr12:48450873:T:C	1.07102e-12	-1.39186	-1.22749
48451307	chr12:48451307:T:C	1.16227e-12	-1.89888	-0.638708
48451658	chr12:48451658:T:A	1.0482e-12	-1.41247	-1.22841
48451694	chr12:48451694:A:C	4.29887e-12	-2.90362e-10	-1.22961
48451865	chr12:48451865:T:C	1.42005e-09	4.25167	0.318824
48452142	chr12:48452142:A:G	5.74198e-12	-1.95905	1.0189
48452303	chr12:48452303:C:T	5.32012e-12	-2.90362e-10	-1.01646
48452480	chr12:48452480:C:A	4.55687e-12	-2.90362e-10	-1.17132
48452508	chr12:48452508:T:A	2.04369e-11	-2.90362e-10	0.329383
48452605	chr12:48452605:C:G	3.73922e-11	1.88674	-0.953233
48453219	chr12:48453219:T:C	5.48752e-12	-2.90362e-10	-0.985481
48453268	chr12:48453268:A:G	1.21066e-12	-1.89397	-0.602822
48453748	chr12:48453748:A:T	7.29645e-10	3.84116	0.0634428
48454459	chr12:48454459:C:T	1.12982e-12	-1.34299	-1.22291
48454461	chr12:48454461:T:C	1.20476e-12	-1.87137	-0.630311
48454477	chr12:48454477:A:G	2.916e-11	-2.90362e-10	0.684838
48454857	chr12:48454857:A:G	2.05633e-11	1.52909	-1.19354
48455544	chr12:48455544:A:G	2.77608e-11	-2.90362e-10	0.635667
48455717	chr12:48455717:G:C	3.44219e-11	-2.90362e-10	0.850734
48455745	chr12:48455745:G:A	8.62793e-12	-2.90362e-10	-0.532954
48455944	chr12:48455944:A:T	9.11039e-12	-2.90362e-10	-0.478543
48456017	chr12:48456017:C:T	1.93737e-12	-2.02662	-2.70255e-10
48456777	chr12:48456777:ACTAT:A	3.37957e-11	-2.90362e-10	0.832375
48457127	chr12:48457127:G:A	4.99637e-12	-2.90362e-10	-1.07925
48457283	chr12:48457283:GT:G	2.43148e-11	-2.90362e-10	0.503128
48457290	chr12:48457290:G:T	4.30261e-12	-2.90362e-10	-1.22874
48457422	chr12:48457422:C:T	3.00341e-12	-0.519528	-1.06868
48457612	chr12:48457612:C:G	2.0761e-12	-1.95747	-2.70255e-10
48457644	chr12:48457644:A:G	1.20167e-12	-1.29114	-1.21311
48457658	chr12:48457658:C:T	4.29704e-12	-2.90362e-10	-1.23003
48457677	chr12:48457677:G:A	7.60133e-12	-2.90362e-10	-0.659635
48457854	chr12:48457854:C:T	1.13742e-12	-1.90182	-0.657378
48458039	chr12:48458039:G:A	2.28337e-09	4.22749	0.817966
48458599	chr12:48458599:T:C	4.33032e-12	-2.90362e-10	-1.22232
48459409	chr12:48459409:A:AGT	5.53824e-12	-1.84651	0.870231
48459436	chr12:48459436:A:G	4.28517e-12	-2.90362e-10	-1.2328
48459456	chr12:48459456:G:C	7.08167e-12	-1.81491	1.08446
48459800	chr12:48459800:T:A	2.54557e-11	-2.90362e-10	0.548983
48460007	chr12:48460007:C:T	1.93028e-12	-2.03029	-2.70255e-10
48460209	chr12:48460209:TG:T	4.34875e-12	-2.90362e-10	-1.21807
48460229	chr12:48460229:C:T	5.31535e-11	2.19018	-0.904952
48460373	chr12:48460373:C:T	2.76965e-11	-2.90362e-10	0.633347
48460460	chr12:48460460:G:A	1.24111e-12	-1.30114	-1.17081
48460582	chr12:48460582:T:A	9.25154e-12	-2.90362e-10	-0.463169
48460848	chr12:48460848:A:G	6.55709e-12	-2.90362e-10	-0.807411
48461080	chr12:48461080:T:C	4.9864e-12	-2.90362e-10	-1.08124
48461342	chr12:48461342:C:G	4.29643e-12	-2.90362e-10	-1.23017
48461457	chr12:48461457:A:G	2.59258e-11	-2.90362e-10	0.567281
48461975	chr12:48461975:T:C	4.3365e-12	-2.90362e-10	-1.22089
48462289	chr12:48462289:T:C	4.32341e-12	-2.90362e-10	-1.22391
48462400	chr12:48462400:C:G	5.50981e-10	4.03578	-0.412042
48462422	chr12:48462422:G:A	3.18037e-12	-0.456447	-1.07451
48462659	chr12:48462659:G:A	4.2914e-12	-2.90362e-10	-1.23135
48462891	chr12:48462891:A:G	4.2988e-12	-2.90362e-10	-1.22962
48462990	chr12:48462990:G:A	1.21218e-12	-1.2865	-1.20904
48463102	chr12:48463102:G:A	4.32797e-12	-2.90362e-10	-1.22286
48463581	chr12:48463581:T:C	1.31578e-12	-1.89073	-0.522801
48463802	chr12:48463802:T:A	4.31145e-12	-2.90362e-10	-1.22668
48463905	chr12:48463905:A:G	4.32549e-12	-2.90362e-10	-1.22343
48464003	chr12:48464003:T:G	5.67093e-12	-2.90362e-10	-0.952605
48464219	chr12:48464219:G:A	4.3125e-12	-2.90362e-10	-1.22644
48464579	chr12:48464579:T:C	1.1937e-12	-1.30164	-1.20926
48464724	chr12:48464724:A:G	1.26995e-12	-1.86023	-0.588749
48464865	chr12:48464865:T:C	6.11353e-12	-2.90362e-10	-0.877455
48464882	chr12:48464882:T:C	1.30606e-09	4.15368	0.333129
48464887	chr12:48464887:C:A	4.30677e-12	-2.90362e-10	-1.22777
48465005	chr12:48465005:G:A	8.88199e-12	-2.90362e-10	-0.503932
48465129	chr12:48465129:C:A	5.39974e-12	-2.90362e-10	-1.00161
48465152	chr12:48465152:A:G	1.18152e-12	-1.30874	-1.21241
48465457	chr12:48465457:T:C	2.26175e-12	-1.87182	-2.70255e-10
48465654	chr12:48465654:A:C	4.38704e-12	-2.90362e-10	-1.2093
48465809	chr12:48465809:G:A	4.28326e-12	-2.90362e-10	-1.23324
48465971	chr12:48465971:T:A	4.40029e-12	-2.90362e-10	-1.20629
48466117	chr12:48466117:A:T	1.23828e-12	-1.8556	-0.618638
48466235	chr12:48466235:A:G	4.31145e-12	-2.90362e-10	-1.22668
48466408	chr12:48466408:G:A	4.72214e-12	-2.90362e-10	-1.1357
48466500	chr12:48466500:G:A	2.81917e-11	-2.90362e-10	0.651068
48466881	chr12:48466881:A:T	4.31673e-12	-2.90362e-10	-1.22546
48467888	chr12:48467888:T:A	1.92564e-12	-2.0327	-2.70255e-10
48468026	chr12:48468026:T:C	4.30702e-12	-2.90362e-10	-1.22771
48468078	chr12:48468078:G:A	4.29907e-12	-2.90362e-10	-1.22956
48468230	chr12:48468230:G:A	4.30177e-12	-2.90362e-10	-1.22893
48468455	chr12:48468455:A:G	1.10099e-12	-1.36756	-1.22418
48468589	chr12:48468589:TACA:T	6.25936e-11	2.37396	-0.925254
48468690	chr12:48468690:G:C	4.98218e-12	-2.90362e-10	-1.08209
48468755	chr12:48468755:T:A	7.27412e-11	2.41411	-0.815156
48468831	chr12:48468831:G:A	4.99049e-12	-2.90362e-10	-1.08042
48469114	chr12:48469114:A:G	4.30858e-12	-2.90362e-10	-1.22735
48469117	chr12:48469117:T:A	4.30858e-12	-2.90362e-10	-1.22735
48469135	chr12:48469135:A:G	1.25181e-12	-1.87499	-0.588372
48469214	chr12:48469214:G:T	4.28521e-12	-2.90362e-10	-1.23279
48469277	chr12:48469277:A:C	7.75324e-12	-0.639847	-2.70255e-10
48469369	chr12:48469369:A:T	4.28521e-12	-2.90362e-10	-1.23279
48469444	chr12:48469444:T:C	5.74901e-11	2.25445	-0.890796
48469532	chr12:48469532:CA:C	4.31596e-12	-2.90362e-10	-1.22564
48470055	chr12:48470055:T:C	1.47927e-09	4.30106	0.310284
48470748	chr12:48470748:T:C	4.66646e-12	-2.90362e-10	-1.14756
48470833	chr12:48470833:T:G	1.1131e-11	-2.90362e-10	-0.278225
48471081	chr12:48471081:T:C	4.31526e-12	-2.90362e-10	-1.2258
48471400	chr12:48471400:T:C	7.23879e-11	-2.90362e-10	1.59408
48471429	chr12:48471429:A:G	1.67368e-09	4.01743	0.71739
48471718	chr12:48471718:C:T	1.22705e-12	-1.30348	-1.17987
48471843	chr12:48471843:C:T	1.50544e-09	4.28834	0.340544
48471977	chr12:48471977:T:C	1.29667e-12	-1.22788	-1.20028
48472226	chr12:48472226:C:T	7.03812e-12	-1.79632	1.05971
48472374	chr12:48472374:G:T	4.28212e-12	-2.90362e-10	-1.23351
48472536	chr12:48472536:T:G	4.31338e-12	-2.90362e-10	-1.22624
48472802	chr12:48472802:A:C	4.30564e-12	-2.90362e-10	-1.22803
48473256	chr12:48473256:C:T	4.30114e-12	-2.90362e-10	-1.22908
48473466	chr12:48473466:C:T	2.62604e-12	-1.72248	-2.70255e-10
48473755	chr12:48473755:T:C	7.06799e-12	-1.79131	1.05893
48474315	chr12:48474315:C:T	2.63317e-11	-2.90362e-10	0.582816
48474439	chr12:48474439:G:A	2.11994e-12	-1.93657	-2.70255e-10
48474635	chr12:48474635:G:A	4.33423e-12	-2.90362e-10	-1.22141
48474688	chr12:48474688:G:C	1.02642e-11	-2.90362e-10	-0.359299
48474745	chr12:48474745:C:T	4.2915e-12	-2.90362e-10	-1.23132
48474909	chr12:48474909:C:T	4.78735e-12	-2.90362e-10	-1.12198
48475284	chr12:48475284:A:G	7.33594e-12	-2.90362e-10	-0.695172
48475300	chr12:48475300:A:AAG	4.32558e-12	-2.90362e-10	-1.22341
48476039	chr12:48476039:G:T	1.68873e-11	-2.90362e-10	0.138606
48476196	chr12:48476196:G:C	4.32089e-12	-2.90362e-10	-1.2245
48476279	chr12:48476279:C:G	1.14627e-12	-1.85489	-0.696559
48476459	chr12:48476459:T:G	4.2928e-12	-2.90362e-10	-1.23102
48476510	chr12:48476510:G:T	4.29839e-12	-2.90362e-10	-1.22972
48476925	chr12:48476925:C:T	1.30084e-12	-1.86704	-0.557909
48477204	chr12:48477204:C:T	4.34885e-12	-2.90362e-10	-1.21805
48477219	chr12:48477219:G:C	4.32603e-12	-2.90362e-10	-1.22331
48477236	chr12:48477236:C:T	4.31444e-12	-2.90362e-10	-1.22599
48477673	chr12:48477673:T:C	4.31165e-12	-2.90362e-10	-1.22664
48477871	chr12:48477871:A:G	4.31147e-12	-2.90362e-10	-1.22668
48477902	chr12:48477902:C:T	1.24949e-12	-1.87503	-0.590189
48477981	chr12:48477981:T:C	4.318e-12	-2.90362e-10	-1.22517
48478641	chr12:48478641:C:A	5.74615e-10	4.13446	-0.468723
48478765	chr12:48478765:A:G	2.61765e-11	-2.90362e-10	0.576905
48478807	chr12:48478807:C:T	4.31393e-12	-2.90362e-10	-1.22611
48479179	chr12:48479179:A:G	4.31163e-12	-2.90362e-10	-1.22664
48479214	chr12:48479214:G:A	7.45891e-13	-1.95496	-1.02618
48479222	chr12:48479222:T:C	4.29294e-12	-2.90362e-10	-1.23099
48479326	chr12:48479326:C:G	1.17325e-12	-1.91343	-0.614749
48479608	chr12:48479608:T:G	1.19288e-12	-1.92098	-0.590607
48479901	chr12:48479901:T:A	4.32546e-12	-2.90362e-10	-1.22344
48479953	chr12:48479953:G:A	2.63598e-11	-2.90362e-10	0.583881
48480124	chr12:48480124:T:C	4.31545e-12	-2.90362e-10	-1.22576
48480139	chr12:48480139:T:G	1.24191e-12	-1.88112	-0.590189
48480352	chr12:48480352:G:A	4.30544e-12	-2.90362e-10	-1.22808
48480452	chr12:48480452:TTAAC:T	4.34293e-12	-2.90362e-10	-1.21941
48480939	chr12:48480939:AT:A	1.24021e-12	-1.88249	-0.590189
48480980	chr12:48480980:C:T	1.12291e-12	-1.35588	-1.21616
48481108	chr12:48481108:T:C	4.32364e-12	-2.90362e-10	-1.22386
48481392	chr12:48481392:A:G	4.33345e-12	-2.90362e-10	-1.22159
48482297	chr12:48482297:G:C	4.35212e-12	-2.90362e-10	-1.21729
48482429	chr12:48482429:C:T	1.2545e-12	-1.89931	-0.561906
48482440	chr12:48482440:T:C	2.57695e-12	-1.2167	-0.524648
48483043	chr12:48483043:C:T	2.20973e-12	-1.89509	-2.70255e-10
48483119	chr12:48483119:T:G	1.47535e-12	-1.21672	-1.08234
48483183	chr12:48483183:C:T	4.35497e-12	-2.90362e-10	-1.21664
48483410	chr12:48483410:T:C	4.35673e-12	-2.90362e-10	-1.21624
48483617	chr12:48483617:G:A	8.61014e-11	2.5829	-0.815335
48484153	chr12:48484153:C:A	9.19307e-12	-2.90362e-10	-0.469508
48484179	chr12:48484179:G:A	4.36589e-12	-2.90362e-10	-1.21414
48484183	chr12:48484183:G:A	4.42912e-12	-2.90362e-10	-1.19976
48484272	chr12:48484272:C:T	7.14723e-12	-2.90362e-10	-0.721233
48484617	chr12:48484617:C:T	2.2096e-12	-1.89515	-2.70255e-10
48484658	chr12:48484658:T:C	4.35561e-12	-2.90362e-10	-1.21649
48485174	chr12:48485174:T:C	4.33908e-12	-2.90362e-10	-1.2203
48485667	chr12:48485667:G:A	1.28821e-12	-1.82927	-0.605436
48485750	chr12:48485750:C:T	5.4825e-12	-2.90362e-10	-0.986397
48485791	chr12:48485791:A:G	1.24932e-12	-1.84107	-0.624289
48485914	chr12:48485914:T:A	4.38521e-12	-2.90362e-10	-1.20972
48486059	chr12:48486059:T:C	2.21558e-12	-1.89244	-2.70255e-10
48486061	chr12:48486061:G:A	2.04971e-12	-1.97026	-2.70255e-10
48486307	chr12:48486307:C:G	4.34556e-12	-2.90362e-10	-1.2188
48486598	chr12:48486598:A:G	8.18904e-13	-1.7006	-1.18715
48486767	chr12:48486767:T:C	7.58652e-13	-1.74249	-1.22168
48486940	chr12:48486940:C:T	1.37933e-12	-1.22457	-1.14179
48487695	chr12:48487695:A:C	7.81017e-12	-0.632531	-2.70255e-10
48487709	chr12:48487709:A:G	8.82809e-11	2.71397	-0.921407
48487878	chr12:48487878:C:T	7.44407e-12	-1.7616	1.08106
48488230	chr12:48488230:G:A	4.3776e-12	-2.90362e-10	-1.21146
48488779	chr12:48488779:C:A	1.0077e-09	3.90336	0.324102
48488976	chr12:48488976:CT:C	5.81667e-13	-2.01018	-1.21964
48489183	chr12:48489183:T:C	2.43625e-11	-2.90362e-10	0.505085
48489229	chr12:48489229:T:C	7.25262e-13	-1.78597	-1.22321
48489237	chr12:48489237:G:T	1.59293e-12	-1.0735	-1.14888
48489528	chr12:48489528:T:C	7.68729e-12	-1.74013	1.09174
48489929	chr12:48489929:T:C	1.06628e-11	-2.90362e-10	-0.321194
48490173	chr12:48490173:G:A	2.52567e-11	-2.90362e-10	0.541134
48490746	chr12:48490746:A:G	4.51622e-12	-2.90362e-10	-1.18028
48490752	chr12:48490752:G:C	9.55422e-13	-1.52593	-1.20763
48490753	chr12:48490753:T:C	4.34893e-12	-2.90362e-10	-1.21803
48490827	chr12:48490827:C:T	5.87105e-13	-2.02755	-1.19296
48491001	chr12:48491001:C:T	2.26498e-11	-2.90362e-10	0.432192
48491392	chr12:48491392:A:G	6.1061e-12	-2.90362e-10	-0.878671
48491561	chr12:48491561:A:G	9.4656e-12	-2.90362e-10	-0.440294
48491566	chr12:48491566:T:C	3.6577e-12	-1.39112	-2.70255e-10
48491909	chr12:48491909:T:C	1.94808e-12	-0.884043	-1.13707
48492181	chr12:48492181:C:A	5.40568e-12	-2.90362e-10	-1.00051
48492314	chr12:48492314:C:T	1.92549e-12	-2.03278	-2.70255e-10
48492328	chr12:48492328:C:G	2.30679e-11	-2.90362e-10	0.450484
48492378	chr12:48492378:A:C	4.36852e-12	-2.90362e-10	-1.21353
48492498	chr12:48492498:A:G	4.42004e-12	-2.90362e-10	-1.20181
48492701	chr12:48492701:C:T	8.75869e-13	-1.59695	-1.22355
48492712	chr12:48492712:G:A	4.36113e-12	-2.90362e-10	-1.21523
48493336	chr12:48493336:A:C	1.19557e-12	-1.85628	-0.65305
48493517	chr12:48493517:G:A	4.39426e-12	-2.90362e-10	-1.20766
48493810	chr12:48493810:A:G	2.44189e-10	-2.90362e-10	2.80999
48493885	chr12:48493885:G:A	5.24647e-12	-2.90362e-10	-1.0304
48494048	chr12:48494048:G:A	4.37899e-12	-2.90362e-10	-1.21114
48494052	chr12:48494052:C:G	4.3731e-12	-2.90362e-10	-1.21249
48494191	chr12:48494191:T:C	8.74729e-13	-1.60248	-1.21932
48494214	chr12:48494214:T:C	2.13089e-12	-0.794327	-1.13709
48494333	chr12:48494333:CTT:C	4.51113e-12	-2.90362e-10	-1.18141
48494374	chr12:48494374:A:C	2.29465e-11	-2.90362e-10	0.445205
48494811	chr12:48494811:C:T	1.59859e-10	3.3673	-0.98096
48494821	chr12:48494821:T:G	1.06028e-11	-2.90362e-10	-0.326839
48494906	chr12:48494906:C:G	2.31171e-10	3.98807	-1.23287
48494960	chr12:48494960:G:A	3.45892e-11	-2.90362e-10	0.855583
48494961	chr12:48494961:A:T	3.30221e-11	-2.90362e-10	0.809219
48495454	chr12:48495454:T:C	2.48549e-11	1.75804	-1.23295
48495455	chr12:48495455:G:A	4.17587e-11	1.04395	-2.70255e-10
48495880	chr12:48495880:C:T	5.32276e-12	-2.90362e-10	-1.01597
48495968	chr12:48495968:A:T	4.47307e-12	-2.90362e-10	-1.18988
48496125	chr12:48496125:G:A	4.43211e-12	-0.47237	-0.726713
48496609	chr12:48496609:A:G	2.15815e-12	-1.91871	-2.70255e-10
48496655	chr12:48496655:A:G	4.296e-12	-2.90362e-10	-1.23027
48496773	chr12:48496773:T:C	5.18675e-12	-2.90362e-10	-1.04185
48497103	chr12:48497103:T:C	4.06338e-12	-0.57902	-0.706922
48497136	chr12:48497136:G:A	2.16222e-10	-2.90362e-10	2.68835
48497212	chr12:48497212:C:A	4.24462e-12	-0.577475	-0.664832
48497231	chr12:48497231:T:C	5.17446e-12	-2.90362e-10	-1.04422
48497305	chr12:48497305:A:G	4.44448e-12	-2.90362e-10	-1.1963
48497315	chr12:48497315:G:T	5.35955e-12	-2.90362e-10	-1.00908
48497446	chr12:48497446:G:A	5.4466e-12	-2.90362e-10	-0.992966
48497454	chr12:48497454:T:C	8.20091e-12	0.62422	-1.20793
48497623	chr12:48497623:C:T	5.51544e-12	-2.90362e-10	-0.980406
48497764	chr12:48497764:G:A	8.07572e-12	-0.125444	-0.473653
48497790	chr12:48497790:G:A	1.93822e-12	-2.02619	-2.70255e-10
48498649	chr12:48498649:T:C	3.62113e-10	-2.90362e-10	3.204
48498668	chr12:48498668:T:C	4.55653e-10	-2.90362e-10	3.43377
48498805	chr12:48498805:G:A	1.96104e-12	-2.01448	-2.70255e-10
48498850	chr12:48498850:G:A	6.43862e-13	-1.90749	-1.22074
48498893	chr12:48498893:A:G	1.03765e-12	-1.95776	-0.69324
48499140	chr12:48499140:C:T	5.20767e-12	-2.90362e-10	-1.03783
48499237	chr12:48499237:A:AT	1.14473e-09	3.31464	1.04032
48499252	chr12:48499252:T:C	1.17288e-10	-2.90362e-10	2.07668
48499770	chr12:48499770:A:G	5.71721e-12	-2.90362e-10	-0.944477
48499954	chr12:48499954:T:C	1.8868e-10	-2.90362e-10	2.55209
48500201	chr12:48500201:G:A	2.44996e-12	-0.955123	-0.836765
48500673	chr12:48500673:T:C	1.11837e-11	0.810467	-1.08397
48501221	chr12:48501221:T:C	4.31523e-12	-2.90362e-10	-1.22581
48501354	chr12:48501354:C:T	5.00557e-12	-2.90362e-10	-1.07741
48501460	chr12:48501460:TAC:T	5.18143e-12	-2.90362e-10	-1.04288
48501601	chr12:48501601:T:C	1.34941e-10	3.23042	-1.01354
48501655	chr12:48501655:C:A	6.51074e-12	-0.196287	-0.618218
48502667	chr12:48502667:A:G	2.33031e-10	2.18724	0.57597
48502746	chr12:48502746:A:T	2.12903e-10	-2.90362e-10	2.67288
48502794	chr12:48502794:G:C	8.64933e-12	-2.90362e-10	-0.530477
48503331	chr12:48503331:G:A	5.19948e-12	-2.90362e-10	-1.0394
48503647	chr12:48503647:G:A	9.43455e-12	-2.90362e-10	-0.44358
48504076	chr12:48504076:C:T	2.15755e-10	-2.90362e-10	2.68619
48504149	chr12:48504149:CCAACTGAGCTTGAG:C	1.93443e-12	-2.02815	-2.70255e-10
48504480	chr12:48504480:C:T	1.00413e-12	-1.98358	-0.700262
48504737	chr12:48504737:G:T	5.48985e-12	-2.90362e-10	-0.985057
48504780	chr12:48504780:G:A	5.23535e-12	-2.90362e-10	-1.03253
48505641	chr12:48505641:G:A	7.04161e-12	-0.115195	-0.620926
48505787	chr12:48505787:T:A	6.81405e-12	-0.176323	-0.592649
48505860	chr12:48505860:AT:A	2.10061e-10	-2.90362e-10	2.65944
48506106	chr12:48506106:C:T	6.11243e-12	-2.90362e-10	-0.877633
48506366	chr12:48506366:C:T	1.92594e-12	-2.03254	-2.70255e-10
48506683	chr12:48506683:A:G	3.26388e-10	2.22479	0.875341
48507328	chr12:48507328:A:G	6.24423e-12	-2.90362e-10	-0.856301
48507347	chr12:48507347:G:A	4.73047e-12	-2.90362e-10	-1.13393
48507516	chr12:48507516:C:T	5.09645e-12	-2.90362e-10	-1.05941
48508113	chr12:48508113:T:C	2.03823e-10	-2.90362e-10	2.62929
48508409	chr12:48508409:G:A	3.94851e-10	2.33336	0.957196
48508558	chr12:48508558:C:T	7.42481e-13	-2.01235	-0.97337
48508908	chr12:48508908:G:T	5.3694e-12	-2.90362e-10	-1.00724
48509014	chr12:48509014:C:T	5.03519e-12	-2.90362e-10	-1.07151
48509143	chr12:48509143:AC:A	7.93594e-13	-1.94301	-0.976127
48509413	chr12:48509413:C:T	6.83501e-13	-2.03285	-1.03563
48509521	chr12:48509521:C:T	2.55034e-12	-0.608151	-1.14358
48509654	chr12:48509654:A:G	4.71465e-12	-2.90362e-10	-1.13728
48510085	chr12:48510085:G:A	5.12357e-12	-2.90362e-10	-1.05411
48510352	chr12:48510352:T:G	5.85408e-12	-2.90362e-10	-0.920819
48510357	chr12:48510357:C:T	6.07347e-12	-2.90362e-10	-0.884028
48510378	chr12:48510378:T:C	6.08186e-12	-2.90362e-10	-0.882647
48510456	chr12:48510456:G:A	1.08265e-09	3.35085	0.948359
48510815	chr12:48510815:A:G	7.92106e-13	-1.93416	-0.986858
48511009	chr12:48511009:A:G	9.37497e-12	-0.449915	-2.70255e-10
48511251	chr12:48511251:C:T	8.2474e-13	-2.02312	-0.857527
48511717	chr12:48511717:T:C	7.7249e-12	-2.90362e-10	-0.64351
48511768	chr12:48511768:C:T	6.14973e-12	-0.197706	-0.673844
48511792	chr12:48511792:A:G	5.91086e-11	-2.03289	3.42431
48512057	chr12:48512057:G:A	1.48319e-11	0.00882405	-2.70255e-10
48512085	chr12:48512085:C:T	2.08407e-10	-2.90362e-10	2.65153
48512191	chr12:48512191:G:A	1.54584e-12	-1.10466	-1.14773
48512215	chr12:48512215:C:T	3.294e-12	-0.587402	-0.908454
48512272	chr12:48512272:A:G	7.95412e-13	-1.98256	-0.934298
48512749	chr12:48512749:G:A	7.8162e-13	-1.98884	-0.945503
48512841	chr12:48512841:A:C	7.95242e-13	-1.94303	-0.974036
48513088	chr12:48513088:G:A	1.0263e-12	-1.96077	-0.701236
48513296	chr12:48513296:A:T	8.68797e-13	-2.0319	-0.796704
48513307	chr12:48513307:G:A	3.85199e-10	2.32594	0.939863
48513891	chr12:48513891:A:AT	2.21053e-10	-2.90362e-10	2.71044
48514010	chr12:48514010:T:C	1.03928e-09	3.29878	0.959544
48514337	chr12:48514337:T:C	2.67645e-12	-1.70347	-2.70255e-10
48514351	chr12:48514351:G:C	5.86131e-11	-2.03292	3.41592
48514614	chr12:48514614:A:G	3.76564e-12	-0.591865	-0.770176
48514779	chr12:48514779:C:T	4.41152e-12	-2.90362e-10	-1.20374
48514901	chr12:48514901:C:T	2.20305e-10	-2.90362e-10	2.70705
48515068	chr12:48515068:C:A	2.23709e-10	-2.90362e-10	2.72239
48515152	chr12:48515152:C:T	1.93311e-12	-2.02883	-2.70255e-10
48515262	chr12:48515262:C:T	3.25825e-12	-0.561591	-0.945176
48515309	chr12:48515309:A:G	7.70371e-13	-2.02467	-0.924167
48515717	chr12:48515717:T:C	1.00281e-12	-1.96868	-0.716475
48515975	chr12:48515975:G:A	1.00943e-12	-1.96349	-0.715083
48516317	chr12:48516317:G:A	5.96877e-11	-2.03305	3.43421
48516369	chr12:48516369:A:C	3.40392e-10	-2.90362e-10	3.14214
48516966	chr12:48516966:T:C	7.39474e-12	-2.90362e-10	-0.687189
48517191	chr12:48517191:G:T	6.90789e-12	-2.90362e-10	-0.755294
48517499	chr12:48517499:A:C	1.01983e-12	-1.95671	-0.711613
48517725	chr12:48517725:C:T	6.11381e-11	-2.03295	3.45813
48517846	chr12:48517846:C:T	6.31171e-12	-0.120748	-0.724803
48518018	chr12:48518018:G:A	9.79009e-13	-1.94835	-0.760824
48518425	chr12:48518425:G:T	8.69668e-12	-2.90362e-10	-0.525017
48518785	chr12:48518785:C:T	6.91989e-12	-0.0598434	-0.693715
48519079	chr12:48519079:T:A	8.53635e-13	-2.0165	-0.829713
48519179	chr12:48519179:T:A	8.55934e-11	2.73044	-0.968786
48519445	chr12:48519445:T:C	4.28397e-12	-2.90362e-10	-1.23308
48519495	chr12:48519495:G:A	5.36664e-10	3.21526	0.382154
48519550	chr12:48519550:G:A	4.54065e-12	-2.90362e-10	-1.17489
48519962	chr12:48519962:C:A	7.90788e-13	-1.96406	-0.958625
48520326	chr12:48520326:T:C	5.17816e-10	2.46893	1.09273
48520562	chr12:48520562:A:G	3.33044e-11	-2.02316	2.84089
48520596	chr12:48520596:C:T	6.23363e-13	-2.00176	-1.15883
48520730	chr12:48520730:C:T	2.47058e-11	0.51908	-2.70255e-10
48520825	chr12:48520825:A:G	9.70589e-10	3.41934	0.770606
48520875	chr12:48520875:G:A	7.95752e-13	-1.97321	-0.943212
48520923	chr12:48520923:A:G	4.41036e-12	-2.90362e-10	-1.204
48520949	chr12:48520949:G:A	6.66263e-12	-0.0828263	-0.708618
48520972	chr12:48520972:C:T	1.01549e-12	-1.96142	-0.711164
48520984	chr12:48520984:A:G	4.997e-10	2.41814	1.10791
48521003	chr12:48521003:G:A	2.34334e-10	-2.90362e-10	2.76879
48521175	chr12:48521175:A:G	6.23859e-11	-2.03285	3.47824
48521781	chr12:48521781:A:G	3.51588e-10	-2.90362e-10	3.1745
48522290	chr12:48522290:T:TA	4.48311e-12	-2.90362e-10	-1.18764
48522360	chr12:48522360:A:G	6.53523e-11	-2.03296	3.5248
48522506	chr12:48522506:TCG:T	5.04171e-10	2.48085	1.05411
48522620	chr12:48522620:C:T	2.24713e-10	-2.90362e-10	2.72687
48522698	chr12:48522698:T:A	8.16289e-13	-1.9824	-0.908548
48522739	chr12:48522739:T:C	9.39562e-13	-1.95777	-0.792528
48523069	chr12:48523069:C:A	2.24912e-10	-2.90362e-10	2.72775
48523224	chr12:48523224:C:T	5.43206e-10	2.39392	1.21561
48523651	chr12:48523651:A:G	5.46809e-11	1.31356	-2.70255e-10
48524612	chr12:48524612:G:A	3.83599e-10	-2.90362e-10	3.26164
48525184	chr12:48525184:G:A	1.11206e-10	3.17544	-1.15201
48525193	chr12:48525193:C:T	4.64532e-12	-2.90362e-10	-1.1521
48525195	chr12:48525195:C:T	8.12774e-13	-1.97459	-0.920673
48525217	chr12:48525217:G:A	9.76296e-13	-1.97239	-0.739561
48525227	chr12:48525227:G:T	8.13768e-13	-1.98199	-0.912046
48525430	chr12:48525430:T:G	1.34596e-10	3.37271	-1.15838
48525645	chr12:48525645:A:G	8.55209e-12	-2.90362e-10	-0.541783
48525773	chr12:48525773:A:G	5.56324e-10	3.27482	0.358568
48525877	chr12:48525877:G:A	1.12383e-10	3.13564	-1.10169
48526010	chr12:48526010:T:C	2.80276e-12	-0.777558	-0.879797
48526013	chr12:48526013:C:T	3.37888e-10	2.88515	0.24961
48526478	chr12:48526478:C:G	5.96121e-12	-2.90362e-10	-0.902685
48526822	chr12:48526822:T:C	4.97793e-11	-2.90362e-10	1.21964
48527159	chr12:48527159:CATT:C	2.98233e-12	-0.798161	-0.797093
48527377	chr12:48527377:C:T	3.47739e-10	2.84439	0.319103
48527611	chr12:48527611:AACT:A	3.43961e-10	2.91643	0.236136
48527716	chr12:48527716:G:T	3.75388e-10	-2.90362e-10	3.24
48527750	chr12:48527750:C:T	3.26176e-10	2.82141	0.278071
48527868	chr12:48527868:T:C	1.49054e-11	-2.90362e-10	0.0137628
48528341	chr12:48528341:C:A	4.34067e-12	-2.90362e-10	-1.21993
48529449	chr12:48529449:A:G	2.0706e-10	2.78764	-0.14259
48529508	chr12:48529508:G:A	5.28285e-11	1.09143	0.18766
48529625	chr12:48529625:C:T	4.33926e-12	-2.90362e-10	-1.22025
48529797	chr12:48529797:G:A	4.98611e-12	-2.90362e-10	-1.0813
48529991	chr12:48529991:G:A	2.62445e-10	2.99488	-0.112794
48530147	chr12:48530147:C:A	1.32722e-11	-1.92934	1.82705
48530644	chr12:48530644:G:A	1.50014e-10	1.37481	0.947962
48530758	chr12:48530758:C:A	4.60497e-12	-2.90362e-10	-1.16082
48530770	chr12:48530770:G:A	1.98079e-12	-2.00446	-2.70255e-10
48530892	chr12:48530892:T:C	1.99402e-10	2.65116	-0.0437957
48530996	chr12:48530996:T:C	7.2786e-12	-2.90362e-10	-0.70302
48531036	chr12:48531036:T:C	9.03019e-13	-1.89034	-0.899629
48531231	chr12:48531231:A:G	1.43518e-10	1.29436	0.984141
48531354	chr12:48531354:G:A	6.10063e-12	-2.90362e-10	-0.879566
48531453	chr12:48531453:C:T	1.76112e-10	3.6761	-1.19294
48531534	chr12:48531534:G:T	1.56389e-11	-2.90362e-10	0.0618012
48532259	chr12:48532259:A:C	3.07516e-12	-0.665033	-0.899569
48532494	chr12:48532494:C:CA	2.46346e-10	2.88312	-0.0643467
48533009	chr12:48533009:C:A	2.81042e-10	3.16715	-0.216606
48533146	chr12:48533146:A:G	2.7659e-12	-0.686974	-0.983618
48533476	chr12:48533476:C:T	4.67089e-12	-2.90362e-10	-1.14661
48533668	chr12:48533668:GGATTCAGAAAA:G	1.14121e-12	-1.99458	-0.561291
48533731	chr12:48533731:A:G	2.43713e-10	2.88659	-0.0785557
48533758	chr12:48533758:A:G	2.17263e-10	2.82459	-0.131444
48534608	chr12:48534608:CA:C	4.77774e-12	-2.90362e-10	-1.12399
48534727	chr12:48534727:C:A	3.34769e-11	0.822896	-2.70255e-10
48534925	chr12:48534925:G:A	2.63102e-10	2.92542	-0.0408335
48535043	chr12:48535043:G:A	2.70803e-10	2.95786	-0.0444234
48535407	chr12:48535407:A:T	4.02669e-10	4.14476	-0.834606
48535791	chr12:48535791:A:C	2.34665e-12	-1.83497	-2.70255e-10
48535832	chr12:48535832:T:C	3.59408e-11	-1.61778	2.51169
48535897	chr12:48535897:G:A	1.3343e-12	-1.97192	-0.427625
48535920	chr12:48535920:A:G	2.25522e-11	-1.81531	2.24318
48535974	chr12:48535974:C:T	1.77196e-10	1.5184	0.970905
48536023	chr12:48536023:G:C	1.2739e-10	1.06229	1.097
48536206	chr12:48536206:A:G	4.34288e-12	-2.90362e-10	-1.21942
48536240	chr12:48536240:A:G	2.93311e-10	4.22159	-1.22832
48536260	chr12:48536260:AG:A	2.93392e-12	-0.656114	-0.955506
48537117	chr12:48537117:C:T	2.60166e-10	4.07278	-1.19942
48537619	chr12:48537619:A:G	3.15226e-11	0.762746	-2.70255e-10
48537799	chr12:48537799:TG:T	2.91218e-10	4.21225	-1.22613
48537865	chr12:48537865:T:C	4.49726e-12	-2.90362e-10	-1.18449
48537942	chr12:48537942:A:C	4.59106e-12	-2.90362e-10	-1.16385
48538299	chr12:48538299:G:C	6.7494e-12	-2.90362e-10	-0.778504
48539084	chr12:48539084:C:T	1.31374e-10	1.38475	0.805342
48539343	chr12:48539343:C:T	1.92894e-11	-1.95905	2.23064
48539450	chr12:48539450:C:T	3.01686e-10	4.2544	-1.23297
48539567	chr12:48539567:G:T	5.63235e-12	-2.90362e-10	-0.959432
48540165	chr12:48540165:T:C	6.54356e-13	-1.97908	-1.13298
48540277	chr12:48540277:A:G	5.80677e-11	-2.90362e-10	1.37365
48540330	chr12:48540330:G:A	1.0395e-11	-1.97136	1.62473
48540465	chr12:48540465:C:T	5.67684e-12	-1.96428	1.01272
48540596	chr12:48540596:GCAGGCCAC:G	9.95139e-12	-1.98016	1.58991
48540690	chr12:48540690:A:G	8.05098e-12	-1.96738	1.36521
48541525	chr12:48541525:C:T	4.17952e-12	-0.621713	-0.636049
48542216	chr12:48542216:C:T	5.94225e-12	-1.72664	0.820768
48542455	chr12:48542455:A:T	7.14649e-13	-1.94424	-1.07968
48542507	chr12:48542507:G:A	5.68098e-12	-1.84764	0.896803
48542525	chr12:48542525:TG:T	5.65211e-12	-2.90362e-10	-0.955929
48542687	chr12:48542687:G:A	1.08283e-12	-2.03047	-0.577908
48542993	chr12:48542993:C:T	5.32239e-12	-1.92184	0.905807
48543286	chr12:48543286:G:A	1.17124e-11	0.874877	-1.10219
48543499	chr12:48543499:T:C	5.90076e-12	-1.84772	0.934846
48543893	chr12:48543893:A:C	9.07423e-12	-1.90374	1.42122
48544597	chr12:48544597:G:A	1.63953e-10	3.60397	-1.19235
48544850	chr12:48544850:G:T	8.69177e-12	-1.95531	1.42973
48545047	chr12:48545047:C:T	6.475e-12	-2.90362e-10	-0.820009
48545188	chr12:48545188:G:A	1.37466e-10	3.43499	-1.19957
48546028	chr12:48546028:A:G	3.85599e-11	-0.0255349	0.989791
48546460	chr12:48546460:A:G	4.69443e-11	0.0352868	1.12572
48546598	chr12:48546598:C:T	1.69794e-11	-0.38054	0.52458
48546896	chr12:48546896:G:A	5.03174e-11	0.209408	1.02099
48546965	chr12:48546965:C:G	4.83291e-11	0.02827	1.16181
48546987	chr12:48546987:G:A	4.55431e-12	-2.90362e-10	-1.17188
48547241	chr12:48547241:A:G	6.88267e-12	-2.90362e-10	-0.758951
48547341	chr12:48547341:C:T	4.5136e-11	0.000518312	1.1212
48547392	chr12:48547392:C:T	6.03673e-11	-2.90362e-10	1.41249
48547665	chr12:48547665:G:A	1.11989e-12	-1.98485	-0.589876
48547698	chr12:48547698:G:A	6.65839e-12	-2.90362e-10	-0.792081
48547729	chr12:48547729:T:C	8.37683e-12	-1.97362	1.41114
48547793	chr12:48547793:T:C	1.1754e-12	-1.97786	-0.54849
48547968	chr12:48547968:T:C	7.33141e-13	-1.87939	-1.11898
48548113	chr12:48548113:C:T	1.11524e-12	-1.98033	-0.598562
48548121	chr12:48548121:C:T	4.73005e-11	-0.00917437	1.17774
48548123	chr12:48548123:T:C	1.07595e-11	-0.312166	-2.70255e-10
48548138	chr12:48548138:G:A	5.41887e-11	0.104825	1.19969
48548641	chr12:48548641:C:G	8.86634e-11	0.706331	1.09056
48548931	chr12:48548931:C:G	7.44667e-13	-1.91441	-1.06836
48549047	chr12:48549047:T:C	5.24219e-12	-2.90362e-10	-1.03122
48549105	chr12:48549105:T:C	1.13618e-12	-1.9719	-0.588379
48549261	chr12:48549261:G:A	6.47274e-12	-2.90362e-10	-0.820358
48549471	chr12:48549471:G:A	3.6392e-11	-0.388862	1.29525
48549633	chr12:48549633:T:C	4.05677e-11	-0.35405	1.36906
48549786	chr12:48549786:T:C	6.351e-11	0.177735	1.2855
48549840	chr12:48549840:A:G	5.54321e-11	0.201775	1.12543
48549880	chr12:48549880:C:T	5.3133e-11	0.25733	1.02751
48549975	chr12:48549975:T:C	5.68238e-11	0.182166	1.16983
48550011	chr12:48550011:T:C	4.47602e-12	-2.90362e-10	-1.18922
48550473	chr12:48550473:G:A	8.86616e-12	-1.96004	1.45432
48551059	chr12:48551059:C:G	1.36856e-11	1.07869	-1.1503
48551319	chr12:48551319:A:G	5.28353e-11	0.162995	1.11623
48551366	chr12:48551366:A:G	5.44967e-11	0.217689	1.09249
48551374	chr12:48551374:A:G	5.33827e-11	0.186232	1.1033
48551585	chr12:48551585:G:A	1.22069e-12	-1.97648	-0.512064
48551912	chr12:48551912:C:T	1.12171e-11	0.842146	-1.11266
48551959	chr12:48551959:T:C	3.12345e-11	-0.240212	0.993778
48552089	chr12:48552089:T:C	6.20715e-12	-2.90362e-10	-0.862256
48552144	chr12:48552144:A:C	1.10263e-12	-1.98005	-0.61021
48552183	chr12:48552183:C:A	6.38905e-12	-2.90362e-10	-0.833372
48552222	chr12:48552222:C:T	4.44822e-12	-2.90362e-10	-1.19545
48552296	chr12:48552296:A:T	9.71933e-12	-1.96515	1.55131
48552448	chr12:48552448:C:T	7.90588e-12	-2.90362e-10	-0.620351
48553002	chr12:48553002:C:T	6.23255e-12	-2.90362e-10	-0.858172
48553013	chr12:48553013:G:A	1.6739e-10	3.57805	-1.14568
48553424	chr12:48553424:T:C	1.84531e-11	-0.387979	0.615255
48553497	chr12:48553497:C:T	4.45081e-12	-2.90362e-10	-1.19487
48553916	chr12:48553916:T:C	1.36442e-10	0.24446	1.98348
48553930	chr12:48553930:G:A	4.79382e-12	-2.90362e-10	-1.12063
48553957	chr12:48553957:T:G	1.06129e-12	-1.99472	-0.633752
48554056	chr12:48554056:C:G	8.53433e-13	-1.74494	-1.1015
48554160	chr12:48554160:A:G	4.81897e-11	0.0416185	1.14557
48554270	chr12:48554270:C:G	1.64258e-10	3.60414	-1.19066
48554717	chr12:48554717:T:C	9.61332e-12	-1.94253	1.51772
48555052	chr12:48555052:T:G	1.32171e-11	1.03208	-1.13853
48555115	chr12:48555115:T:G	1.38999e-11	1.03677	-1.09284
48555337	chr12:48555337:T:C	1.50221e-11	1.07789	-1.05633
48555402	chr12:48555402:T:C	1.56815e-11	1.12463	-1.0601
48555674	chr12:48555674:A:T	1.58103e-11	1.02067	-0.947964
48555732	chr12:48555732:T:G	8.43104e-11	-0.468003	2.21455
48555741	chr12:48555741:A:G	1.37362e-10	0.23097	2.00369
48555766	chr12:48555766:G:A	1.23216e-12	-1.95178	-0.527411
48555781	chr12:48555781:T:C	1.60619e-11	1.18025	-1.09176
48555825	chr12:48555825:A:G	2.63719e-10	4.07094	-1.18401
48555839	chr12:48555839:A:G	2.00692e-11	1.39232	-1.08109
48556287	chr12:48556287:T:C	1.49033e-11	1.1216	-1.10798
48556469	chr12:48556469:T:C	1.30263e-11	0.957518	-1.07851
48556769	chr12:48556769:C:T	1.45038e-11	1.09804	-1.11159
48556795	chr12:48556795:A:C	1.44669e-11	1.12638	-1.14247
48556893	chr12:48556893:G:A	8.29971e-12	-2.90362e-10	-0.571738
48557078	chr12:48557078:G:A	1.31494e-12	-1.20807	-1.2061
48557155	chr12:48557155:G:A	1.35614e-11	1.00899	-1.08972
48557406	chr12:48557406:G:C	1.37601e-11	1.07683	-1.14302
48557441	chr12:48557441:C:T	1.28452e-11	0.97623	-1.11121
48557622	chr12:48557622:A:G	8.242e-13	-1.99247	-0.888826
48557824	chr12:48557824:C:T	1.16414e-10	3.28594	-1.21675
48557935	chr12:48557935:A:G	1.17511e-11	0.925417	-1.14943
48558057	chr12:48558057:C:G	1.41367e-11	1.10329	-1.14247
48558266	chr12:48558266:C:T	1.10974e-11	0.851453	-1.1327
48558421	chr12:48558421:A:G	1.20096e-10	0.264103	1.83623
48558433	chr12:48558433:T:C	9.49319e-12	-2.90362e-10	-0.437383
48558474	chr12:48558474:C:G	4.29623e-12	-2.90362e-10	-1.23022
48558673	chr12:48558673:T:C	9.61504e-12	0.715378	-1.14001
48558937	chr12:48558937:T:C	9.83752e-12	0.747449	-1.1492
48559585	chr12:48559585:C:T	1.08099e-10	3.19261	-1.19751
48559683	chr12:48559683:A:G	2.00775e-11	0.152352	0.159287
48559721	chr12:48559721:G:A	9.44917e-11	3.06927	-1.20872
48559788	chr12:48559788:C:A	8.62716e-12	0.674141	-1.20718
48559899	chr12:48559899:G:A	1.22983e-11	0.929307	-1.1078
48560247	chr12:48560247:G:A	1.13406e-11	0.773652	-1.03322
48560392	chr12:48560392:C:T	1.81272e-11	1.3578	-1.14834
48560442	chr12:48560442:G:C	3.41839e-12	-0.286327	-1.17246
48561126	chr12:48561126:A:G	2.64424e-12	-1.71557	-2.70255e-10
48561253	chr12:48561253:T:C	1.84335e-12	-1.54651	-0.529864
48561788	chr12:48561788:A:C	1.25325e-10	3.22167	-1.07872
48562212	chr12:48562212:A:G	9.80469e-12	0.745284	-1.15038
48562249	chr12:48562249:A:G	2.43647e-12	-1.95995	0.162539
48562274	chr12:48562274:G:A	4.28549e-12	-2.90362e-10	-1.23272
48562460	chr12:48562460:T:A	1.27856e-11	-2.90362e-10	-0.139638
48562793	chr12:48562793:G:T	1.33639e-11	-2.90362e-10	-0.0954009
48563033	chr12:48563033:C:T	5.52521e-12	-2.90362e-10	-0.978637
48563049	chr12:48563049:C:T	5.84473e-12	-2.90362e-10	-0.922418
48563163	chr12:48563163:A:G	4.61188e-12	-2.90362e-10	-1.15932
48563257	chr12:48563257:C:T	1.062e-11	-2.90362e-10	-0.325218
48563422	chr12:48563422:C:T	1.09935e-11	-2.90362e-10	-0.290658
48563454	chr12:48563454:G:A	3.8652e-11	-2.90362e-10	0.966639
48563481	chr12:48563481:T:C	2.21453e-12	-1.89292	-2.70255e-10
48563609	chr12:48563609:G:A	5.65613e-13	-2.0307	-1.22711
48563881	chr12:48563881:C:T	9.94262e-12	-2.90362e-10	-0.391127
48563979	chr12:48563979:GT:G	1.56799e-12	-1.07959	-1.15857
48563985	chr12:48563985:C:T	1.97624e-12	-2.00676	-2.70255e-10
48564287	chr12:48564287:C:T	6.15895e-12	-2.90362e-10	-0.870052
48564291	chr12:48564291:C:T	8.12118e-13	-1.72943	-1.16664
48564304	chr12:48564304:G:A	7.63638e-13	-1.77373	-1.18389
48564603	chr12:48564603:C:T	1.78097e-12	-2.01603	-0.0947663
48564882	chr12:48564882:C:G	8.06299e-13	-1.68024	-1.22302
48565013	chr12:48565013:C:A	4.74208e-12	-2.90362e-10	-1.13148
48565447	chr12:48565447:C:T	7.1312e-13	-1.93452	-1.09155
48565606	chr12:48565606:T:G	6.21754e-13	-1.95037	-1.2128
48565635	chr12:48565635:A:G	6.32377e-13	-1.92188	-1.22435
48565746	chr12:48565746:C:T	4.60676e-12	-2.90362e-10	-1.16043
48566052	chr12:48566052:A:G	4.55831e-12	-2.90362e-10	-1.17101
48566275	chr12:48566275:A:G	8.56807e-13	-1.63503	-1.20747
48566474	chr12:48566474:A:G	1.95243e-12	-1.94813	-0.0707571
48566491	chr12:48566491:T:C	6.12313e-12	-1.83539	0.959502
48566575	chr12:48566575:TTAGGA:T	4.28284e-12	-2.90362e-10	-1.23334
48567461	chr12:48567461:T:G	1.17267e-12	-1.95741	-0.571267
48567607	chr12:48567607:A:C	8.88497e-13	-1.78116	-1.02502
48568348	chr12:48568348:C:T	1.32933e-12	-1.33971	-1.06357
48569238	chr12:48569238:T:C	3.27781e-12	-0.457182	-1.0436
48569718	chr12:48569718:A:G	9.14526e-12	-2.90362e-10	-0.474723
48570451	chr12:48570451:G:A	1.9054e-12	-1.0308	-1.01246
48571066	chr12:48571066:A:C	6.5047e-12	-2.90362e-10	-0.815433
48571643	chr12:48571643:G:A	1.1105e-12	-2.02791	-0.555241
48571678	chr12:48571678:G:A	1.01716e-12	-1.91725	-0.753695
48572067	chr12:48572067:G:T	7.79451e-12	-2.90362e-10	-0.634538
48572410	chr12:48572410:C:T	3.69134e-12	-1.38197	-2.70255e-10
48572427	chr12:48572427:AAAG:A	5.5707e-12	-2.90362e-10	-0.970438
48572495	chr12:48572495:T:C	5.64991e-12	-2.90362e-10	-0.956319
48572959	chr12:48572959:G:A	4.29569e-12	-2.90362e-10	-1.23035
48573086	chr12:48573086:AG:A	1.27896e-12	-2.0321	-0.409813
48573403	chr12:48573403:T:C	7.09956e-13	-1.94724	-1.08327
```
