## Supplementary material for "Characterization of shared and ancestry-specific signals driving complex traits using multi-ancestry fine-mapping": susiex_nc2.cs80.cs

```
CS_ID	SNP	BP	REF_ALLELE	ALT_ALLELE	REF_FRQ	BETA	SE	-LOG10P	CS_PIP	OVRL_PIP
1	chr12:47814585:T:C	47814585	C,C	T,T	1,1	-inf,-inf	inf,inf	13.4261,0.0555888	0.989325	0.989325
2	chr12:48327851:A:T	48327851	T,T	A,A	1,1	inf,inf	inf,inf	3.73704,1.0626	0.14784	0.14784
2	chr12:48338751:A:G	48338751	G,G	A,A	1,1	inf,inf	inf,inf	3.69966,1.09684	0.141466	0.141466
2	chr12:48318084:T:G	48318084	G,G	T,T	1,1	inf,inf	inf,inf	3.80632,0.936483	0.115078	0.115078
2	chr12:47820159:G:T	47820159	T,T	G,G	1,1	-inf,-inf	inf,inf	3.3852,1.06042	0.0518138	0.0518138
2	chr12:48392852:C:T	48392852	T,T	C,C	1,1	-inf,-inf	inf,inf	5.34301,0.484939	0.0363435	0.0363435
2	chr12:47999315:G:A	47999315	A,A	G,G	1,1	-inf,-inf	inf,inf	4.2329,1.86212	0.0277054	0.0277054
2	chr12:48395194:G:A	48395194	A,A	G,G	1,1	-inf,inf	inf,inf	5.13815,0.132522	0.0169876	0.0169876
2	chr12:48033546:T:C	48033546	C,C	T,T	1,1	-inf,-inf	inf,inf	3.31215,0.342164	0.0152493	0.0152493
2	chr12:48014230:A:G	48014230	G,G	A,A	1,1	-inf,-inf	inf,inf	4.73984,0.943123	0.0106762	0.0106762
2	chr12:48035993:C:T	48035993	T,T	C,C	1,1	-inf,-inf	inf,inf	3.19929,0.279333	0.0106027	0.0106027
2	chr12:48038153:C:T	48038153	T,T	C,C	1,1	-inf,-inf	inf,inf	3.10317,0.338298	0.00911924	0.00911924
2	chr12:48416125:G:A	48416125	A,A	G,G	1,1	-inf,inf	inf,inf	4.75531,0.193394	0.00852473	0.00852473
2	chr12:48417317:T:C	48417317	C,C	T,T	1,1	-inf,inf	inf,inf	4.69479,0.206524	0.00758315	0.00758315
2	chr12:48408490:T:C	48408490	C,C	T,T	1,1	-inf,inf	inf,inf	4.68587,0.216119	0.00733479	0.00733479
2	chr12:48428545:A:G	48428545	G,G	A,A	1,1	-inf,inf	inf,inf	4.68846,0.157589	0.00719453	0.00719453
2	chr12:48402357:T:A	48402357	A,A	T,T	1,1	-inf,inf	inf,inf	4.67845,0.198297	0.0071244	0.0071244
2	chr12:48494906:C:G	48494906	G,G	C,C	1,1	inf,-inf	inf,inf	3.33122,0.0132766	0.00631333	0.00631333
2	chr12:48435518:C:T	48435518	T,T	C,C	1,1	-inf,inf	inf,inf	4.3478,0.561582	0.00557388	0.00557388
2	chr12:48438659:A:G	48438659	G,G	A,A	1,1	-inf,inf	inf,inf	4.26487,0.620047	0.00508004	0.00508004
2	chr12:48434197:C:T	48434197	T,T	C,C	1,1	-inf,inf	inf,inf	4.25819,0.608736	0.00500507	0.00500507
2	chr12:48436122:A:G	48436122	G,G	A,A	1,1	-inf,inf	inf,inf	4.30061,0.555219	0.00499792	0.00499792
2	chr12:48437850:G:A	48437850	A,A	G,G	1,1	-inf,inf	inf,inf	4.20422,0.647444	0.0047047	0.0047047
2	chr12:47834985:A:T	47834985	T,T	A,A	1,1	inf,inf	inf,inf	11.6308,0.00587552	0.00429134	0.00955233
2	chr12:48458039:G:A	48458039	A,A	G,G	1,1	inf,-inf	inf,inf	3.44441,1.46568	0.00417835	0.00417835
2	chr12:48433534:G:A	48433534	A,A	G,G	1,1	-inf,inf	inf,inf	4.16361,0.515975	0.00361423	0.00361423
2	chr12:47998650:A:G	47998650	G,G	A,A	1,1	inf,inf	inf,inf	2.64258,1.03421	0.00317683	0.00317683
2	chr12:48471429:A:G	48471429	G,G	A,A	1,1	inf,-inf	inf,inf	3.34512,1.40966	0.00312739	0.00312739
2	chr12:48430761:T:C	48430761	C,C	T,T	1,1	-inf,-inf	inf,inf	4.28066,0.0371793	0.00302321	0.00302321
2	chr12:48006307:C:T	48006307	T,T	C,C	1,1	-inf,-inf	inf,inf	4.25069,0.55409	0.00297282	0.00297282
2	chr12:48100210:G:A	48100210	A,NA	G,NA	1,NA	-inf,NA	inf,NA	4.4784,NA	0.00289272	0.00289272
2	chr12:48340948:C:T	48340948	T,T	C,C	1,1	-inf,-inf	inf,inf	3.47018,1.10392	0.00283233	0.00283233
2	chr12:48446708:T:A	48446708	A,A	T,T	1,1	-inf,inf	inf,inf	3.48868,1.19008	0.00278204	0.00278204
2	chr12:48471843:C:T	48471843	T,T	C,C	1,1	inf,-inf	inf,inf	3.47314,1.19633	0.00277744	0.00277744
2	chr12:48305493:C:T	48305493	T,T	C,C	1,1	-inf,inf	inf,inf	4.0613,0.131776	0.00274471	0.00274471
2	chr12:48470055:T:C	48470055	C,C	T,T	1,1	inf,-inf	inf,inf	3.47915,1.17892	0.00262386	0.00262386
2	chr12:48451865:T:C	48451865	C,C	T,T	1,1	inf,-inf	inf,inf	3.45583,1.18384	0.00258723	0.00258723
2	chr12:48464882:T:C	48464882	C,C	T,T	1,1	inf,-inf	inf,inf	3.40955,1.19207	0.00241473	0.00241473
2	chr12:48323113:T:C	48323113	C,C	T,T	1,1	-inf,-inf	inf,inf	3.4298,0.981134	0.00213647	0.00213647
2	chr12:47414054:G:A	47414054	NA,A	NA,G	NA,1	NA,inf	NA,inf	NA,2.99073	0.00196927	0.00196927
2	chr12:48523224:C:T	48523224	T,T	C,C	1,1	inf,-inf	inf,inf	2.56945,1.6842	0.0019665	0.0019665
2	chr12:48488779:C:A	48488779	A,A	C,C	1,1	inf,-inf	inf,inf	3.29111,1.18688	0.00192464	0.00192464
2	chr12:48351268:C:T	48351268	T,T	C,C	1,1	-inf,-inf	inf,inf	3.62543,0.681623	0.00191324	0.00191324
2	chr12:48069085:G:A	48069085	A,A	G,G	1,1	-inf,-inf	inf,inf	4.08054,0.562941	0.00189742	0.00189742
2	chr12:48520326:T:C	48520326	C,C	T,T	1,1	inf,-inf	inf,inf	2.60567,1.61713	0.00187691	0.00187691
2	chr12:48499237:A:AT	48499237	AT,AT	A,A	1,1	inf,-inf	inf,inf	3.0113,1.58841	0.00187362	0.00187362
2	chr12:48522506:TCG:T	48522506	T,T	TCG,TCG	1,1	inf,-inf	inf,inf	2.61142,1.59597	0.00182441	0.00182441
2	chr12:48520984:A:G	48520984	G,G	A,A	1,1	inf,-inf	inf,inf	2.58115,1.62543	0.00180925	0.00180925
2	chr12:48510456:G:A	48510456	A,A	G,G	1,1	inf,-inf	inf,inf	3.02856,1.53782	0.00176579	0.00176579
2	chr12:48064746:G:A	48064746	A,A	G,G	1,1	-inf,-inf	inf,inf	4.05895,0.526892	0.0017164	0.0017164
2	chr12:48514010:T:C	48514010	C,C	T,T	1,1	inf,-inf	inf,inf	3.00374,1.54399	0.00170152	0.00170152
2	chr12:48090650:G:A	48090650	A,A	G,G	1,1	-inf,-inf	inf,inf	4.03753,0.538919	0.00168131	0.00168131
2	chr12:47839002:C:T	47839002	NA,T	NA,C	NA,1	NA,inf	NA,inf	NA,2.90243	0.00164948	0.00164948
2	chr12:48070692:A:G	48070692	G,G	A,A	1,1	-inf,-inf	inf,inf	4.02623,0.535522	0.00163818	0.00163818
2	chr12:48520825:A:G	48520825	G,G	A,A	1,1	inf,-inf	inf,inf	3.0612,1.43934	0.00162689	0.00162689
2	chr12:48034092:A:T	48034092	T,T	A,A	1,1	-inf,-inf	inf,inf	3.9207,0.668353	0.00162175	0.00162175
2	chr12:47997344:C:T	47997344	T,T	C,C	1,1	-inf,-inf	inf,inf	3.76675,0.815169	0.00159737	0.00159737
2	chr12:47996802:T:A	47996802	A,A	T,T	1,1	-inf,-inf	inf,inf	3.7836,0.791822	0.00159459	0.00159459
2	chr12:47995212:TC:T	47995212	T,T	TC,TC	1,1	-inf,-inf	inf,inf	3.78095,0.796285	0.00158811	0.00158811
2	chr12:48060037:A:G	48060037	G,G	A,A	1,1	-inf,-inf	inf,inf	4.01709,0.518528	0.00156482	0.00156482
2	chr12:48078670:G:A	48078670	A,A	G,G	1,1	-inf,-inf	inf,inf	4.01127,0.520839	0.00155564	0.00155564
2	chr12:48267363:CCTTCCTTCCTTCCTTCCTTT:C	48267363	C,C	CCTTCCTTCCTTCCTTCCTTT,CCTTCCTTCCTTCCTTCCTTT	1,1	-inf,-inf	inf,inf	3.66302,1.32252	0.00154595	0.00154595
2	chr12:48090190:T:C	48090190	C,C	T,T	1,1	-inf,-inf	inf,inf	4.01948,0.4937	0.0015226	0.0015226
2	chr12:48498668:T:C	48498668	NA,C	NA,T	NA,1	NA,-inf	NA,inf	NA,2.85259	0.00151236	0.00151236
2	chr12:48091175:T:C	48091175	C,C	T,T	1,1	-inf,-inf	inf,inf	3.98809,0.529303	0.00150979	0.00150979
2	chr12:48081450:T:C	48081450	C,C	T,T	1,1	-inf,-inf	inf,inf	3.99245,0.519376	0.00150023	0.00150023
2	chr12:48054683:G:A	48054683	A,A	G,G	1,1	-inf,-inf	inf,inf	3.97671,0.543769	0.00149765	0.00149765
2	chr12:48076897:G:A	48076897	A,A	G,G	1,1	-inf,-inf	inf,inf	3.9912,0.520214	0.00149534	0.00149534
2	chr12:48089724:T:C	48089724	C,C	T,T	1,1	-inf,-inf	inf,inf	3.98857,0.517124	0.00148607	0.00148607
2	chr12:48074194:C:T	48074194	T,T	C,C	1,1	-inf,-inf	inf,inf	3.99633,0.507425	0.00148314	0.00148314
2	chr12:48088370:T:C	48088370	C,C	T,T	1,1	-inf,-inf	inf,inf	3.98463,0.519185	0.00147935	0.00147935
2	chr12:48076934:G:A	48076934	A,A	G,G	1,1	-inf,-inf	inf,inf	3.97039,0.538335	0.00147266	0.00147266
2	chr12:48095334:C:T	48095334	T,T	C,C	1,1	-inf,-inf	inf,inf	3.99379,0.500844	0.00147263	0.00147263
2	chr12:48506683:A:G	48506683	G,G	A,A	1,1	inf,-inf	inf,inf	2.48758,1.49749	0.00145856	0.00145856
2	chr12:48047696:C:G	48047696	G,G	C,C	1,1	-inf,-inf	inf,inf	3.97111,0.522491	0.00144692	0.00144692
2	chr12:48079276:G:A	48079276	A,A	G,G	1,1	-inf,-inf	inf,inf	3.97721,0.512039	0.00144041	0.00144041
2	chr12:48079956:T:A	48079956	A,A	T,T	1,1	-inf,-inf	inf,inf	3.96574,0.524481	0.00143561	0.00143561
2	chr12:48508409:G:A	48508409	A,A	G,G	1,1	inf,-inf	inf,inf	2.54016,1.54269	0.00143077	0.00143077
2	chr12:48098265:T:A	48098265	A,A	T,T	1,1	-inf,-inf	inf,inf	3.9856,0.493621	0.001429	0.001429
2	chr12:48053875:A:G	48053875	G,G	A,A	1,1	-inf,-inf	inf,inf	3.96022,0.52097	0.00141285	0.00141285
2	chr12:47997311:C:T	47997311	T,T	C,C	1,1	-inf,-inf	inf,inf	3.86367,0.622565	0.0014095	0.0014095
2	chr12:48513307:G:A	48513307	A,A	G,G	1,1	inf,-inf	inf,inf	2.53657,1.53314	0.00139849	0.00139849
2	chr12:47791384:G:C	47791384	C,C	G,G	1,1	-inf,inf	inf,inf	3.99601,0.337184	0.00139618	0.00139618
2	chr12:48089709:T:G	48089709	G,G	T,T	1,1	-inf,-inf	inf,inf	3.95934,0.494514	0.00135713	0.00135713
2	chr12:48083639:A:G	48083639	G,G	A,A	1,1	-inf,-inf	inf,inf	3.94352,0.517114	0.00135378	0.00135378
2	chr12:48076750:C:A	48076750	A,A	C,C	1,1	-inf,-inf	inf,inf	3.92772,0.517637	0.00135023	0.00135023
2	chr12:48100551:C:T	48100551	T,T	C,C	1,1	-inf,-inf	inf,inf	3.94279,0.497881	0.00134304	0.00134304
2	chr12:48070023:T:C	48070023	C,C	T,T	1,1	-inf,-inf	inf,inf	3.9391,0.503672	0.00132335	0.00132335
2	chr12:48186976:A:G	48186976	G,G	A,A	1,1	-inf,-inf	inf,inf	3.83554,0.605414	0.00131291	0.00131291
2	chr12:48198065:A:G	48198065	G,G	A,A	1,1	-inf,-inf	inf,inf	3.71999,0.728829	0.00129988	0.00129988
2	chr12:48184006:C:T	48184006	T,T	C,C	1,1	-inf,-inf	inf,inf	3.8628,0.560766	0.00127929	0.00127929
2	chr12:48524612:G:A	48524612	NA,A	NA,G	NA,1	NA,-inf	NA,inf	NA,2.76388	0.00127188	0.00127188
2	chr12:48347096:C:A	48347096	A,A	C,C	1,1	-inf,-inf	inf,inf	3.56008,0.498715	0.00126771	0.00126771
2	chr12:48527716:G:T	48527716	NA,T	NA,G	NA,1	NA,-inf	NA,inf	NA,2.75271	0.0012445	0.0012445
2	chr12:47766624:C:T	47766624	NA,T	NA,C	NA,1	NA,inf	NA,inf	NA,2.74506	0.00122599	0.00122599
2	chr12:48024442:C:T	48024442	T,T	C,C	1,1	-inf,-inf	inf,inf	4.07551,0.654713	0.00120837	0.00120837
2	chr12:48494811:C:T	48494811	T,T	C,C	1,1	inf,inf	inf,inf	3.0364,0.339598	0.00120629	0.00120629
2	chr12:48089458:T:C	48089458	C,C	T,T	1,1	-inf,-inf	inf,inf	3.97747,0.381302	0.00120623	0.00120623
2	chr12:48037385:G:A	48037385	A,A	G,G	1,1	-inf,-inf	inf,inf	3.89733,0.495194	0.00120282	0.00120282
2	chr12:48498649:T:C	48498649	NA,C	NA,T	NA,1	NA,-inf	NA,inf	NA,2.73412	0.0012005	0.0012005
2	chr12:47990653:C:T	47990653	T,T	C,C	1,1	-inf,-inf	inf,inf	3.65277,0.993759	0.00118905	0.00118905
2	chr12:48078583:C:T	48078583	T,T	C,C	1,1	-inf,-inf	inf,inf	3.84895,0.544631	0.00117358	0.00117358
2	chr12:48521781:A:G	48521781	NA,G	NA,A	NA,1	NA,-inf	NA,inf	NA,2.71888	0.00116592	0.00116592
2	chr12:47772645:C:A	47772645	NA,A	NA,C	NA,1	NA,inf	NA,inf	NA,2.71007	0.00114506	0.00114506
2	chr12:48516369:A:C	48516369	NA,C	NA,A	NA,1	NA,-inf	NA,inf	NA,2.70215	0.00112835	0.00112835
2	chr12:48446635:C:T	48446635	T,T	C,C	1,1	-inf,inf	inf,inf	3.42855,0.69245	0.00110277	0.00110277
2	chr12:48320004:G:A	48320004	A,A	G,G	1,1	-inf,-inf	inf,inf	3.55681,0.357256	0.00110139	0.00110139
```
