## Supplementary material for "Characterization of shared and ancestry-specific signals driving complex traits using multi-ancestry fine-mapping": susiex_nc2.cs80.snp

```
BP	SNP	PIP(CS1)	LogBF(CS1,Pop1)	LogBF(CS1,Pop2)	PIP(CS2)	LogBF(CS2,Pop1)	LogBF(CS2,Pop2)
47314704	chr12:47314704:G:A	2.84482e-12	-0.529294	0.164992	1.26472e-05	-1.55094	0.187693
47315045	chr12:47315045:C:T	2.45149e-13	-1.98534	-0.830351	2.82204e-06	-2.03025	-0.83298
47315150	chr12:47315150:C:T	2.72783e-13	-1.98871	-0.720167	3.20252e-06	-2.03127	-0.70548
47315383	chr12:47315383:T:A	1.36312e-12	-2.90362e-10	-1.10002	1.65428e-05	-2.90362e-10	-1.09474
47315501	chr12:47315501:CTTGT:C	1.79777e-13	-1.97692	-1.14892	2.32283e-06	-1.92101	-1.13689
47315776	chr12:47315776:G:C	1.41421e-12	-2.90362e-10	-1.06323	1.70637e-05	-2.90362e-10	-1.06374
47316362	chr12:47316362:G:A	1.52994e-12	-2.90362e-10	-0.984568	1.84713e-05	-2.90362e-10	-0.984472
47316803	chr12:47316803:G:C	5.23473e-12	0.245515	-2.70255e-10	4.94545e-05	0.000362494	-2.70255e-10
47316929	chr12:47316929:C:T	3.80101e-13	-1.41682	-0.960301	3.68494e-06	-1.6299	-0.966536
47317092	chr12:47317092:A:C	1.78335e-12	-0.831308	-2.70255e-10	1.07488e-05	-1.5259	-2.70255e-10
47317103	chr12:47317103:A:T	1.19836e-12	-2.90362e-10	-1.22884	1.44651e-05	-2.90362e-10	-1.22895
47317320	chr12:47317320:G:A	3.32553e-13	-1.87362	-0.63714	3.46543e-06	-2.02584	-0.632016
47317586	chr12:47317586:C:T	1.82438e-13	-2.01417	-1.09697	2.18044e-06	-2.03264	-1.08852
47317860	chr12:47317860:C:T	1.21314e-12	-2.90362e-10	-1.21659	1.46256e-05	-2.90362e-10	-1.21791
47317878	chr12:47317878:A:G	1.76123e-12	-2.90362e-10	-0.843785	2.12389e-05	-2.90362e-10	-0.844856
47318201	chr12:47318201:A:C	3.75359e-13	-1.87379	-0.515887	3.91555e-06	-2.02526	-0.510479
47318520	chr12:47318520:T:A	1.76502e-13	-2.00761	-1.13662	2.09232e-06	-2.03306	-1.12936
47318682	chr12:47318682:T:C	1.21007e-12	-2.90362e-10	-1.21912	1.45896e-05	-2.90362e-10	-1.22038
47318931	chr12:47318931:G:A	3.10709e-13	-1.79009	-0.788606	2.92895e-06	-2.02659	-0.799458
47318960	chr12:47318960:G:A	8.6432e-13	-1.55561	-2.70255e-10	8.4727e-06	-1.76384	-2.70255e-10
47319154	chr12:47319154:A:G	1.68028e-12	-2.90362e-10	-0.890838	2.01253e-05	-2.90362e-10	-0.898711
47319381	chr12:47319381:T:C	2.35925e-13	-2.03161	-0.822434	2.85265e-06	-2.0247	-0.827745
47319399	chr12:47319399:T:C	1.75639e-13	-1.97244	-1.17668	2.32311e-06	-1.89096	-1.16682
47319895	chr12:47319895:G:T	1.82949e-13	-1.89871	-1.20964	2.24168e-06	-1.88746	-1.206
47320282	chr12:47320282:G:T	1.19285e-12	-2.90362e-10	-1.23346	1.44003e-05	-2.90362e-10	-1.23344
47320316	chr12:47320316:ACT:A	1.2921e-12	-2.90362e-10	-1.15353	1.56267e-05	-2.90362e-10	-1.15171
47320327	chr12:47320327:G:C	1.35711e-12	-2.90362e-10	-1.10444	1.64114e-05	-2.90362e-10	-1.10271
47320408	chr12:47320408:C:T	1.33903e-12	-2.90362e-10	-1.11786	1.61508e-05	-2.90362e-10	-1.11872
47320918	chr12:47320918:C:T	3.30812e-13	-1.92152	-0.594481	4.46411e-06	-1.83754	-0.567075
47320987	chr12:47320987:G:A	3.73999e-12	-2.90362e-10	-0.0907175	4.54566e-05	-2.90362e-10	-0.0839312
47321003	chr12:47321003:T:G	2.76114e-13	-2.00221	-0.694528	3.29998e-06	-2.03228	-0.674495
47321112	chr12:47321112:T:C	1.50187e-12	-2.90362e-10	-1.00309	1.80374e-05	-2.90362e-10	-1.00824
47321315	chr12:47321315:AG:A	1.17776e-12	-0.453855	-0.792334	4.32687e-06	-1.65438	-0.781464
47321341	chr12:47321341:T:C	1.60649e-12	-2.90362e-10	-0.935751	1.94863e-05	-2.90362e-10	-0.93098
47321670	chr12:47321670:C:T	7.18253e-13	-0.758322	-0.982411	3.9219e-06	-1.56688	-0.967231
47322052	chr12:47322052:G:A	3.11381e-12	0.730536	-1.00449	4.33367e-06	-1.43808	-0.996193
47322066	chr12:47322066:C:T	5.34659e-12	-2.90362e-10	0.26666	6.46242e-05	-2.90362e-10	0.2679
47322073	chr12:47322073:G:A	2.01406e-13	-1.86593	-1.1463	4.04472e-06	-1.35536	-1.14792
47322229	chr12:47322229:C:G	3.85102e-13	-1.59055	-0.773495	3.53316e-06	-1.8911	-0.747402
47322292	chr12:47322292:C:A	1.91274e-13	-1.83987	-1.22398	4.08634e-06	-1.26811	-1.22493
47322423	chr12:47322423:G:A	1.9439e-13	-1.81719	-1.2305	4.23507e-06	-1.22625	-1.23104
47322510	chr12:47322510:A:G	8.87247e-13	-2.03128	0.501846	1.23276e-05	-1.89856	0.509714
47322561	chr12:47322561:T:C	3.38908e-12	0.15314	-0.34238	1.43419e-05	-0.921881	-0.315623
47322748	chr12:47322748:T:C	2.95977e-12	0.560725	-0.885415	3.83271e-06	-1.68372	-0.873396
47322854	chr12:47322854:C:T	1.21489e-12	-2.90362e-10	-1.21514	1.46732e-05	-2.90362e-10	-1.21467
47322914	chr12:47322914:A:G	2.15365e-12	-2.90362e-10	-0.642635	2.68727e-05	-2.90362e-10	-0.609577
47323584	chr12:47323584:T:C	1.21857e-12	-2.90362e-10	-1.21212	1.46691e-05	-2.90362e-10	-1.21494
47323776	chr12:47323776:G:A	5.36966e-13	-2.03162	-2.70255e-10	6.55794e-06	-2.02001	-2.70255e-10
47323809	chr12:47323809:G:A	1.24429e-12	-1.19123	-2.70255e-10	1.37514e-05	-1.27955	-2.70255e-10
47323885	chr12:47323885:A:G	6.20074e-12	1.33095	-0.916083	7.87931e-06	-0.933305	-0.903144
47324279	chr12:47324279:T:C	2.16805e-12	0.112569	-0.748539	4.10887e-06	-1.75089	-0.736647
47324400	chr12:47324400:T:C	6.08601e-13	-2.03133	0.124942	1.15539e-05	-1.60854	0.154876
47324466	chr12:47324466:T:C	2.86821e-12	0.486437	-0.842551	5.75328e-06	-1.32165	-0.829269
47324800	chr12:47324800:A:G	1.39357e-12	-2.90362e-10	-1.07793	1.68976e-05	-2.90362e-10	-1.07352
47324906	chr12:47324906:A:T	1.37498e-12	-2.90362e-10	-1.09136	1.6797e-05	-2.90362e-10	-1.07949
47324908	chr12:47324908:G:T	1.31077e-12	-2.90362e-10	-1.13919	1.57962e-05	-2.90362e-10	-1.14092
47325012	chr12:47325012:A:G	2.34564e-12	-2.90362e-10	-0.55724	2.93088e-05	-2.90362e-10	-0.522801
47325392	chr12:47325392:C:T	1.75133e-13	-2.03283	-1.11919	2.14208e-06	-2.01552	-1.12339
47325442	chr12:47325442:G:A	6.35781e-13	-0.804969	-1.05773	2.58617e-05	0.417389	-1.06531
47325444	chr12:47325444:A:G	4.3983e-12	-2.90362e-10	0.0714192	5.5065e-05	-2.90362e-10	0.107825
47325460	chr12:47325460:G:A	5.37825e-13	-2.03002	-2.70255e-10	6.76077e-06	-1.98955	-2.70255e-10
47325488	chr12:47325488:G:A	3.7347e-12	-2.90362e-10	-0.092132	4.66501e-05	-2.90362e-10	-0.0580152
47325543	chr12:47325543:G:A	5.80451e-13	-1.37591	-0.577839	1.84815e-05	-0.421652	-0.562267
47325697	chr12:47325697:G:T	1.28361e-12	-2.90362e-10	-1.16012	1.55117e-05	-2.90362e-10	-1.15909
47325755	chr12:47325755:G:A	3.9764e-13	-1.11125	-1.22075	1.52769e-05	0.0460268	-1.22038
47325955	chr12:47325955:G:A	2.6691e-12	-2.90362e-10	-0.428058	3.30907e-05	-2.90362e-10	-0.401437
47325960	chr12:47325960:C:G	2.78898e-12	-2.90362e-10	-0.384124	3.46e-05	-2.90362e-10	-0.356837
47326013	chr12:47326013:G:A	2.21688e-12	-2.90362e-10	-0.613698	2.75077e-05	-2.90362e-10	-0.586223
47326178	chr12:47326178:T:G	3.71975e-13	-1.17235	-1.22638	1.38864e-05	-0.0436466	-1.22614
47326387	chr12:47326387:C:T	1.20941e-12	-2.90362e-10	-1.21966	1.46148e-05	-2.90362e-10	-1.21865
47326458	chr12:47326458:C:T	1.57058e-12	-2.90362e-10	-0.958357	1.93292e-05	-2.90362e-10	-0.939073
47326459	chr12:47326459:G:A	1.60985e-12	-2.90362e-10	-0.933658	1.95274e-05	-2.90362e-10	-0.928872
47326711	chr12:47326711:A:G	1.20999e-12	-2.90362e-10	-1.21918	1.46221e-05	-2.90362e-10	-1.21816
47327906	chr12:47327906:A:G	2.05861e-12	-2.90362e-10	-0.68777	2.54983e-05	-2.90362e-10	-0.66208
47327925	chr12:47327925:C:T	1.74378e-13	-2.00906	-1.14727	2.19735e-06	-1.96907	-1.14437
47328157	chr12:47328157:T:C	3.05547e-13	-1.36502	-1.23043	9.47508e-06	-0.421804	-1.23022
47328563	chr12:47328563:T:C	3.23395e-13	-1.3541	-1.18458	1.01095e-05	-0.40014	-1.18707
47328814	chr12:47328814:A:T	4.89461e-13	-0.989038	-1.13521	1.96388e-05	0.21606	-1.13924
47328915	chr12:47328915:A:C	1.19756e-12	-2.90362e-10	-1.22951	1.44626e-05	-2.90362e-10	-1.22913
47329129	chr12:47329129:C:T	2.52948e-13	-1.61529	-1.16909	2.00027e-06	-2.03083	-1.17658
47329371	chr12:47329371:G:A	7.82346e-13	-0.767841	-0.887417	6.0103e-06	-1.21623	-0.890982
47329576	chr12:47329576:T:A	1.89243e-12	-2.90362e-10	-0.771939	2.25403e-05	-2.90362e-10	-0.785384
47329755	chr12:47329755:T:C	1.21516e-12	-2.90362e-10	-1.21492	1.46819e-05	-2.90362e-10	-1.21407
47329764	chr12:47329764:A:G	2.43055e-13	-1.60441	-1.21985	1.90989e-06	-2.0301	-1.22354
47329934	chr12:47329934:A:G	1.88739e-12	-2.90362e-10	-0.774607	2.24813e-05	-2.90362e-10	-0.788005
47329941	chr12:47329941:T:C	3.35203e-13	-1.32125	-1.18157	1.06422e-05	-0.351052	-1.18481
47329965	chr12:47329965:G:A	3.87e-13	-1.1271	-1.23203	1.44919e-05	0.00480049	-1.2319
47329972	chr12:47329972:G:A	3.47296e-13	-1.32361	-1.14377	3.15175e-06	-1.61045	-1.14228
47330023	chr12:47330023:G:A	6.58435e-13	-1.82769	-2.70255e-10	7.27909e-06	-1.91568	-2.70255e-10
47330375	chr12:47330375:G:A	3.91718e-13	-1.11511	-1.23191	1.47761e-05	0.0240939	-1.23177
47330532	chr12:47330532:A:G	1.21665e-12	-2.90362e-10	-1.2137	1.46692e-05	-2.90362e-10	-1.21494
47331115	chr12:47331115:C:T	1.19947e-12	-2.90362e-10	-1.22792	1.44645e-05	-2.90362e-10	-1.22899
47331358	chr12:47331358:C:T	1.21497e-12	-2.90362e-10	-1.21508	1.46795e-05	-2.90362e-10	-1.21424
47331473	chr12:47331473:A:G	7.81657e-13	-1.65614	-2.70255e-10	7.38285e-06	-1.90153	-2.70255e-10
47331556	chr12:47331556:T:A	1.19432e-12	-2.90362e-10	-1.23222	1.44139e-05	-2.90362e-10	-1.23249
47331564	chr12:47331564:A:G	1.3095e-12	-2.90362e-10	-1.14016	1.58662e-05	-2.90362e-10	-1.1365
47331607	chr12:47331607:G:A	4.11183e-13	-1.06513	-1.23339	1.58708e-05	0.0972383	-1.23345
47331864	chr12:47331864:T:G	4.47179e-13	-0.981528	-1.23307	1.80084e-05	0.22332	-1.23317
47331985	chr12:47331985:A:G	4.17554e-13	-1.04981	-1.23334	1.62508e-05	0.120856	-1.2334
47332070	chr12:47332070:A:G	2.21722e-13	-1.68581	-1.23033	5.39081e-06	-0.98495	-1.23104
47332080	chr12:47332080:G:A	1.40019e-12	-2.90362e-10	-1.07319	1.69695e-05	-2.90362e-10	-1.06927
47332133	chr12:47332133:C:T	3.91709e-13	-1.11348	-1.23355	1.48174e-05	0.0286524	-1.23354
47332157	chr12:47332157:C:T	3.87065e-13	-1.12574	-1.23323	1.45225e-05	0.0083171	-1.23331
47332187	chr12:47332187:C:T	3.8369e-13	-1.13495	-1.23277	1.42731e-05	-0.00939937	-1.23291
47332239	chr12:47332239:T:A	3.10483e-13	-1.56277	-1.01666	3.26384e-06	-1.69374	-1.02404
47332300	chr12:47332300:C:A	3.93371e-13	-1.11508	-1.22772	1.50613e-05	0.0395356	-1.2281
47332757	chr12:47332757:T:C	6.4897e-13	-0.849714	-0.992455	2.52647e-05	0.321588	-0.992868
47332794	chr12:47332794:G:A	2.3149e-13	-1.83084	-1.04218	2.34829e-06	-1.99552	-1.05148
47333096	chr12:47333096:G:T	1.27484e-12	-2.90362e-10	-1.16698	1.54275e-05	-2.90362e-10	-1.16454
47333201	chr12:47333201:T:C	5.37724e-13	-2.03021	-2.70255e-10	6.92177e-06	-1.96602	-2.70255e-10
47333359	chr12:47333359:T:C	7.1255e-13	-0.853701	-0.895005	2.75959e-05	0.312405	-0.895428
47333462	chr12:47333462:G:A	1.34324e-12	-2.90362e-10	-1.11471	1.61486e-05	-2.90362e-10	-1.11885
47333495	chr12:47333495:T:C	1.88594e-13	-1.89015	-1.18781	2.11642e-06	-1.95679	-1.19417
47333503	chr12:47333503:G:A	1.43334e-12	-2.90362e-10	-1.04979	1.72183e-05	-2.90362e-10	-1.05472
47333528	chr12:47333528:G:A	6.93543e-13	-0.853543	-0.922199	2.6862e-05	0.312628	-0.922606
47333536	chr12:47333536:C:T	1.40999e-12	-2.90362e-10	-1.06622	1.69365e-05	-2.90362e-10	-1.07122
47333585	chr12:47333585:C:T	6.86116e-13	-0.863875	-0.922634	2.64551e-05	0.297793	-0.923033
47333618	chr12:47333618:G:A	1.25382e-12	-2.90362e-10	-1.18361	1.51689e-05	-2.90362e-10	-1.18145
47333706	chr12:47333706:C:T	1.56359e-13	-2.03296	-1.23244	2.11522e-06	-1.91924	-1.23229
47333723	chr12:47333723:T:C	1.27501e-12	-2.90362e-10	-1.16685	1.54296e-05	-2.90362e-10	-1.1644
47333750	chr12:47333750:A:G	5.03271e-13	-1.11185	-0.98458	1.67899e-05	-0.0904776	-0.989436
47333807	chr12:47333807:T:C	5.88138e-13	-0.967866	-0.972727	2.21159e-05	0.170226	-0.974618
47333812	chr12:47333812:A:C	6.86382e-13	-0.862926	-0.923194	2.64798e-05	0.299286	-0.923593
47333860	chr12:47333860:G:A	6.31114e-13	-0.88199	-0.988079	2.41667e-05	0.272018	-0.987732
47334018	chr12:47334018:A:G	5.36568e-13	-0.935263	-1.0971	2.00594e-05	0.194136	-1.09613
47334055	chr12:47334055:G:A	6.64893e-13	-0.880825	-0.937105	2.5532e-05	0.276714	-0.937471
47334163	chr12:47334163:G:A	6.82156e-13	-0.868165	-0.924133	2.62594e-05	0.291883	-0.924547
47334170	chr12:47334170:T:G	5.50782e-12	-2.90362e-10	0.29637	6.37094e-05	-2.90362e-10	0.253643
47334221	chr12:47334221:C:T	6.47417e-13	-1.84456	-2.70255e-10	6.69183e-06	-1.9998	-2.70255e-10
47334272	chr12:47334272:A:G	1.27484e-12	-2.90362e-10	-1.16698	1.54275e-05	-2.90362e-10	-1.16454
47334277	chr12:47334277:G:A	1.6206e-12	-2.90362e-10	-0.927004	1.9664e-05	-2.90362e-10	-0.921902
47334339	chr12:47334339:A:G	1.20542e-12	-2.90362e-10	-1.22297	1.45299e-05	-2.90362e-10	-1.22448
47334482	chr12:47334482:A:C	6.82916e-13	-0.888825	-0.902359	2.60198e-05	0.260389	-0.902222
47334640	chr12:47334640:A:C	5.06089e-13	-0.965038	-1.1258	4.01124e-06	-1.382	-1.12959
47334642	chr12:47334642:C:T	6.94866e-13	-0.82538	-0.948455	2.72373e-05	0.352591	-0.948693
47334902	chr12:47334902:TCA:T	2.63777e-13	-1.65724	-1.08521	2.82048e-06	-1.77241	-1.09137
47335036	chr12:47335036:A:G	4.24801e-13	-1.33542	-0.930516	1.24122e-05	-0.446251	-0.935763
47335042	chr12:47335042:A:T	1.20633e-12	-2.90362e-10	-1.22222	1.45401e-05	-2.90362e-10	-1.22378
47335043	chr12:47335043:C:T	1.33944e-12	-2.90362e-10	-1.11755	1.62363e-05	-2.90362e-10	-1.11344
47335496	chr12:47335496:C:T	6.81871e-13	-0.820715	-0.971999	2.67511e-05	0.358062	-0.972178
47335598	chr12:47335598:A:T	5.30918e-13	-0.9231	-1.11985	4.16357e-06	-1.35056	-1.12376
47335740	chr12:47335740:TTC:T	9.60635e-13	-0.436227	-1.01373	4.31017e-05	0.876177	-1.01331
47335812	chr12:47335812:T:C	2.27659e-13	-1.84816	-1.04155	2.36791e-06	-1.98751	-1.05117
47335965	chr12:47335965:A:G	1.93359e-13	-1.87471	-1.1783	2.11335e-06	-1.96711	-1.1853
47336004	chr12:47336004:A:G	1.61148e-12	-2.90362e-10	-0.932644	1.95539e-05	-2.90362e-10	-0.927516
47336064	chr12:47336064:C:T	7.37288e-13	-1.71458	-2.70255e-10	6.51246e-06	-2.02697	-2.70255e-10
47336140	chr12:47336140:C:T	1.25268e-12	-2.90362e-10	-1.18451	1.51544e-05	-2.90362e-10	-1.1824
47336250	chr12:47336250:T:C	7.97075e-13	-0.751423	-0.885184	3.16884e-05	0.434936	-0.879674
47336589	chr12:47336589:T:C	5.62643e-13	-1.01724	-0.967666	1.9337e-05	0.0369794	-0.975651
47336629	chr12:47336629:C:T	2.61174e-12	-2.90362e-10	-0.449785	3.1024e-05	-2.90362e-10	-0.465929
47336733	chr12:47336733:A:ATTT	2.59778e-12	-2.90362e-10	-0.455142	3.08601e-05	-2.90362e-10	-0.471226
47336737	chr12:47336737:G:GTA	2.63781e-12	-2.90362e-10	-0.439852	3.13306e-05	-2.90362e-10	-0.456093
47336739	chr12:47336739:G:A	2.63499e-12	-2.90362e-10	-0.44092	3.12975e-05	-2.90362e-10	-0.457151
47336937	chr12:47336937:T:A	1.6939e-12	-2.90362e-10	-0.882764	2.06177e-05	-2.90362e-10	-0.87454
47337009	chr12:47337009:T:C	2.8986e-13	-1.4164	-1.23176	2.73868e-06	-1.66179	-1.23143
47337015	chr12:47337015:A:G	2.05175e-13	-1.83245	-1.16124	2.094e-06	-1.99215	-1.16946
47337031	chr12:47337031:G:A	1.17988e-12	-0.65361	-0.590777	4.95314e-05	0.594896	-0.592979
47337185	chr12:47337185:G:A	6.0179e-13	-0.907627	-1.01002	2.14766e-05	0.183577	-1.0173
47337210	chr12:47337210:T:C	6.3485e-13	-0.893283	-0.970883	2.30144e-05	0.214201	-0.978771
47337279	chr12:47337279:G:A	1.71052e-12	-2.90362e-10	-0.873004	2.08213e-05	-2.90362e-10	-0.864711
47337358	chr12:47337358:G:A	1.1377e-12	-0.525682	-0.755107	4.99328e-05	0.766348	-0.756359
47337418	chr12:47337418:A:G	9.36728e-13	-0.677934	-0.797229	3.88813e-05	0.558222	-0.798397
47337617	chr12:47337617:CTTTTCATCTT:C	2.75487e-13	-1.59847	-1.10054	2.92584e-06	-1.72057	-1.10654
47337840	chr12:47337840:G:A	9.18647e-13	-0.659259	-0.835394	3.84405e-05	0.584926	-0.836504
47338391	chr12:47338391:AT:A	4.86552e-12	-2.90362e-10	0.172374	5.94329e-05	-2.90362e-10	0.184159
47338520	chr12:47338520:T:A	1.87183e-13	-1.92013	-1.16535	2.02147e-06	-2.03253	-1.16434
47338630	chr12:47338630:C:T	2.69361e-13	-1.59036	-1.13114	4.6675e-06	-1.22537	-1.1347
47338663	chr12:47338663:C:A	1.30392e-12	-0.0375376	-1.10689	5.36264e-05	1.18411	-1.10275
47338811	chr12:47338811:T:G	1.92825e-13	-2.0004	-1.05537	3.88613e-06	-1.49899	-1.04429
47338855	chr12:47338855:A:G	2.19076e-13	-2.00811	-0.920027	4.27197e-06	-1.54468	-0.90394
47339068	chr12:47339068:C:G	2.93656e-12	-2.90362e-10	-0.332563	3.49222e-05	-2.90362e-10	-0.347568
47339138	chr12:47339138:G:C	2.03395e-13	-2.02734	-0.975062	3.7029e-06	-1.62941	-0.962164
47339185	chr12:47339185:T:C	1.42025e-12	-2.90362e-10	-1.05897	1.70741e-05	-2.90362e-10	-1.06313
47339229	chr12:47339229:T:C	3.67519e-13	-1.38231	-1.02847	2.80841e-06	-1.85454	-1.01353
47339250	chr12:47339250:C:T	1.86173e-13	-2.02616	-1.06472	3.40042e-06	-1.62439	-1.0524
47340301	chr12:47340301:TATC:T	5.16681e-13	-1.01143	-1.0587	1.42945e-05	-0.18523	-1.05558
47340340	chr12:47340340:G:C	5.37275e-13	-0.978521	-1.05252	1.50697e-05	-0.13867	-1.04934
47340378	chr12:47340378:G:A	2.55568e-13	-1.75356	-1.02051	2.35439e-06	-2.02925	-1.01516
47340511	chr12:47340511:C:T	1.15642e-12	-0.0435839	-1.22089	5.06064e-06	-1.05767	-1.22153
47340589	chr12:47340589:A:G	5.16003e-13	-1.01258	-1.05886	1.42893e-05	-0.185458	-1.05572
47340625	chr12:47340625:G:A	5.11487e-13	-1.00515	-1.07508	1.39855e-05	-0.198729	-1.06394
47340684	chr12:47340684:A:T	2.44776e-13	-1.77736	-1.03985	2.3149e-06	-2.0262	-1.03512
47340752	chr12:47340752:A:C	5.24518e-13	-0.991918	-1.06316	1.44543e-05	-0.171683	-1.05802
47340863	chr12:47340863:G:A	1.13105e-12	-1.28665	-2.70255e-10	6.68701e-06	-2.00052	-2.70255e-10
47341096	chr12:47341096:C:T	1.30856e-12	-2.90362e-10	-1.14087	1.58317e-05	-2.90362e-10	-1.13867
47341368	chr12:47341368:A:T	2.19977e-12	0.419242	-1.04069	3.06084e-06	-1.73795	-1.04405
47341520	chr12:47341520:G:A	1.79499e-13	-1.90085	-1.22654	2.81878e-06	-1.63678	-1.2276
47341617	chr12:47341617:C:T	1.16574e-12	-0.0552012	-1.20124	5.11154e-06	-1.06917	-1.20001
47341624	chr12:47341624:T:C	7.60092e-13	-1.68412	-2.70255e-10	1.32829e-05	-1.31421	-2.70255e-10
47341697	chr12:47341697:T:C	5.24459e-13	-0.963414	-1.09177	1.4596e-05	-0.132867	-1.08707
47341717	chr12:47341717:A:G	3.458e-13	-2.03199	-0.439701	4.33034e-06	-2.00074	-0.434308
47341894	chr12:47341894:T:C	4.93311e-13	-1.04107	-1.07535	1.35393e-05	-0.222789	-1.0723
47341918	chr12:47341918:C:T	4.8101e-13	-1.06224	-1.07943	1.30851e-05	-0.25279	-1.07642
47341940	chr12:47341940:T:G	2.06544e-12	0.323963	-1.00842	1.58348e-05	-0.139459	-0.999018
47341974	chr12:47341974:C:T	5.0212e-13	-1.03433	-1.06439	1.36493e-05	-0.227736	-1.05927
47342192	chr12:47342192:G:T	4.96133e-13	-1.04044	-1.07027	1.36157e-05	-0.222313	-1.06715
47342283	chr12:47342283:A:G	2.6151e-13	-2.02598	-0.725107	3.32717e-06	-1.98079	-0.717775
47342312	chr12:47342312:T:C	1.39622e-12	-2.90362e-10	-1.07603	1.67836e-05	-2.90362e-10	-1.08029
47342334	chr12:47342334:A:C	4.92837e-13	-1.04448	-1.07289	1.35049e-05	-0.227853	-1.06978
47342419	chr12:47342419:A:G	4.90937e-13	-1.04828	-1.07295	1.34421e-05	-0.232425	-1.06987
47342496	chr12:47342496:C:T	1.3831e-12	-2.90362e-10	-1.08548	1.6631e-05	-2.90362e-10	-1.08942
47342559	chr12:47342559:C:T	4.15503e-13	-1.32251	-0.965551	3.08536e-06	-1.82477	-0.949255
47342697	chr12:47342697:A:G	5.16714e-13	-1.02031	-1.04976	1.42842e-05	-0.195233	-1.0463
47342920	chr12:47342920:C:T	2.63433e-13	-1.74174	-1.00202	2.39457e-06	-2.03062	-0.996872
47343049	chr12:47343049:G:A	5.22576e-13	-1.03042	-1.02837	1.43943e-05	-0.209132	-1.02472
47343229	chr12:47343229:G:A	2.37753e-12	0.418132	-0.96187	3.3022e-06	-1.73875	-0.96735
47343335	chr12:47343335:A:G	4.94975e-13	-1.06205	-1.051	1.34766e-05	-0.252266	-1.04747
47343812	chr12:47343812:G:C	4.77105e-13	-1.07368	-1.07614	1.29376e-05	-0.267596	-1.07295
47344006	chr12:47344006:T:G	1.18474e-12	-0.0223888	-1.21789	5.14415e-06	-1.04421	-1.21862
47344483	chr12:47344483:T:C	4.81009e-13	-1.08218	-1.05948	1.30161e-05	-0.278504	-1.056
47344511	chr12:47344511:TGA:T	1.54839e-12	-0.954547	-0.0180377	7.86812e-06	-1.81048	-0.0273866
47344645	chr12:47344645:G:A	2.76797e-13	-2.03094	-0.663326	3.49858e-06	-1.99408	-0.654248
47344820	chr12:47344820:G:A	1.22272e-12	-2.90362e-10	-1.20872	1.47875e-05	-2.90362e-10	-1.2069
47345034	chr12:47345034:G:A	1.31376e-12	-2.90362e-10	-1.1369	1.58963e-05	-2.90362e-10	-1.1346
47345065	chr12:47345065:T:A	4.8919e-13	-1.04218	-1.08263	1.32881e-05	-0.23612	-1.0777
47345166	chr12:47345166:AAAGATAGATGTGCCATAC:A	1.42847e-12	-2.90362e-10	-1.05319	1.73221e-05	-2.90362e-10	-1.0487
47345511	chr12:47345511:C:T	5.61548e-13	-1.98686	-2.70255e-10	6.75773e-06	-1.99	-2.70255e-10
47345814	chr12:47345814:T:C	4.72494e-13	-1.08867	-1.07086	1.27903e-05	-0.284426	-1.06758
47345939	chr12:47345939:G:A	4.10393e-13	-1.13589	-1.16455	1.08962e-05	-0.350551	-1.16172
47346092	chr12:47346092:C:T	2.42108e-13	-1.72804	-1.10013	2.16593e-06	-2.03162	-1.09622
47346246	chr12:47346246:A:G	4.11532e-13	-1.13996	-1.15771	1.09313e-05	-0.35425	-1.15481
47346286	chr12:47346286:C:A	1.19687e-12	-0.0504297	-1.17966	5.19356e-06	-1.07705	-1.17622
47346446	chr12:47346446:C:G	4.08481e-13	-1.1566	-1.14851	1.07727e-05	-0.378369	-1.14531
47346564	chr12:47346564:C:G	3.71837e-13	-1.23483	-1.16427	9.53554e-06	-0.484115	-1.16155
47346657	chr12:47346657:T:C	2.64951e-12	0.477247	-0.912672	3.48085e-06	-1.73347	-0.919949
47346753	chr12:47346753:T:C	3.99054e-13	-1.21735	-1.11111	1.02769e-05	-0.462788	-1.108
47346786	chr12:47346786:T:C	1.92448e-13	-1.85695	-1.20078	1.96477e-06	-2.03221	-1.1931
47346808	chr12:47346808:G:A	4.85716e-13	-1.15419	-0.97774	1.26995e-05	-0.387262	-0.971863
47347225	chr12:47347225:G:A	3.74151e-13	-1.20305	-1.18985	2.44453e-06	-1.81321	-1.19363
47347547	chr12:47347547:T:C	3.87426e-13	-1.24584	-1.11219	9.88261e-06	-0.500816	-1.1091
47347579	chr12:47347579:T:C	3.60925e-13	-1.31684	-1.11204	9.05377e-06	-0.588552	-1.10896
47347975	chr12:47347975:G:A	3.66781e-13	-1.28105	-1.13174	9.22437e-06	-0.54996	-1.12888
47348134	chr12:47348134:T:G	5.66458e-13	-1.97815	-2.70255e-10	9.96231e-06	-1.60188	-2.70255e-10
47348145	chr12:47348145:C:T	1.29507e-12	-2.90362e-10	-1.15123	1.56726e-05	-2.90362e-10	-1.14877
47348220	chr12:47348220:C:T	6.11866e-13	-1.05212	-0.84892	4.00518e-06	-1.67232	-0.840784
47348251	chr12:47348251:T:C	1.1942e-12	-2.90362e-10	-1.23232	1.44215e-05	-2.90362e-10	-1.23197
47348349	chr12:47348349:CACAT:CT	1.64141e-12	0.105365	-1.01961	1.27844e-05	-0.3418	-1.01066
47348576	chr12:47348576:T:C	5.80198e-13	-1.10902	-0.845166	3.88571e-06	-1.70639	-0.83699
47348699	chr12:47348699:A:AT	6.88314e-13	-2.01208	0.228768	8.71106e-06	-1.9736	0.237502
47348746	chr12:47348746:T:C	1.43484e-12	0.176233	-1.22498	5.7801e-06	-0.921447	-1.22482
47348845	chr12:47348845:A:G	1.63182e-13	-1.9975	-1.22519	2.66199e-06	-1.69635	-1.22527
47348902	chr12:47348902:G:A	1.23249e-12	-1.20076	-2.70255e-10	1.37294e-05	-1.28115	-2.70255e-10
47349152	chr12:47349152:C:T	5.36517e-13	-2.01852	-0.0139358	6.83012e-06	-1.97458	-0.00476721
47349177	chr12:47349177:G:A	7.72359e-13	-1.66811	-2.70255e-10	1.21321e-05	-1.40484	-2.70255e-10
47349491	chr12:47349491:G:A	2.41758e-12	0.4176	-0.944635	1.79123e-05	-0.0811816	-0.93402
47349791	chr12:47349791:A:G	1.28219e-12	-2.90362e-10	-1.16123	1.55162e-05	-2.90362e-10	-1.15881
47349904	chr12:47349904:C:T	1.77307e-12	0.171539	-1.00863	1.37732e-05	-0.278507	-0.999461
47350518	chr12:47350518:TA:T	5.42239e-13	-2.02262	0.000775182	7.18786e-06	-1.94346	0.0151655
47351126	chr12:47351126:G:T	1.91126e-12	0.24967	-1.01171	1.47429e-05	-0.207332	-1.0026
47351366	chr12:47351366:T:C	4.73443e-13	-2.03294	-0.124578	5.83754e-06	-2.01911	-0.117272
47351922	chr12:47351922:T:G	1.4053e-12	-2.90362e-10	-1.06955	1.69057e-05	-2.90362e-10	-1.07304
47351972	chr12:47351972:A:G	4.55288e-13	-2.03293	-0.163692	5.58338e-06	-2.02423	-0.15667
47351973	chr12:47351973:T:C	2.30945e-12	0.297048	-0.869841	3.40922e-06	-1.79598	-0.878225
47352019	chr12:47352019:A:G	3.86095e-12	-0.416666	0.357779	1.37807e-05	-1.60484	0.327418
47352193	chr12:47352193:C:G	1.2526e-12	-2.90362e-10	-1.18458	1.51222e-05	-2.90362e-10	-1.18453
47352362	chr12:47352362:A:T	9.14688e-13	-1.23044	-0.268532	6.0645e-06	-1.81064	-0.287595
47352374	chr12:47352374:G:A	4.81774e-13	-2.03294	-0.107137	5.9102e-06	-2.02412	-0.0998927
47352471	chr12:47352471:G:T	1.91044e-13	-2.00131	-1.06374	2.35855e-06	-1.97218	-1.07046
47353273	chr12:47353273:C:T	4.62333e-13	-2.03276	-0.148511	5.66418e-06	-2.02515	-0.141374
47353528	chr12:47353528:T:A	8.71e-12	-1.00177	1.75644	3.74551e-05	-2.03262	1.75507
47353778	chr12:47353778:G:A	3.88972e-13	-2.03072	-0.323328	4.83057e-06	-2.00895	-0.316773
47353798	chr12:47353798:C:T	3.80237e-12	-0.0770894	0.00291284	7.22273e-06	-1.91437	-0.00908321
47353826	chr12:47353826:C:T	3.77705e-13	-2.03271	-0.350736	4.6204e-06	-2.02557	-0.344638
47353914	chr12:47353914:G:T	3.89897e-13	-2.03016	-0.321516	4.73493e-06	-2.03013	-0.315596
47353991	chr12:47353991:C:T	1.20918e-12	-2.90362e-10	-1.21986	1.45964e-05	-2.90362e-10	-1.21991
47354213	chr12:47354213:C:T	1.81829e-12	0.295272	-1.10718	2.65345e-06	-1.81159	-1.11324
47354369	chr12:47354369:TAGTC:T	4.19797e-13	-2.03239	-0.245397	5.12628e-06	-2.0266	-0.239712
47354793	chr12:47354793:C:A	1.19704e-12	-2.90362e-10	-1.22995	1.44482e-05	-2.90362e-10	-1.23012
47355002	chr12:47355002:G:A	2.22941e-12	0.384733	-0.992796	1.65242e-05	-0.112785	-0.983077
47355166	chr12:47355166:A:C	4.2589e-13	-2	-0.263375	5.76215e-06	-1.892	-0.257374
47355445	chr12:47355445:A:G	5.79695e-13	-0.98679	-0.968264	1.59925e-05	-0.17402	-0.954547
47356231	chr12:47356231:G:A	2.30422e-12	0.424579	-0.999637	1.71921e-05	-0.0658987	-0.990344
47356361	chr12:47356361:G:A	1.55535e-12	0.12865	-1.09675	1.16703e-05	-0.354352	-1.08929
47356412	chr12:47356412:AAAG:A	1.56253e-12	-2.90362e-10	-0.963492	1.87835e-05	-2.90362e-10	-0.967711
47356474	chr12:47356474:A:C	1.48609e-12	-2.90362e-10	-1.01365	1.80213e-05	-2.90362e-10	-1.00914
47356480	chr12:47356480:T:C	2.36327e-12	-1.3838	0.834044	1.5368e-05	-1.98095	0.81255
47356548	chr12:47356548:T:A	1.49204e-12	-2.90362e-10	-1.00966	1.80942e-05	-2.90362e-10	-1.0051
47356552	chr12:47356552:T:A	1.48861e-12	-2.90362e-10	-1.01196	1.80522e-05	-2.90362e-10	-1.00742
47356666	chr12:47356666:A:G	1.97662e-12	-0.72841	-2.70255e-10	2.94693e-05	-0.51734	-2.70255e-10
47356698	chr12:47356698:T:C	1.74987e-12	-1.43929	0.58903	1.1934e-05	-1.99411	0.572807
47356939	chr12:47356939:G:A	1.30861e-12	0.0800769	-1.22091	2.22958e-06	-1.87636	-1.22252
47357092	chr12:47357092:A:C	7.4352e-13	-0.999177	-0.706983	5.04601e-06	-1.59917	-0.682924
47357257	chr12:47357257:A:T	1.03034e-12	-1.37991	-2.70255e-10	6.49769e-06	-2.02924	-2.70255e-10
47357359	chr12:47357359:G:A	1.46767e-12	-2.90362e-10	-1.02612	1.77956e-05	-2.90362e-10	-1.02174
47357406	chr12:47357406:C:T	1.78261e-13	-1.91117	-1.22314	1.96765e-06	-1.99925	-1.2246
47357553	chr12:47357553:C:A	1.46363e-12	-2.90362e-10	-1.02888	1.77481e-05	-2.90362e-10	-1.02441
47357600	chr12:47357600:C:G	1.56217e-12	-2.90362e-10	-0.963725	1.88115e-05	-2.90362e-10	-0.966221
47358455	chr12:47358455:G:T	1.66054e-12	0.32393	-1.22659	2.39071e-06	-1.80136	-1.22774
47358888	chr12:47358888:A:C	2.07905e-12	-2.90362e-10	-0.67789	2.5316e-05	-2.90362e-10	-0.669252
47359238	chr12:47359238:G:A	1.86699e-12	0.378	-1.16347	1.44098e-05	-0.0663124	-1.16647
47359753	chr12:47359753:T:A	1.49287e-12	-2.90362e-10	-1.0091	1.81061e-05	-2.90362e-10	-1.00444
47359832	chr12:47359832:G:A	1.20904e-12	-2.90362e-10	-1.21997	1.45963e-05	-2.90362e-10	-1.21992
47360080	chr12:47360080:A:T	1.7118e-12	-2.90362e-10	-0.872255	2.06711e-05	-2.90362e-10	-0.871952
47360103	chr12:47360103:A:G	1.30378e-11	-2.90362e-10	1.15805	0.000165852	-2.90362e-10	1.2104
47360148	chr12:47360148:AACT:A	3.55191e-12	-2.90362e-10	-0.142315	4.31291e-05	-2.90362e-10	-0.136492
47360216	chr12:47360216:T:C	3.91365e-13	-1.84725	-0.500665	4.00841e-06	-2.01403	-0.498265
47360420	chr12:47360420:G:A	1.20964e-12	-2.90362e-10	-1.21947	1.46216e-05	-2.90362e-10	-1.21819
47360689	chr12:47360689:G:A	1.50582e-12	-2.90362e-10	-1.00046	1.8265e-05	-2.90362e-10	-0.995701
47360772	chr12:47360772:G:C	8.14794e-12	-2.90362e-10	0.687965	9.99268e-05	-2.90362e-10	0.703748
47360853	chr12:47360853:C:T	1.91801e-12	-1.41759	0.659071	1.36769e-05	-1.93474	0.649761
47361082	chr12:47361082:G:T	1.20872e-12	-2.90362e-10	-1.22023	1.45924e-05	-2.90362e-10	-1.22019
47361339	chr12:47361339:C:A	1.99642e-12	0.117404	-0.835848	1.64115e-05	-0.28052	-0.822189
47361591	chr12:47361591:G:A	7.12671e-13	-0.709526	-1.03901	2.52119e-06	-1.9368	-1.03916
47361678	chr12:47361678:C:T	1.44776e-12	-2.90362e-10	-1.03979	1.74004e-05	-2.90362e-10	-1.04419
47362113	chr12:47362113:G:A	1.68464e-12	-2.90362e-10	-0.888247	2.0345e-05	-2.90362e-10	-0.887855
47362704	chr12:47362704:A:G	9.54949e-13	-0.264998	-1.1909	4.37008e-06	-1.2317	-1.19421
47363448	chr12:47363448:C:T	1.25406e-11	-2.90362e-10	1.11917	0.000151355	-2.90362e-10	1.11894
47363462	chr12:47363462:C:T	1.20742e-12	-2.90362e-10	-1.22131	1.45936e-05	-2.90362e-10	-1.22011
47363485	chr12:47363485:T:G	3.00143e-13	-1.83533	-0.777963	3.07349e-06	-2.00921	-0.76866
47363702	chr12:47363702:C:T	5.96607e-13	-0.788285	-1.13801	3.54056e-06	-1.50248	-1.13393
47363875	chr12:47363875:G:A	8.22592e-13	-0.551215	-1.05388	2.5012e-06	-1.92691	-1.05701
47364134	chr12:47364134:C:T	2.14765e-13	-1.72017	-1.22784	3.60755e-06	-1.38884	-1.22882
47364249	chr12:47364249:A:G	6.47126e-13	-0.734489	-1.11053	3.80844e-06	-1.46123	-1.10224
47364937	chr12:47364937:G:A	1.66057e-13	-1.9885	-1.21673	2.13433e-06	-1.92604	-1.2165
47365274	chr12:47365274:A:G	9.04616e-13	-1.45875	-0.0512995	7.09271e-06	-1.86751	-0.0741171
47366015	chr12:47366015:G:A	2.7628e-12	-2.90362e-10	-0.393557	3.29034e-05	-2.90362e-10	-0.407113
47366081	chr12:47366081:T:A	3.51378e-13	-1.22224	-1.23345	9.99297e-06	-0.36556	-1.23325
47366094	chr12:47366094:G:C	2.09574e-12	0.55977	-1.22966	1.61179e-05	0.109754	-1.23051
47366186	chr12:47366186:A:G	2.76683e-12	-2.90362e-10	-0.392097	3.29514e-05	-2.90362e-10	-0.405657
47366263	chr12:47366263:A:T	3.49177e-13	-1.22848	-1.2335	9.89856e-06	-0.374965	-1.23333
47366282	chr12:47366282:C:T	1.343e-12	-2.90362e-10	-1.11489	1.6147e-05	-2.90362e-10	-1.11895
47366301	chr12:47366301:G:C	1.19923e-12	-2.90362e-10	-1.22812	1.44774e-05	-2.90362e-10	-1.2281
47366425	chr12:47366425:G:C	2.57159e-12	0.756536	-1.22181	1.94162e-05	0.288737	-1.22332
47367028	chr12:47367028:A:T	1.20923e-12	-2.90362e-10	-1.21981	1.45986e-05	-2.90362e-10	-1.21977
47367262	chr12:47367262:G:A	1.90729e-12	-2.90362e-10	-0.764116	2.30429e-05	-2.90362e-10	-0.763332
47367429	chr12:47367429:G:A	3.60672e-13	-1.7427	-0.686882	3.52868e-06	-1.95741	-0.682353
47367457	chr12:47367457:A:T	1.20398e-12	-2.90362e-10	-1.22417	1.45496e-05	-2.90362e-10	-1.22313
47368301	chr12:47368301:G:A	1.46615e-12	-2.90362e-10	-1.02716	1.74709e-05	-2.90362e-10	-1.04015
47368325	chr12:47368325:T:C	4.01896e-13	-1.50009	-0.821274	3.21003e-06	-1.90013	-0.834281
47369548	chr12:47369548:G:T	9.36536e-12	0.450766	0.376452	1.22996e-05	-1.75735	0.366227
47369570	chr12:47369570:C:G	2.9715e-12	0.909499	-1.23023	2.15973e-05	0.403049	-1.23117
47369682	chr12:47369682:C:T	5.60088e-13	-1.98946	-2.70255e-10	7.05494e-06	-1.94696	-2.70255e-10
47369704	chr12:47369704:A:C	1.92162e-12	-2.90362e-10	-0.756632	2.2912e-05	-2.90362e-10	-0.769031
47370288	chr12:47370288:A:T	9.18205e-12	0.446349	0.361102	1.20467e-05	-1.76316	0.351269
47370650	chr12:47370650:G:A	2.31393e-13	-1.80246	-1.07098	2.24048e-06	-2.03308	-1.06091
47371254	chr12:47371254:T:C	4.63893e-13	-1.18227	-0.995628	3.12857e-06	-1.77707	-0.983039
47371274	chr12:47371274:A:G	4.53089e-13	-1.22195	-0.979517	3.11316e-06	-1.79873	-0.966318
47371280	chr12:47371280:G:A	1.8495e-12	0.174979	-0.969862	7.1822e-06	-0.963098	-0.965985
47371282	chr12:47371282:A:G	5.33189e-12	0.471253	-0.207347	6.92568e-06	-1.75317	-0.212285
47371470	chr12:47371470:G:A	1.41529e-12	-2.90362e-10	-1.06246	1.70073e-05	-2.90362e-10	-1.06705
47371611	chr12:47371611:C:T	2.45659e-12	0.719463	-1.23049	1.81931e-05	0.231742	-1.23139
47372012	chr12:47372012:A:G	4.79046e-13	-1.16624	-0.979517	3.20877e-06	-1.76848	-0.966318
47372086	chr12:47372086:A:T	4.90194e-13	-1.14324	-0.979517	3.25057e-06	-1.75554	-0.966318
47372281	chr12:47372281:A:G	2.14949e-12	0.302752	-0.94732	8.02981e-06	-0.874294	-0.943235
47373039	chr12:47373039:A:C	3.01804e-13	-1.62667	-0.981104	2.5841e-06	-1.96018	-0.991134
47373254	chr12:47373254:T:C	2.72917e-13	-1.95026	-0.758126	3.04558e-06	-2.03251	-0.754488
47373256	chr12:47373256:G:C	2.06175e-12	0.202924	-0.88917	8.08807e-06	-0.925556	-0.884744
47373342	chr12:47373342:C:G	7.07106e-12	0.236894	0.309317	1.07423e-05	-1.82577	0.299271
47373351	chr12:47373351:A:G	8.36769e-13	-1.58801	-2.70255e-10	6.89699e-06	-1.9696	-2.70255e-10
47374322	chr12:47374322:T:G	1.85017e-12	-2.90362e-10	-0.794521	2.23582e-05	-2.90362e-10	-0.793498
47374470	chr12:47374470:A:G	1.20791e-12	-2.90362e-10	-1.22091	1.45657e-05	-2.90362e-10	-1.22202
47374507	chr12:47374507:A:G	2.78702e-13	-1.47324	-1.21417	7.43336e-06	-0.682416	-1.2123
47374885	chr12:47374885:A:C	1.5602e-12	0.0722195	-1.03721	6.37334e-06	-1.01357	-1.035
47375305	chr12:47375305:C:T	1.97635e-12	0.503342	-1.23189	1.49886e-05	0.03768	-1.23108
47375468	chr12:47375468:A:G	1.43773e-12	0.0194711	-1.06621	5.9625e-06	-1.0505	-1.0647
47375523	chr12:47375523:A:G	1.62919e-12	0.111892	-1.03361	6.63732e-06	-0.976176	-1.0318
47375911	chr12:47375911:A:G	1.47583e-12	-2.90362e-10	-1.02058	1.76617e-05	-2.90362e-10	-1.02929
47376056	chr12:47376056:A:G	6.59011e-12	0.953506	-0.477736	1.0658e-05	-1.05358	-0.480798
47376314	chr12:47376314:G:A	1.72521e-12	0.368951	-1.2334	1.33662e-05	-0.0749138	-1.23305
47376560	chr12:47376560:G:A	1.75048e-12	0.381679	-1.23159	1.36047e-05	-0.0596986	-1.23058
47376622	chr12:47376622:G:C	1.58573e-12	0.28274	-1.2315	1.24577e-05	-0.147892	-1.23046
47376685	chr12:47376685:A:G	5.95994e-12	0.884973	-0.509713	9.95955e-06	-1.08933	-0.512831
47376791	chr12:47376791:C:T	2.35344e-12	0.18524	-0.739161	1.9396e-05	-0.213296	-0.722328
47377051	chr12:47377051:C:T	7.56231e-12	0.80939	-0.196013	1.31357e-05	-1.1241	-0.201251
47377380	chr12:47377380:C:T	5.58704e-12	-2.90362e-10	0.310649	6.46923e-05	-2.90362e-10	0.268952
47377569	chr12:47377569:A:G	1.21141e-12	-2.90362e-10	-1.21801	1.46062e-05	-2.90362e-10	-1.21925
47377646	chr12:47377646:T:G	2.22386e-13	-1.94246	-0.970682	2.71482e-06	-1.93438	-0.967584
47377853	chr12:47377853:A:G	2.99157e-13	-1.64688	-0.96971	7.2747e-06	-0.942884	-0.973403
47378360	chr12:47378360:G:A	2.85066e-13	-1.46456	-1.20027	7.80924e-06	-0.64751	-1.19787
47378473	chr12:47378473:C:T	4.3841e-13	-1.20304	-1.03137	2.98789e-06	-1.78201	-1.02412
47378689	chr12:47378689:GA:G	5.25362e-13	-1.21359	-0.839873	3.65042e-06	-1.78441	-0.82144
47378880	chr12:47378880:A:G	1.21588e-12	-2.90362e-10	-1.21433	1.46573e-05	-2.90362e-10	-1.21575
47379015	chr12:47379015:G:A	1.63602e-12	-2.90362e-10	-0.917536	1.97471e-05	-2.90362e-10	-0.917682
47379434	chr12:47379434:T:A	1.03965e-12	-0.163089	-1.20783	2.12371e-06	-1.93889	-1.20863
47379929	chr12:47379929:T:G	1.29786e-12	-2.90362e-10	-1.14908	1.56005e-05	-2.90362e-10	-1.15338
47380085	chr12:47380085:TCA:T	3.86886e-11	-2.90362e-10	2.24574	0.000500058	-2.90362e-10	2.31403
47380130	chr12:47380130:A:G	1.84033e-12	-0.47462	-0.325237	1.6579e-05	-0.793261	-0.299293
47380188	chr12:47380188:T:C	3.67623e-13	-2.03092	-0.379576	4.43528e-06	-2.02944	-0.381654
47380423	chr12:47380423:T:G	5.3643e-13	-0.812967	-1.21965	3.0029e-06	-1.58262	-1.21848
47380452	chr12:47380452:AT:A	1.19606e-12	-2.90362e-10	-1.23077	1.44343e-05	-2.90362e-10	-1.23108
47380750	chr12:47380750:T:C	1.19699e-12	-2.90362e-10	-1.22999	1.44424e-05	-2.90362e-10	-1.23052
47380882	chr12:47380882:C:T	1.19274e-12	-2.90362e-10	-1.23355	1.44032e-05	-2.90362e-10	-1.23324
47380949	chr12:47380949:C:A	6.31244e-13	-0.720435	-1.14943	3.59576e-06	-1.48096	-1.13998
47381028	chr12:47381028:C:A	6.31476e-13	-0.716549	-1.15295	3.59244e-06	-1.47818	-1.14368
47381217	chr12:47381217:T:C	7.29952e-13	-0.559024	-1.16555	3.90822e-06	-1.37571	-1.16189
47381476	chr12:47381476:T:C	1.21692e-12	-2.90362e-10	-1.21348	1.46873e-05	-2.90362e-10	-1.21371
47381560	chr12:47381560:C:T	1.19276e-12	-2.90362e-10	-1.23353	1.44002e-05	-2.90362e-10	-1.23345
47381767	chr12:47381767:T:C	1.19983e-12	-2.90362e-10	-1.22762	1.44695e-05	-2.90362e-10	-1.22865
47381866	chr12:47381866:AT:A	1.30923e-12	0.075589	-1.21595	5.3404e-06	-1.00716	-1.21823
47381903	chr12:47381903:A:G	1.53322e-12	0.247083	-1.22951	5.85108e-06	-0.904265	-1.2298
47382203	chr12:47382203:T:G	2.243e-13	-1.69375	-1.21082	4.89253e-06	-1.10417	-1.20881
47382233	chr12:47382233:C:T	2.30222e-13	-1.66746	-1.21105	5.1064e-06	-1.06114	-1.20905
47382354	chr12:47382354:T:C	1.23048e-12	-2.90362e-10	-1.20239	1.48254e-05	-2.90362e-10	-1.20434
47382694	chr12:47382694:T:C	1.3099e-12	-2.90362e-10	-1.13985	1.58038e-05	-2.90362e-10	-1.14044
47382720	chr12:47382720:T:G	1.09172e-12	-0.475019	-0.847025	5.83932e-06	-1.30458	-0.831499
47383066	chr12:47383066:T:C	1.19303e-12	-2.90362e-10	-1.2333	1.44045e-05	-2.90362e-10	-1.23315
47383276	chr12:47383276:A:G	8.42425e-13	-1.58127	-2.70255e-10	7.64472e-06	-1.86667	-2.70255e-10
47383478	chr12:47383478:G:A	1.62472e-12	-0.924467	-2.70255e-10	2.79328e-05	-0.570888	-2.70255e-10
47383698	chr12:47383698:T:C	1.20792e-12	-2.90362e-10	-1.2209	1.45741e-05	-2.90362e-10	-1.22144
47383739	chr12:47383739:TCC:T	8.81285e-13	-0.633143	-0.903032	5.04098e-06	-1.40047	-0.882623
47384189	chr12:47384189:A:G	1.05937e-12	-0.517628	-0.834499	5.87534e-06	-1.3186	-0.811327
47384596	chr12:47384596:T:G	3.71302e-13	-1.97833	-0.422207	4.59026e-06	-1.93826	-0.438494
47384653	chr12:47384653:A:T	2.95468e-12	-0.238918	-0.0874907	2.41955e-05	-0.656112	-0.0584106
47384765	chr12:47384765:A:G	1.31473e-12	-2.90362e-10	-1.13617	1.59101e-05	-2.90362e-10	-1.13374
47384862	chr12:47384862:A:T	1.23575e-12	-2.90362e-10	-1.19812	1.48895e-05	-2.90362e-10	-1.20003
47384876	chr12:47384876:T:C	6.28606e-13	-1.51533	-0.358718	5.20492e-06	-1.88753	-0.363554
47384921	chr12:47384921:G:A	2.53426e-12	-0.186119	-0.29378	2.0564e-05	-0.600299	-0.276847
47385190	chr12:47385190:A:G	1.74122e-13	-1.93859	-1.21921	2.64703e-06	-1.70891	-1.21834
47385204	chr12:47385204:G:C	1.25973e-12	-2.90362e-10	-1.17891	1.52067e-05	-2.90362e-10	-1.17895
47385312	chr12:47385312:T:C	5.12626e-13	-1.51386	-0.564147	4.23637e-06	-1.88778	-0.569208
47385681	chr12:47385681:C:G	1.61208e-12	-0.793187	-0.139085	5.71807e-06	-2.02307	-0.133985
47386509	chr12:47386509:T:C	6.92356e-13	-1.5519	-0.225552	5.82812e-06	-1.90691	-0.231085
47386661	chr12:47386661:A:G	1.23425e-12	-2.90362e-10	-1.19933	1.49006e-05	-2.90362e-10	-1.19929
47386990	chr12:47386990:A:G	1.25654e-12	-2.90362e-10	-1.18144	1.50992e-05	-2.90362e-10	-1.18605
47387101	chr12:47387101:A:G	4.46516e-13	-2.02247	-0.193613	6.28916e-06	-1.85779	-0.204071
47387309	chr12:47387309:T:C	5.44372e-13	-2.01792	-2.70255e-10	9.86655e-06	-1.61154	-2.70255e-10
47387355	chr12:47387355:G:A	1.31279e-12	-2.90362e-10	-1.13764	1.58294e-05	-2.90362e-10	-1.13882
47387379	chr12:47387379:T:C	4.86329e-13	-1.61252	-0.518148	4.18455e-06	-1.94127	-0.528022
47387782	chr12:47387782:C:T	1.31129e-12	-2.90362e-10	-1.13879	1.58205e-05	-2.90362e-10	-1.13939
47387850	chr12:47387850:G:A	1.64716e-12	-2.90362e-10	-0.910748	1.97161e-05	-2.90362e-10	-0.919256
47387923	chr12:47387923:G:A	2.95385e-12	-0.207879	-0.118812	2.41071e-05	-0.628634	-0.0895482
47388024	chr12:47388024:GCAGA:G	2.32123e-13	-1.64341	-1.22688	5.20205e-06	-1.02562	-1.22602
47388536	chr12:47388536:C:A	2.22619e-13	-1.68496	-1.22713	4.8789e-06	-1.08949	-1.22628
47388712	chr12:47388712:G:C	7.08828e-13	-1.75394	-2.70255e-10	9.18014e-06	-1.68365	-2.70255e-10
47388754	chr12:47388754:T:C	3.98361e-13	-2.02891	-0.301289	5.85117e-06	-1.82307	-0.310979
47388807	chr12:47388807:G:A	2.45231e-12	-0.125273	-0.387496	2.03961e-05	-0.508515	-0.376831
47389009	chr12:47389009:C:T	1.30885e-12	-2.90362e-10	-1.14065	1.57814e-05	-2.90362e-10	-1.14186
47389333	chr12:47389333:C:T	1.31041e-12	-2.90362e-10	-1.13946	1.58101e-05	-2.90362e-10	-1.14004
47389510	chr12:47389510:A:C	3.42155e-13	-1.36976	-1.11253	2.68589e-06	-1.8002	-1.11248
47389987	chr12:47389987:C:A	1.60596e-12	-0.759746	-0.17633	5.53309e-06	-2.01914	-0.170802
47390000	chr12:47390000:T:A	2.27785e-12	-0.498357	-0.0882097	1.93238e-05	-0.880646	-0.0587039
47390430	chr12:47390430:C:T	2.21776e-12	-0.240817	-0.372485	1.84739e-05	-0.621806	-0.362525
47390438	chr12:47390438:T:C	2.90939e-13	-1.47162	-1.17282	2.38236e-06	-1.86006	-1.17254
47390485	chr12:47390485:T:C	3.02385e-12	-2.90362e-10	-0.303268	3.56148e-05	-2.90362e-10	-0.327929
47390588	chr12:47390588:T:C	1.96482e-13	-1.82988	-1.2071	3.80154e-06	-1.36045	-1.20484
47390769	chr12:47390769:T:C	1.35244e-12	-2.90362e-10	-1.10789	1.63122e-05	-2.90362e-10	-1.10877
47391029	chr12:47391029:A:C	1.4102e-12	-2.90362e-10	-1.06607	1.69405e-05	-2.90362e-10	-1.07098
47391185	chr12:47391185:T:A	1.19562e-12	-2.90362e-10	-1.23114	1.44208e-05	-2.90362e-10	-1.23202
47391310	chr12:47391310:AAG:A	1.54585e-12	-2.90362e-10	-0.974225	1.86414e-05	-2.90362e-10	-0.975307
47391316	chr12:47391316:G:C	1.21949e-12	-2.90362e-10	-1.21137	1.46933e-05	-2.90362e-10	-1.2133
47391728	chr12:47391728:C:T	7.8196e-13	-0.46548	-1.19027	3.49068e-06	-1.45618	-1.19442
47392019	chr12:47392019:C:T	2.59415e-12	0.770576	-1.22712	1.85362e-05	0.243449	-1.22441
47392086	chr12:47392086:C:T	1.19347e-12	-2.90362e-10	-1.23294	1.44014e-05	-2.90362e-10	-1.23336
47392273	chr12:47392273:C:T	3.59548e-13	-1.60108	-0.831627	2.9569e-06	-2.00027	-0.816277
47392382	chr12:47392382:C:T	1.21378e-12	-2.90362e-10	-1.21606	1.46524e-05	-2.90362e-10	-1.21608
47392430	chr12:47392430:T:C	1.82572e-12	-2.90362e-10	-0.807823	2.16405e-05	-2.90362e-10	-0.826122
47392492	chr12:47392492:C:T	1.9633e-13	-1.83419	-1.20357	6.03428e-06	-0.895307	-1.20793
47392792	chr12:47392792:T:A	2.15821e-13	-2.01781	-0.925295	3.00337e-06	-1.8952	-0.905755
47392800	chr12:47392800:T:C	1.65505e-11	-2.90362e-10	1.39662	0.000210121	-2.90362e-10	1.447
47392908	chr12:47392908:A:G	1.26822e-12	-2.90362e-10	-1.17219	1.5467e-05	-2.90362e-10	-1.16198
47393171	chr12:47393171:A:C	2.18617e-12	-2.90362e-10	-0.627649	2.65918e-05	-2.90362e-10	-0.620087
47393306	chr12:47393306:A:G	2.20154e-13	-1.8987	-1.02453	5.96681e-06	-1.10628	-1.0082
47393535	chr12:47393535:A:T	1.19731e-12	-2.90362e-10	-1.22972	1.44392e-05	-2.90362e-10	-1.23074
47393621	chr12:47393621:T:TA	5.15422e-13	-1.53745	-0.535116	7.46412e-06	-1.36246	-0.52812
47393642	chr12:47393642:A:G	1.29481e-12	-2.90362e-10	-1.15144	1.56987e-05	-2.90362e-10	-1.14711
47393837	chr12:47393837:T:C	1.31038e-12	-2.90362e-10	-1.13948	1.58937e-05	-2.90362e-10	-1.13477
47394143	chr12:47394143:T:C	3.02951e-13	-1.67151	-0.932476	1.20171e-05	-0.476304	-0.938051
47394358	chr12:47394358:C:T	1.19567e-12	-2.90362e-10	-1.2311	1.44277e-05	-2.90362e-10	-1.23154
47394560	chr12:47394560:C:T	1.25098e-12	-2.90362e-10	-1.18587	1.51339e-05	-2.90362e-10	-1.18375
47394687	chr12:47394687:T:A	7.18751e-13	-0.508071	-1.23197	2.82596e-06	-1.62899	-1.23285
47394909	chr12:47394909:C:T	1.83543e-13	-1.87362	-1.23149	5.27737e-06	-1.00494	-1.23232
47395247	chr12:47395247:A:C	2.58061e-13	-1.53108	-1.23328	1.25324e-05	-0.138895	-1.23348
47395337	chr12:47395337:G:A	1.26295e-12	-1.17635	-2.70255e-10	1.26276e-05	-1.3648	-2.70255e-10
47395362	chr12:47395362:C:T	1.82968e-12	-2.90362e-10	-0.805661	2.20247e-05	-2.90362e-10	-0.808527
47395493	chr12:47395493:T:C	3.73097e-13	-1.54693	-0.848788	4.98369e-06	-1.44642	-0.8481
47395774	chr12:47395774:G:T	1.00877e-12	-1.40107	-2.70255e-10	1.30262e-05	-1.33373	-2.70255e-10
47395826	chr12:47395826:AAT:A	6.91618e-13	-0.994622	-0.7839	1.688e-05	-0.293124	-0.781437
47395942	chr12:47395942:G:A	2.42523e-12	-2.90362e-10	-0.523875	2.91223e-05	-2.90362e-10	-0.529185
47396161	chr12:47396161:G:A	1.93621e-12	-2.90362e-10	-0.749065	2.35161e-05	-2.90362e-10	-0.743003
47396417	chr12:47396417:T:A	1.29782e-12	-2.90362e-10	-1.14911	1.5863e-05	-2.90362e-10	-1.1367
47396529	chr12:47396529:C:T	5.91078e-13	-0.706122	-1.22949	2.92532e-06	-1.59633	-1.23096
47397265	chr12:47397265:C:T	1.90029e-12	-2.90362e-10	-0.767793	2.28832e-05	-2.90362e-10	-0.770285
47398388	chr12:47398388:C:T	1.76745e-12	-2.90362e-10	-0.840261	2.10012e-05	-2.90362e-10	-0.856111
47399648	chr12:47399648:T:C	1.26149e-12	-2.90362e-10	-1.17751	1.5264e-05	-2.90362e-10	-1.17519
47400318	chr12:47400318:C:G	2.12429e-12	-2.90362e-10	-0.65636	2.58071e-05	-2.90362e-10	-0.650039
47400677	chr12:47400677:C:T	2.3116e-13	-1.75156	-1.12289	2.41562e-06	-1.90679	-1.11194
47400806	chr12:47400806:C:T	5.57944e-12	0.309289	-2.70255e-10	1.51446e-05	-1.18305	-2.70255e-10
47401060	chr12:47401060:A:G	2.70337e-13	-1.8234	-0.894483	9.64126e-06	-0.735967	-0.898671
47401075	chr12:47401075:T:C	1.74523e-12	-2.90362e-10	-0.852912	2.10227e-05	-2.90362e-10	-0.855085
47401177	chr12:47401177:C:T	1.51325e-12	-2.90362e-10	-0.995543	1.8249e-05	-2.90362e-10	-0.996582
47401302	chr12:47401302:G:A	1.81533e-12	-2.90362e-10	-0.813531	2.17638e-05	-2.90362e-10	-0.820442
47401310	chr12:47401310:A:C	6.62688e-13	-1.0115	-0.809752	1.60061e-05	-0.320223	-0.807499
47401795	chr12:47401795:T:C	7.18963e-13	-1.04877	-0.69098	1.72035e-05	-0.367495	-0.688079
47402059	chr12:47402059:G:C	2.71233e-12	-2.90362e-10	-0.411993	3.25751e-05	-2.90362e-10	-0.41714
47402178	chr12:47402178:T:C	4.40197e-13	-1.14158	-1.08876	1.08309e-05	-0.440758	-1.07753
47402323	chr12:47402323:T:G	7.32786e-13	-0.96623	-0.754472	1.79302e-05	-0.261917	-0.752288
47402387	chr12:47402387:C:A	2.69314e-13	-1.83714	-0.884539	9.41758e-06	-0.769332	-0.888779
47402486	chr12:47402486:A:G	1.9761e-12	-2.90362e-10	-0.728674	2.37303e-05	-2.90362e-10	-0.733937
47402559	chr12:47402559:T:C	1.44927e-12	-2.90362e-10	-1.03874	1.74746e-05	-2.90362e-10	-1.03994
47402641	chr12:47402641:C:T	7.27616e-13	-1.72778	-2.70255e-10	7.65916e-06	-1.86479	-2.70255e-10
47402935	chr12:47402935:G:A	6.80734e-13	-1.03532	-0.759066	1.63221e-05	-0.351228	-0.756944
47403089	chr12:47403089:G:A	1.74434e-12	-2.90362e-10	-0.853425	2.1012e-05	-2.90362e-10	-0.855596
47403119	chr12:47403119:C:T	1.80951e-12	-2.90362e-10	-0.816746	2.14913e-05	-2.90362e-10	-0.833041
47403144	chr12:47403144:G:C	6.93291e-13	-0.990028	-0.786079	1.68256e-05	-0.293839	-0.783946
47403271	chr12:47403271:T:C	5.61513e-13	-1.98692	-2.70255e-10	7.44554e-06	-1.89307	-2.70255e-10
47403566	chr12:47403566:C:T	7.46481e-13	-0.952858	-0.749326	1.83503e-05	-0.243943	-0.747099
47403597	chr12:47403597:C:G	7.08881e-13	-0.966368	-0.787499	1.73446e-05	-0.261636	-0.785773
47404284	chr12:47404284:T:C	7.45626e-13	-0.934001	-0.76933	1.84612e-05	-0.217733	-0.767286
47404724	chr12:47404724:A:G	7.03527e-13	-0.952338	-0.809111	1.7327e-05	-0.241225	-0.8072
47404842	chr12:47404842:C:T	1.27331e-12	-2.90362e-10	-1.16818	1.53388e-05	-2.90362e-10	-1.1703
47405110	chr12:47405110:G:C	1.9665e-12	-2.90362e-10	-0.733544	2.35769e-05	-2.90362e-10	-0.740423
47405146	chr12:47405146:C:T	2.33257e-12	-2.90362e-10	-0.562828	2.79353e-05	-2.90362e-10	-0.570799
47405672	chr12:47405672:C:G	2.39558e-12	-2.90362e-10	-0.536176	2.89418e-05	-2.90362e-10	-0.535404
47405827	chr12:47405827:A:G	1.53663e-12	-2.90362e-10	-0.98021	1.88211e-05	-2.90362e-10	-0.965713
47405848	chr12:47405848:T:C	8.66165e-13	-0.823034	-0.730446	2.27239e-05	-0.0589783	-0.718293
47405864	chr12:47405864:T:C	8.5588e-13	-0.879516	-0.685909	2.17045e-05	-0.145593	-0.677577
47405975	chr12:47405975:G:T	7.42022e-13	-1.70818	-2.70255e-10	6.89563e-06	-1.9698	-2.70255e-10
47406810	chr12:47406810:G:A	2.18509e-12	-2.90362e-10	-0.628143	2.65577e-05	-2.90362e-10	-0.621369
47406822	chr12:47406822:C:T	6.27455e-13	-0.845813	-1.03007	4.61266e-05	0.950736	-1.02004
47406845	chr12:47406845:T:G	7.43021e-13	-0.918168	-0.788663	1.94105e-05	-0.152126	-0.782752
47406931	chr12:47406931:A:G	7.49544e-13	-0.913883	-0.784208	1.96201e-05	-0.145813	-0.778319
47406960	chr12:47406960:T:C	1.34627e-12	-2.90362e-10	-1.11246	1.64933e-05	-2.90362e-10	-1.09774
47406968	chr12:47406968:C:T	5.07008e-13	-1.06452	-1.02451	1.32419e-05	-0.307565	-1.00974
47407879	chr12:47407879:T:G	7.36499e-13	-1.05961	-0.656035	1.9032e-05	-0.311857	-0.642709
47408010	chr12:47408010:A:G	1.76453e-12	-2.90362e-10	-0.841916	2.10827e-05	-2.90362e-10	-0.852237
47408053	chr12:47408053:G:A	6.38373e-13	-1.16798	-0.690649	1.5208e-05	-0.495396	-0.683472
47408086	chr12:47408086:T:C	6.38588e-13	-1.20225	-0.65605	1.49615e-05	-0.546663	-0.648544
47408164	chr12:47408164:A:C	1.34789e-12	-1.11126	-2.70255e-10	2.53219e-05	-0.669019	-2.70255e-10
47408177	chr12:47408177:CA:C	6.78845e-13	-1.09101	-0.706151	1.64713e-05	-0.39968	-0.699391
47408263	chr12:47408263:T:A	8.57971e-13	-1.56298	-2.70255e-10	7.30119e-06	-1.91265	-2.70255e-10
47408266	chr12:47408266:T:C	7.28758e-13	-1.03921	-0.687003	1.9253e-05	-0.282755	-0.660267
47408267	chr12:47408267:A:G	1.72294e-12	-2.90362e-10	-0.86577	2.10981e-05	-2.90362e-10	-0.851506
47408433	chr12:47408433:A:G	1.53608e-12	-2.90362e-10	-0.980565	1.87559e-05	-2.90362e-10	-0.969183
47408523	chr12:47408523:G:C	3.03951e-13	-1.36727	-1.23342	1.94049e-06	-2.0046	-1.23315
47408763	chr12:47408763:G:A	2.23416e-12	-2.90362e-10	-0.605935	2.62898e-05	-2.90362e-10	-0.631509
47408794	chr12:47408794:A:G	5.27365e-13	-1.36866	-0.681004	7.584e-06	-1.20019	-0.674454
47409338	chr12:47409338:G:T	2.18577e-13	-1.94469	-0.985727	2.42016e-06	-2.02826	-0.988601
47409371	chr12:47409371:T:C	1.72282e-12	-2.90362e-10	-0.865838	2.10966e-05	-2.90362e-10	-0.851577
47409947	chr12:47409947:C:G	8.1941e-13	-1.60897	-2.70255e-10	8.35696e-06	-1.7776	-2.70255e-10
47410069	chr12:47410069:A:AT	7.1318e-13	-1.02329	-0.724529	1.88993e-05	-0.262521	-0.699046
47410213	chr12:47410213:T:C	1.51687e-12	-2.90362e-10	-0.993153	1.82781e-05	-2.90362e-10	-0.994986
47410265	chr12:47410265:T:C	1.5547e-12	-2.90362e-10	-0.968517	1.87325e-05	-2.90362e-10	-0.97043
47410373	chr12:47410373:C:A	2.22503e-13	-1.92386	-0.98875	2.42766e-06	-2.02217	-0.991594
47411127	chr12:47411127:G:A	1.78332e-12	-2.90362e-10	-0.831321	2.1858e-05	-2.90362e-10	-0.816124
47411602	chr12:47411602:G:A	2.58184e-12	-2.90362e-10	-0.461299	3.1411e-05	-2.90362e-10	-0.45353
47411716	chr12:47411716:C:T	1.89212e-13	-1.85922	-1.21547	6.27961e-06	-0.845657	-1.21772
47411970	chr12:47411970:C:A	2.32113e-13	-1.84262	-1.02772	7.75362e-06	-0.819811	-1.03272
47411990	chr12:47411990:G:A	1.19427e-12	-2.90362e-10	-1.23226	1.44089e-05	-2.90362e-10	-1.23284
47412603	chr12:47412603:C:T	1.31626e-12	-2.90362e-10	-1.135	1.58799e-05	-2.90362e-10	-1.13563
47412676	chr12:47412676:A:T	1.92937e-13	-1.848	-1.20719	6.51032e-06	-0.81765	-1.20965
47412732	chr12:47412732:A:G	1.94935e-13	-1.83841	-1.20648	6.67341e-06	-0.793587	-1.20897
47412870	chr12:47412870:T:C	1.26464e-12	-2.90362e-10	-1.17502	1.54333e-05	-2.90362e-10	-1.16416
47412943	chr12:47412943:AG:A	1.58935e-12	-2.90362e-10	-0.946476	1.91206e-05	-2.90362e-10	-0.949925
47413031	chr12:47413031:A:G	1.19506e-12	-2.90362e-10	-1.2316	1.44086e-05	-2.90362e-10	-1.23287
47413038	chr12:47413038:C:A	2.62186e-12	-2.90362e-10	-0.445916	3.1906e-05	-2.90362e-10	-0.437896
47413154	chr12:47413154:G:A	2.63758e-12	-2.90362e-10	-0.439937	3.20983e-05	-2.90362e-10	-0.431886
47413215	chr12:47413215:T:C	7.03406e-13	-1.11398	-0.64764	4.27035e-06	-1.79161	-0.657385
47413497	chr12:47413497:G:A	1.95258e-13	-1.84617	-1.19707	6.60126e-06	-0.813383	-1.20005
47413630	chr12:47413630:G:A	7.67546e-13	-1.67436	-2.70255e-10	9.7261e-06	-1.62588	-2.70255e-10
47413742	chr12:47413742:CT:C	2.03931e-12	-2.90362e-10	-0.697187	2.44247e-05	-2.90362e-10	-0.705096
47413750	chr12:47413750:T:G	8.3894e-13	-0.422617	-1.1628	4.0689e-06	-1.32727	-1.17005
47414054	chr12:47414054:G:A	1.60865e-10	-2.90362e-10	3.67076	0.00196927	-2.90362e-10	3.68473
47414168	chr12:47414168:G:A	4.08125e-12	-2.90362e-10	-0.00339595	4.84165e-05	-2.90362e-10	-0.0208496
47414201	chr12:47414201:G:A	2.27604e-13	-1.85181	-1.03814	2.35631e-06	-2.02177	-1.02182
47414463	chr12:47414463:A:G	2.09855e-13	-1.90149	-1.06965	2.26068e-06	-2.01395	-1.07107
47414754	chr12:47414754:G:A	2.16729e-11	-2.90362e-10	1.66626	0.000276007	-2.90362e-10	1.71974
47414831	chr12:47414831:T:C	1.68606e-13	-1.95693	-1.23306	1.88776e-06	-2.03178	-1.23352
47414899	chr12:47414899:G:A	5.03451e-13	-1.39517	-0.700895	3.51162e-06	-1.9347	-0.709911
47415090	chr12:47415090:C:T	1.66101e-13	-1.97627	-1.22869	4.32572e-06	-1.20668	-1.22943
47415096	chr12:47415096:A:G	1.67783e-12	-2.90362e-10	-0.892297	2.04242e-05	-2.90362e-10	-0.883968
47415786	chr12:47415786:G:A	1.58849e-12	-2.90362e-10	-0.947019	1.8932e-05	-2.90362e-10	-0.959836
47415896	chr12:47415896:C:T	4.09023e-13	-1.85345	-0.45033	4.78426e-06	-1.90018	-0.435175
47415992	chr12:47415992:G:A	1.2924e-12	-2.90362e-10	-1.1533	1.55942e-05	-2.90362e-10	-1.15379
47416111	chr12:47416111:T:C	2.02726e-13	-1.90084	-1.10486	2.17822e-06	-2.01541	-1.10677
47416204	chr12:47416204:C:T	5.30128e-13	-1.42804	-0.6164	3.83783e-06	-1.95696	-0.598821
47416507	chr12:47416507:C:T	1.82703e-13	-1.94028	-1.16942	5.31595e-06	-1.05208	-1.1779
47416715	chr12:47416715:G:T	1.96727e-13	-1.89686	-1.13888	6.02193e-06	-0.962517	-1.14276
47416861	chr12:47416861:G:C	1.69121e-13	-1.95942	-1.22753	4.72153e-06	-1.11878	-1.22978
47416988	chr12:47416988:G:A	2.02272e-13	-1.92035	-1.0876	6.03742e-06	-1.01174	-1.09098
47416997	chr12:47416997:A:T	2.14681e-12	-2.90362e-10	-0.645816	2.57977e-05	-2.90362e-10	-0.650406
47417043	chr12:47417043:G:A	1.94488e-13	-1.94809	-1.0991	5.51156e-06	-1.08222	-1.11163
47417095	chr12:47417095:G:C	2.14813e-12	-2.90362e-10	-0.645203	2.58132e-05	-2.90362e-10	-0.649802
47417422	chr12:47417422:C:T	2.71802e-13	-1.51623	-1.19625	2.03608e-06	-1.99919	-1.19047
47418405	chr12:47418405:G:A	3.15423e-12	-2.90362e-10	-0.261055	3.84299e-05	-2.90362e-10	-0.251853
47418484	chr12:47418484:A:G	3.9514e-13	-1.88333	-0.454985	4.21016e-06	-2.00701	-0.456184
47418502	chr12:47418502:G:A	5.32274e-13	-0.83997	-1.20043	3.38943e-06	-1.48575	-1.19428
47418818	chr12:47418818:C:G	1.34046e-12	-2.90362e-10	-1.11679	1.60702e-05	-2.90362e-10	-1.12372
47418937	chr12:47418937:G:A	2.28106e-13	-1.7747	-1.11304	4.09976e-06	-1.38708	-1.10269
47418993	chr12:47418993:A:G	2.60966e-13	-1.65761	-1.09556	2.18663e-06	-2.02432	-1.094
47418999	chr12:47418999:C:T	3.44838e-13	-1.87339	-0.601092	4.35422e-06	-1.85542	-0.574121
47419094	chr12:47419094:A:G	3.57148e-13	-1.8633	-0.5761	3.64739e-06	-2.03226	-0.574417
47419534	chr12:47419534:T:C	2.58141e-12	-2.90362e-10	-0.461463	3.10926e-05	-2.90362e-10	-0.463718
47419841	chr12:47419841:CA:C	1.3415e-12	-1.77719	0.661181	1.26103e-05	-2.01376	0.647585
47419988	chr12:47419988:G:A	8.97116e-13	-1.51837	-2.70255e-10	2.69447e-05	-0.606902	-2.70255e-10
47420010	chr12:47420010:T:C	1.23049e-12	-2.90362e-10	-1.20239	1.49712e-05	-2.90362e-10	-1.19456
47420172	chr12:47420172:A:T	4.46774e-13	-1.52771	-0.687792	3.37313e-06	-1.99106	-0.693788
47420368	chr12:47420368:CAG:C	2.39264e-11	1.76518	-2.70255e-10	0.000526309	2.3652	-2.70255e-10
47420376	chr12:47420376:A:G	2.13593e-12	-1.81534	1.16444	2.06955e-05	-2.02332	1.15255
47420703	chr12:47420703:G:A	1.72541e-12	-1.68816	0.823825	1.54643e-05	-1.97576	0.813609
47421037	chr12:47421037:G:A	2.46661e-12	-2.90362e-10	-0.506956	2.96903e-05	-2.90362e-10	-0.509869
47421068	chr12:47421068:G:A	4.99569e-13	-1.10254	-1.00127	5.34995e-06	-1.23987	-0.98373
47421142	chr12:47421142:T:A	3.93325e-13	-1.87352	-0.469397	4.98182e-06	-1.85444	-0.440456
47421189	chr12:47421189:G:A	1.9357e-13	-1.91769	-1.13422	5.80248e-06	-1.00573	-1.13668
47421400	chr12:47421400:G:A	1.24686e-12	-2.90362e-10	-1.18917	1.50108e-05	-2.90362e-10	-1.19192
47421556	chr12:47421556:C:T	1.72421e-12	-2.90362e-10	-0.86503	2.07566e-05	-2.90362e-10	-0.867825
47421557	chr12:47421557:G:A	1.7019e-12	-2.90362e-10	-0.878056	2.04806e-05	-2.90362e-10	-0.88121
47421803	chr12:47421803:T:C	1.22827e-12	-2.90362e-10	-1.2042	1.49538e-05	-2.90362e-10	-1.19572
47422002	chr12:47422002:T:C	1.19395e-12	-2.90362e-10	-1.23254	1.44137e-05	-2.90362e-10	-1.23251
47422067	chr12:47422067:A:G	3.19133e-13	-1.93489	-0.617061	3.50903e-06	-2.02581	-0.619538
47422159	chr12:47422159:T:G	1.84733e-13	-1.90407	-1.19458	5.59339e-06	-0.982117	-1.19699
47422173	chr12:47422173:G:A	1.34953e-12	-1.11005	-2.70255e-10	1.32851e-05	-1.31404	-2.70255e-10
47422180	chr12:47422180:G:A	8.1545e-13	-1.61382	-2.70255e-10	1.03841e-05	-1.56041	-2.70255e-10
47422194	chr12:47422194:T:C	3.60758e-12	-2.90362e-10	-0.126764	4.34657e-05	-2.90362e-10	-0.128718
47422347	chr12:47422347:C:T	2.37914e-13	-1.79385	-1.05179	2.36425e-06	-2.00425	-1.03598
47423376	chr12:47423376:T:C	1.26036e-12	-2.90362e-10	-1.1784	1.53016e-05	-2.90362e-10	-1.17273
47423920	chr12:47423920:G:A	1.1938e-12	-2.90362e-10	-1.23266	1.44119e-05	-2.90362e-10	-1.23264
47424118	chr12:47424118:G:A	2.56846e-13	-1.65509	-1.11398	7.00002e-06	-0.859084	-1.09569
47424168	chr12:47424168:T:G	2.0229e-12	-2.90362e-10	-0.70527	2.42543e-05	-2.90362e-10	-0.712095
47424198	chr12:47424198:C:T	2.27085e-13	-1.94082	-0.951406	2.64471e-06	-1.99612	-0.932011
47424528	chr12:47424528:A:G	1.56272e-12	-2.90362e-10	-0.963375	1.8851e-05	-2.90362e-10	-0.964124
47424617	chr12:47424617:C:T	1.47837e-12	-2.90362e-10	-1.01886	1.79541e-05	-2.90362e-10	-1.01287
47424826	chr12:47424826:C:A	1.86041e-13	-1.97954	-1.11205	2.15982e-06	-2.02692	-1.10374
47425112	chr12:47425112:A:G	5.58742e-13	-1.99187	-2.70255e-10	6.56011e-06	-2.01968	-2.70255e-10
47425163	chr12:47425163:A:T	1.86906e-13	-2.00665	-1.0803	2.21895e-06	-2.03288	-1.07077
47425296	chr12:47425296:A:T	1.27851e-12	-2.90362e-10	-1.1641	1.55842e-05	-2.90362e-10	-1.15443
47425355	chr12:47425355:A:G	6.61953e-12	-2.90362e-10	0.480225	7.914e-05	-2.90362e-10	0.470529
47425413	chr12:47425413:A:G	4.5538e-13	-1.52922	-0.667199	3.90474e-06	-1.86837	-0.67013
47425544	chr12:47425544:A:G	1.38351e-12	-2.90362e-10	-1.08518	1.65546e-05	-2.90362e-10	-1.09402
47425560	chr12:47425560:G:A	4.31306e-13	-1.56494	-0.6858	3.75579e-06	-1.88882	-0.688571
47425695	chr12:47425695:A:C	2.17321e-12	-2.90362e-10	-0.633594	2.6753e-05	-2.90362e-10	-0.614042
47425716	chr12:47425716:G:A	1.78771e-12	-2.90362e-10	-0.828864	2.14495e-05	-2.90362e-10	-0.834989
47425878	chr12:47425878:G:T	2.19511e-13	-1.9518	-0.974351	2.6023e-06	-1.98907	-0.95523
47426029	chr12:47426029:G:T	1.71082e-13	-1.98956	-1.18586	2.11444e-06	-1.97104	-1.18086
47426092	chr12:47426092:T:TA	1.1945e-12	-2.90362e-10	-1.23207	1.44322e-05	-2.90362e-10	-1.23123
47426304	chr12:47426304:C:T	4.58568e-11	2.41572	-2.70255e-10	0.000149226	1.10477	-2.70255e-10
47427071	chr12:47427071:G:A	1.21883e-12	-2.90362e-10	-1.21191	1.46655e-05	-2.90362e-10	-1.21519
47427165	chr12:47427165:C:A	5.39828e-13	-2.0263	-2.70255e-10	9.27952e-06	-1.67288	-2.70255e-10
47427230	chr12:47427230:C:G	1.75491e-12	-2.90362e-10	-0.847382	2.14023e-05	-2.90362e-10	-0.837193
47427287	chr12:47427287:C:T	2.48973e-13	-1.66354	-1.13667	6.72555e-06	-0.874689	-1.12009
47427458	chr12:47427458:G:A	1.32435e-12	-2.90362e-10	-1.12888	1.6137e-05	-2.90362e-10	-1.11957
47427460	chr12:47427460:G:A	5.01711e-13	-0.901803	-1.19773	6.86265e-06	-0.773873	-1.20072
47427467	chr12:47427467:CACAG:C	5.06144e-13	-0.895917	-1.19482	6.93097e-06	-0.766761	-1.19793
47428655	chr12:47428655:G:A	1.49714e-12	-2.90362e-10	-1.00625	1.80519e-05	-2.90362e-10	-1.00744
47428764	chr12:47428764:T:C	6.46189e-13	-1.7964	-0.0500606	6.34537e-06	-1.99888	-0.0540891
47428765	chr12:47428765:G:A	6.80059e-13	-1.61805	-0.17733	6.07833e-06	-1.91498	-0.180977
47428858	chr12:47428858:A:C	5.71173e-12	-2.90362e-10	0.332722	6.92922e-05	-2.90362e-10	0.337643
47429112	chr12:47429112:T:A	4.14789e-13	-2.01685	-0.272934	5.45638e-06	-1.94411	-0.259799
47429243	chr12:47429243:G:A	5.4198e-13	-2.02233	-2.70255e-10	6.77557e-06	-1.98737	-2.70255e-10
47429312	chr12:47429312:A:G	5.32592e-13	-0.85132	-1.18848	7.30441e-06	-0.720362	-1.19185
47429570	chr12:47429570:G:A	1.20681e-12	-2.90362e-10	-1.22182	1.45331e-05	-2.90362e-10	-1.22426
47429598	chr12:47429598:G:A	1.31568e-12	-2.90362e-10	-1.13545	1.57621e-05	-2.90362e-10	-1.14308
47429718	chr12:47429718:G:A	1.2958e-12	-2.90362e-10	-1.15067	1.55927e-05	-2.90362e-10	-1.15389
47429752	chr12:47429752:A:G	3.21736e-13	-1.41101	-1.13281	4.17708e-06	-1.33327	-1.13781
47429933	chr12:47429933:T:C	5.49953e-13	-0.834407	-1.17331	7.52006e-06	-0.705698	-1.17742
47430244	chr12:47430244:A:G	3.11562e-13	-1.65067	-0.925284	4.14276e-06	-1.57179	-0.907535
47430319	chr12:47430319:A:G	7.41254e-13	-0.524385	-1.18483	1.03004e-05	-0.380291	-1.18821
47430408	chr12:47430408:A:G	1.2719e-12	-2.90362e-10	-1.16929	1.54644e-05	-2.90362e-10	-1.16215
47430502	chr12:47430502:GC:G	4.63579e-13	-1.48467	-0.693911	3.90112e-06	-1.84283	-0.696601
47430591	chr12:47430591:G:C	6.93349e-13	-1.06059	-0.715429	2.19315e-05	-0.0942475	-0.71852
47431044	chr12:47431044:G:C	2.79506e-13	-1.52154	-1.16299	2.02321e-06	-2.0279	-1.16811
47431330	chr12:47431330:G:A	3.96702e-13	-1.64357	-0.690796	3.58002e-06	-1.93178	-0.693546
47431607	chr12:47431607:C:T	4.14489e-13	-1.05854	-1.23197	1.35648e-05	-0.0614031	-1.23181
47431619	chr12:47431619:A:G	1.54586e-12	0.228335	-1.20256	4.83445e-06	-1.12703	-1.19789
47432293	chr12:47432293:T:C	1.20132e-12	-2.90362e-10	-1.22638	1.44745e-05	-2.90362e-10	-1.2283
47432522	chr12:47432522:T:C	1.50814e-12	-2.90362e-10	-0.998924	1.81983e-05	-2.90362e-10	-0.999361
47432540	chr12:47432540:G:A	1.09707e-11	-2.90362e-10	0.985427	0.000132873	-2.90362e-10	0.988707
47432801	chr12:47432801:T:G	3.32961e-13	-1.31048	-1.19905	1.14103e-05	-0.277741	-1.18843
47433202	chr12:47433202:C:T	2.30286e-13	-1.71194	-1.1663	5.96903e-06	-0.961826	-1.15228
47433268	chr12:47433268:C:T	1.23073e-12	-2.90362e-10	-1.20219	1.4821e-05	-2.90362e-10	-1.20465
47433366	chr12:47433366:A:G	4.23377e-13	-1.58744	-0.68185	3.72752e-06	-1.90044	-0.684502
47433411	chr12:47433411:C:T	4.65323e-13	-0.970189	-1.20463	6.34317e-06	-0.845986	-1.20733
47433482	chr12:47433482:T:C	1.20225e-12	-2.90362e-10	-1.2256	1.45143e-05	-2.90362e-10	-1.22555
47433578	chr12:47433578:G:A	3.15277e-13	-1.33796	-1.22614	3.42096e-06	-1.44434	-1.22643
47433817	chr12:47433817:G:A	2.80274e-13	-1.66337	-1.01842	3.69428e-06	-1.58969	-1.00422
47434046	chr12:47434046:T:G	1.21275e-12	-2.90362e-10	-1.21691	1.46077e-05	-2.90362e-10	-1.21914
47434049	chr12:47434049:A:T	1.72559e-12	-2.90362e-10	-0.864234	2.10389e-05	-2.90362e-10	-0.854314
47434088	chr12:47434088:G:C	2.35503e-13	-2.02413	-0.831705	2.87717e-06	-2.03171	-0.812169
47434701	chr12:47434701:G:T	1.75259e-12	-2.90362e-10	-0.848703	2.13736e-05	-2.90362e-10	-0.838533
47434824	chr12:47434824:G:T	2.90991e-12	-2.90362e-10	-0.341678	3.52504e-05	-2.90362e-10	-0.338213
47435165	chr12:47435165:C:T	1.19717e-12	-2.90362e-10	-1.22984	1.44527e-05	-2.90362e-10	-1.22981
47435166	chr12:47435166:TA:T	2.55913e-12	-2.90362e-10	-0.470132	3.04242e-05	-2.90362e-10	-0.48545
47435262	chr12:47435262:C:T	6.92478e-13	-0.925235	-0.852043	2.25018e-05	0.0697772	-0.856873
47435521	chr12:47435521:T:C	4.80649e-11	3.41619	-0.953434	0.00013952	1.97089	-0.933368
47435805	chr12:47435805:C:T	1.70582e-13	-1.98453	-1.19381	2.08806e-06	-1.97513	-1.18933
47436029	chr12:47436029:C:G	2.4455e-12	-2.90362e-10	-0.515548	3.01515e-05	-2.90362e-10	-0.494455
47436170	chr12:47436170:G:A	6.15574e-13	-0.908518	-0.986481	2.0759e-05	0.119089	-0.986799
47436511	chr12:47436511:G:A	2.2166e-13	-1.94963	-0.966781	2.63151e-06	-1.98782	-0.945313
47436639	chr12:47436639:A:G	5.79962e-13	-1.95459	-2.70255e-10	6.53011e-06	-2.02427	-2.70255e-10
47436657	chr12:47436657:G:A	2.22435e-13	-1.95268	-0.960239	2.53526e-06	-2.00715	-0.963239
47436660	chr12:47436660:T:C	2.5397e-13	-1.67997	-1.10037	6.74652e-06	-0.908511	-1.08315
47436727	chr12:47436727:A:G	2.11903e-13	-1.94964	-1.01179	2.51139e-06	-1.98807	-0.991788
47437094	chr12:47437094:C:T	4.56857e-12	-2.90362e-10	0.1094	5.51934e-05	-2.90362e-10	0.110154
47437168	chr12:47437168:C:T	1.52086e-12	-2.90362e-10	-0.990523	1.83189e-05	-2.90362e-10	-0.992758
47437198	chr12:47437198:C:T	2.08175e-13	-1.96092	-1.01826	2.52041e-06	-1.97777	-0.998502
47437298	chr12:47437298:G:A	2.09006e-13	-1.94562	-1.02958	2.45708e-06	-1.99131	-1.0104
47437350	chr12:47437350:G:A	5.46796e-13	-2.01348	-2.70255e-10	6.48347e-06	-2.03143	-2.70255e-10
47437360	chr12:47437360:A:G	2.06369e-13	-1.95652	-1.03137	2.47574e-06	-1.98182	-1.01234
47437448	chr12:47437448:G:A	5.19654e-12	-2.90362e-10	0.238194	6.35834e-05	-2.90362e-10	0.251662
47437558	chr12:47437558:T:A	1.52099e-12	-2.90362e-10	-0.990437	1.8346e-05	-2.90362e-10	-0.991281
47437605	chr12:47437605:C:T	2.23835e-13	-1.95427	-0.952373	2.68375e-06	-1.9831	-0.930378
47437778	chr12:47437778:G:A	5.70867e-13	-0.930013	-1.04039	4.13317e-06	-1.44291	-1.03874
47438090	chr12:47438090:T:C	2.16093e-13	-1.96968	-0.972162	2.66495e-06	-1.96961	-0.950891
47439357	chr12:47439357:C:T	6.42427e-13	-1.8523	-2.70255e-10	6.53548e-06	-2.02344	-2.70255e-10
47439969	chr12:47439969:A:G	1.25652e-12	-2.90362e-10	-1.18145	1.51561e-05	-2.90362e-10	-1.18228
47440392	chr12:47440392:C:T	2.05775e-13	-1.95939	-1.03138	2.47875e-06	-1.98067	-1.01226
47440428	chr12:47440428:G:A	1.67799e-12	-2.90362e-10	-0.892206	2.04535e-05	-2.90362e-10	-0.882538
47440619	chr12:47440619:A:G	6.05086e-12	-2.90362e-10	0.390401	7.67798e-05	-2.90362e-10	0.440252
47440887	chr12:47440887:C:T	2.38986e-12	-2.90362e-10	-0.538564	2.94616e-05	-2.90362e-10	-0.517603
47441393	chr12:47441393:T:A	1.67507e-12	-2.90362e-10	-0.893946	2.04171e-05	-2.90362e-10	-0.884319
47441424	chr12:47441424:T:C	5.44986e-13	-2.0168	-2.70255e-10	6.47812e-06	-2.03226	-2.70255e-10
47441432	chr12:47441432:C:A	2.56014e-13	-1.65019	-1.12213	6.95763e-06	-0.854411	-1.10644
47441608	chr12:47441608:T:C	1.21105e-12	-2.90362e-10	-1.21831	1.46209e-05	-2.90362e-10	-1.21824
47441967	chr12:47441967:C:A	2.69608e-13	-1.99473	-0.725853	3.21672e-06	-2.02992	-0.702413
47442359	chr12:47442359:G:A	2.19158e-13	-1.94801	-0.979753	2.59185e-06	-1.98947	-0.958849
47442477	chr12:47442477:A:G	1.51707e-12	-2.90362e-10	-0.993021	1.82991e-05	-2.90362e-10	-0.99384
47442633	chr12:47442633:C:T	2.68434e-13	-2.00187	-0.723082	3.22034e-06	-2.03169	-0.699511
47442653	chr12:47442653:T:C	2.18615e-13	-1.96638	-0.963859	2.67945e-06	-1.97269	-0.942385
47443001	chr12:47443001:G:A	2.69307e-13	-2.00255	-0.719157	3.23294e-06	-2.03185	-0.695443
47443230	chr12:47443230:T:C	2.60545e-13	-1.64974	-1.10504	7.13495e-06	-0.847353	-1.08833
47443401	chr12:47443401:A:C	2.05953e-13	-1.9755	-1.01441	2.56525e-06	-1.964	-0.99463
47443639	chr12:47443639:A:G	2.66591e-13	-1.68153	-1.05031	7.11245e-06	-0.90871	-1.03013
47443709	chr12:47443709:T:C	1.52819e-12	-2.90362e-10	-0.985718	1.84319e-05	-2.90362e-10	-0.986604
47443759	chr12:47443759:A:G	8.56007e-13	-1.56528	-2.70255e-10	6.77542e-06	-1.98739	-2.70255e-10
47443897	chr12:47443897:G:T	1.69004e-12	-2.90362e-10	-0.885048	2.05981e-05	-2.90362e-10	-0.875491
47444014	chr12:47444014:T:G	4.31522e-13	-1.58027	-0.669964	3.78369e-06	-1.8973	-0.672686
47444029	chr12:47444029:T:G	2.4259e-13	-1.6743	-1.15188	6.51041e-06	-0.890634	-1.13665
47444136	chr12:47444136:T:C	1.22694e-12	-2.90362e-10	-1.20528	1.48202e-05	-2.90362e-10	-1.2047
47444200	chr12:47444200:A:G	1.36774e-12	-2.90362e-10	-1.09664	1.65869e-05	-2.90362e-10	-1.09208
47444387	chr12:47444387:C:T	2.00132e-12	-2.90362e-10	-0.715995	2.43742e-05	-2.90362e-10	-0.707163
47444694	chr12:47444694:A:G	4.18408e-13	-1.58431	-0.696789	3.6763e-06	-1.89931	-0.699471
47444818	chr12:47444818:G:A	1.46982e-12	-0.111542	-0.913116	3.43301e-06	-1.76381	-0.903444
47444922	chr12:47444922:G:A	5.68225e-13	-1.97504	-2.70255e-10	6.51256e-06	-2.02696	-2.70255e-10
47444995	chr12:47444995:T:C	4.29235e-13	-1.59151	-0.664038	3.78392e-06	-1.90312	-0.666805
47445161	chr12:47445161:G:C	2.71487e-13	-1.97463	-0.739012	3.3982e-06	-1.96798	-0.709461
47445259	chr12:47445259:T:C	2.16858e-13	-1.97268	-0.965635	2.68728e-06	-1.96786	-0.9443
47445842	chr12:47445842:A:G	4.28831e-11	2.34868	-2.70255e-10	0.000143424	1.06512	-2.70255e-10
47446043	chr12:47446043:C:T	1.30432e-12	-2.90362e-10	-1.14412	1.56942e-05	-2.90362e-10	-1.1474
47446069	chr12:47446069:G:A	1.22209e-12	-2.90362e-10	-1.20924	1.4846e-05	-2.90362e-10	-1.20296
47446174	chr12:47446174:C:T	2.47298e-13	-1.67828	-1.12868	6.62558e-06	-0.898263	-1.11149
47446671	chr12:47446671:C:G	1.61429e-12	-2.90362e-10	-0.930903	1.93564e-05	-2.90362e-10	-0.937666
47446691	chr12:47446691:C:T	2.12433e-13	-1.95907	-0.999858	2.56298e-06	-1.98001	-0.979506
47446860	chr12:47446860:C:T	2.09681e-13	-1.95058	-1.02139	2.48923e-06	-1.98682	-1.00189
47446962	chr12:47446962:C:G	1.88971e-12	-2.90362e-10	-0.773378	2.26056e-05	-2.90362e-10	-0.78249
47447408	chr12:47447408:C:T	7.19469e-13	-0.851787	-0.887254	2.40102e-05	0.169643	-0.891852
47447656	chr12:47447656:G:A	6.87081e-13	-0.957263	-0.82784	2.2039e-05	0.0251692	-0.833045
47447953	chr12:47447953:A:T	2.41552e-13	-1.91286	-0.917606	2.72347e-06	-2.00425	-0.894533
47448033	chr12:47448033:C:T	7.62888e-13	-0.910018	-0.770425	2.55937e-05	0.11508	-0.773422
47448106	chr12:47448106:G:T	4.45371e-13	-1.52442	-0.694225	3.80741e-06	-1.86669	-0.697047
47448228	chr12:47448228:A:C	2.08237e-12	-2.90362e-10	-0.676294	2.55965e-05	-2.90362e-10	-0.658233
47448241	chr12:47448241:A:T	1.67179e-13	-1.9657	-1.23279	2.48151e-06	-1.75831	-1.23351
47448393	chr12:47448393:A:T	1.667e-13	-1.96935	-1.23201	2.47095e-06	-1.76615	-1.22994
47448510	chr12:47448510:T:C	1.66654e-13	-1.9681	-1.23353	2.46555e-06	-1.76537	-1.2329
47448563	chr12:47448563:C:T	1.28403e-12	-2.90362e-10	-1.1598	1.5533e-05	-2.90362e-10	-1.15772
47448587	chr12:47448587:C:T	1.67404e-13	-1.96539	-1.23176	2.47741e-06	-1.76037	-1.23311
47448630	chr12:47448630:A:C	1.65923e-13	-1.97258	-1.23345	2.44196e-06	-1.77445	-1.23344
47448770	chr12:47448770:G:A	1.65772e-13	-1.97478	-1.23216	2.4295e-06	-1.77971	-1.2333
47449371	chr12:47449371:T:C	1.67086e-13	-1.96565	-1.23339	2.47869e-06	-1.76054	-1.23242
47449568	chr12:47449568:A:G	1.66222e-13	-1.97093	-1.2333	2.45322e-06	-1.77111	-1.23218
47449768	chr12:47449768:G:A	2.26747e-13	-1.83215	-1.06157	2.30869e-06	-2.01804	-1.04597
47450050	chr12:47450050:C:T	5.54289e-13	-1.99987	-2.70255e-10	6.59598e-06	-2.01423	-2.70255e-10
47450422	chr12:47450422:A:G	1.016e-12	-1.39392	-2.70255e-10	2.43927e-05	-0.706407	-2.70255e-10
47450473	chr12:47450473:T:A	1.66613e-13	-1.9705	-1.23138	2.45187e-06	-1.77093	-1.23291
47450499	chr12:47450499:T:C	2.40778e-13	-1.82903	-1.00465	3.54857e-06	-1.63249	-1.00165
47450605	chr12:47450605:A:T	1.66826e-13	-1.96818	-1.23242	2.46222e-06	-1.76622	-1.2334
47450695	chr12:47450695:G:A	1.67158e-12	-2.90362e-10	-0.896032	2.03696e-05	-2.90362e-10	-0.886646
47450698	chr12:47450698:A:G	3.78574e-13	-2.00093	-0.380211	5.08583e-06	-1.93022	-0.344007
47450819	chr12:47450819:T:C	1.22218e-12	-2.90362e-10	-1.20916	1.48472e-05	-2.90362e-10	-1.20288
47450870	chr12:47450870:A:G	1.65575e-13	-1.97511	-1.23302	2.43473e-06	-1.77925	-1.23161
47450889	chr12:47450889:G:A	1.65941e-13	-1.97291	-1.23301	2.44496e-06	-1.77509	-1.23157
47451008	chr12:47451008:T:G	1.66792e-13	-1.96871	-1.23209	2.47255e-06	-1.76563	-1.22981
47451194	chr12:47451194:T:C	7.80842e-13	-0.830568	-0.826615	2.71354e-05	0.229912	-0.829761
47451614	chr12:47451614:G:C	1.65454e-13	-1.97538	-1.23348	2.429e-06	-1.78053	-1.23268
47451747	chr12:47451747:G:C	1.65219e-13	-1.97682	-1.23347	2.42147e-06	-1.78368	-1.23263
47451753	chr12:47451753:C:T	1.68577e-12	-2.90362e-10	-0.887579	2.0545e-05	-2.90362e-10	-0.878072
47451759	chr12:47451759:T:G	1.28372e-12	-2.90362e-10	-1.16004	1.5345e-05	-2.90362e-10	-1.1699
47451810	chr12:47451810:G:A	1.00598e-12	-0.17031	-1.23353	1.88562e-06	-2.03308	-1.23335
47451861	chr12:47451861:G:A	1.65799e-13	-1.97361	-1.23317	2.43949e-06	-1.777	-1.23191
47451978	chr12:47451978:T:C	4.29245e-13	-1.55826	-0.697271	3.72338e-06	-1.88592	-0.700136
47451980	chr12:47451980:T:G	1.65908e-13	-1.97283	-1.23329	2.44187e-06	-1.77576	-1.23217
47452168	chr12:47452168:A:T	1.65009e-13	-1.97816	-1.23339	2.40377e-06	-1.79123	-1.23242
47452282	chr12:47452282:C:T	1.76213e-12	-0.843274	-2.70255e-10	1.16809e-05	-1.44273	-2.70255e-10
47453590	chr12:47453590:A:G	1.65862e-13	-1.97288	-1.23352	2.43957e-06	-1.77555	-1.23332
47453679	chr12:47453679:C:A	8.01177e-13	-1.63147	-2.70255e-10	6.78595e-06	-1.98583	-2.70255e-10
47454285	chr12:47454285:C:T	1.48847e-12	-2.90362e-10	-1.01205	1.78261e-05	-2.90362e-10	-1.02003
47454524	chr12:47454524:T:C	5.38947e-13	-1.62137	-0.406572	4.84492e-06	-1.91224	-0.410523
47454594	chr12:47454594:C:T	1.65824e-13	-1.97333	-1.2333	2.44098e-06	-1.77612	-1.23217
47454624	chr12:47454624:T:G	5.47722e-13	-2.01179	-2.70255e-10	6.4924e-06	-2.03006	-2.70255e-10
47454710	chr12:47454710:T:C	2.20438e-13	-1.96562	-0.95632	2.57687e-06	-1.9935	-0.96062
47454714	chr12:47454714:T:C	2.21144e-13	-1.96449	-0.954249	2.57992e-06	-1.99439	-0.958545
47454715	chr12:47454715:G:A	2.21212e-13	-1.95994	-0.958488	2.56075e-06	-1.99765	-0.962739
47454723	chr12:47454723:A:T	2.25788e-13	-1.95394	-0.944014	2.58748e-06	-2.0016	-0.948408
47454729	chr12:47454729:A:G	2.23498e-13	-1.94644	-0.961708	2.53112e-06	-2.0061	-0.96593
47454736	chr12:47454736:T:C	2.21814e-13	-1.96343	-0.952286	2.58339e-06	-1.995	-0.956588
47454793	chr12:47454793:A:G	2.07134e-12	-2.00252	1.32092	2.88511e-05	-1.92271	1.38416
47454875	chr12:47454875:T:C	1.62605e-13	-2.01932	-1.20692	4.25222e-06	-1.24082	-1.21243
47454917	chr12:47454917:T:TA	2.21545e-12	-2.90362e-10	-0.614346	2.62668e-05	-2.90362e-10	-0.632382
47454918	chr12:47454918:G:A	2.21239e-12	-2.90362e-10	-0.615726	2.62307e-05	-2.90362e-10	-0.633759
47455156	chr12:47455156:A:G	2.62845e-13	-1.60859	-1.1374	7.53105e-06	-0.760757	-1.1209
47455172	chr12:47455172:G:A	2.36353e-12	-2.90362e-10	-0.549642	2.87216e-05	-2.90362e-10	-0.543041
47455291	chr12:47455291:G:A	7.51137e-13	-0.861408	-0.834559	2.51507e-05	0.164017	-0.83982
47455373	chr12:47455373:A:G	1.69044e-13	-1.95584	-1.23156	2.52302e-06	-1.74222	-1.23301
47455547	chr12:47455547:A:G	1.27855e-12	-2.90362e-10	-1.16407	1.54628e-05	-2.90362e-10	-1.16225
47455559	chr12:47455559:C:A	7.84649e-13	-0.946841	-0.705477	2.55014e-05	0.0479108	-0.709866
47455562	chr12:47455562:C:T	1.34923e-12	-2.90362e-10	-1.11027	1.61529e-05	-2.90362e-10	-1.11859
47455600	chr12:47455600:T:C	1.6626e-13	-1.97193	-1.23207	2.44293e-06	-1.77423	-1.23326
47455771	chr12:47455771:T:C	7.12608e-12	-2.90362e-10	0.553961	8.51118e-05	-2.90362e-10	0.543276
47456068	chr12:47456068:T:C	4.10213e-13	-1.58279	-0.718092	3.60078e-06	-1.89866	-0.72088
47456087	chr12:47456087:T:C	1.28972e-12	-2.90362e-10	-1.15537	1.54108e-05	-2.90362e-10	-1.16562
47456170	chr12:47456170:G:A	1.04818e-12	-0.133444	-1.2293	1.89997e-06	-2.0325	-1.22635
47456402	chr12:47456402:A:G	4.13338e-13	-1.5986	-0.69469	3.65166e-06	-1.90811	-0.697395
47456465	chr12:47456465:C:A	1.68571e-13	-1.95788	-1.23232	2.51152e-06	-1.74644	-1.23336
47456562	chr12:47456562:A:G	7.32881e-13	-0.887328	-0.833244	2.43174e-05	0.129006	-0.838504
47456731	chr12:47456731:T:C	7.85072e-13	-0.898646	-0.753134	2.6594e-05	0.136559	-0.756562
47456811	chr12:47456811:C:T	1.30394e-12	-2.90362e-10	-1.14441	1.59966e-05	-2.90362e-10	-1.12831
47456812	chr12:47456812:G:A	1.67523e-13	-1.96288	-1.23355	2.49513e-06	-1.75319	-1.23316
47456903	chr12:47456903:G:A	1.48726e-12	-2.90362e-10	-1.01286	1.80845e-05	-2.90362e-10	-1.00564
47457413	chr12:47457413:G:A	1.52959e-12	-2.90362e-10	-0.984802	1.87203e-05	-2.90362e-10	-0.971083
47457503	chr12:47457503:C:T	1.31841e-12	-2.90362e-10	-1.13337	1.60275e-05	-2.90362e-10	-1.12638
47457576	chr12:47457576:G:A	2.96086e-12	-2.90362e-10	-0.324319	3.66596e-05	-2.90362e-10	-0.299014
47457593	chr12:47457593:C:T	1.41655e-12	-2.90362e-10	-1.06158	1.70923e-05	-2.90362e-10	-1.06206
47457962	chr12:47457962:G:A	1.70616e-12	-2.90362e-10	-0.875557	2.05957e-05	-2.90362e-10	-0.875607
47458026	chr12:47458026:C:T	2.60825e-12	-2.90362e-10	-0.451121	3.17022e-05	-2.90362e-10	-0.444304
47458261	chr12:47458261:A:C	8.91003e-12	-2.90362e-10	0.777378	0.000113978	-2.90362e-10	0.83532
47458391	chr12:47458391:C:T	2.2975e-13	-1.70004	-1.18053	6.18494e-06	-0.910726	-1.16785
47458400	chr12:47458400:T:C	4.86424e-13	-1.57591	-0.554563	4.25297e-06	-1.89508	-0.557991
47459005	chr12:47459005:G:A	2.30261e-13	-1.66347	-1.21487	2.64042e-06	-1.7142	-1.21556
47459015	chr12:47459015:A:G	2.54897e-13	-1.55825	-1.21845	7.46059e-06	-0.679345	-1.21171
47459167	chr12:47459167:A:G	6.86476e-13	-0.696209	-1.08977	2.22467e-06	-1.99462	-1.10646
47459305	chr12:47459305:C:T	1.4868e-12	-2.90362e-10	-1.01318	1.78346e-05	-2.90362e-10	-1.01955
47459901	chr12:47459901:A:G	1.31337e-12	-2.90362e-10	-1.1372	1.5739e-05	-2.90362e-10	-1.14455
47460347	chr12:47460347:T:C	1.66528e-12	-2.90362e-10	-0.899809	2.01039e-05	-2.90362e-10	-0.899774
47460436	chr12:47460436:G:A	2.56419e-13	-1.76402	-1.00672	3.86449e-06	-1.5449	-1.00396
47460866	chr12:47460866:G:A	2.79337e-13	-1.46822	-1.21691	8.65083e-06	-0.533099	-1.20994
47460886	chr12:47460886:G:A	1.79148e-12	-2.90362e-10	-0.826757	2.18936e-05	-2.90362e-10	-0.814497
47460930	chr12:47460930:A:T	1.63063e-12	-2.90362e-10	-0.920834	1.96855e-05	-2.90362e-10	-0.920807
47461343	chr12:47461343:A:G	1.64212e-12	-2.90362e-10	-0.913813	1.98245e-05	-2.90362e-10	-0.913769
47461412	chr12:47461412:C:A	1.31295e-12	-2.90362e-10	-1.13752	1.57341e-05	-2.90362e-10	-1.14486
47461484	chr12:47461484:C:T	1.01914e-11	0.911745	-2.70255e-10	0.000975379	2.98214	-2.70255e-10
47461864	chr12:47461864:T:A	1.6672e-12	-2.90362e-10	-0.898656	2.01271e-05	-2.90362e-10	-0.898623
47461901	chr12:47461901:G:A	2.55438e-12	-2.90362e-10	-0.471991	3.10444e-05	-2.90362e-10	-0.465272
47461911	chr12:47461911:A:G	2.58237e-12	-2.90362e-10	-0.461094	3.13724e-05	-2.90362e-10	-0.454761
47461974	chr12:47461974:C:T	3.40156e-13	-1.95514	-0.533015	4.12376e-06	-1.98203	-0.50189
47462238	chr12:47462238:A:G	1.21764e-12	-2.90362e-10	-1.21288	1.47566e-05	-2.90362e-10	-1.209
47462243	chr12:47462243:T:C	3.08273e-13	-1.97283	-0.613736	3.85944e-06	-1.96882	-0.581346
47462271	chr12:47462271:G:A	1.31295e-12	-2.90362e-10	-1.13752	1.57341e-05	-2.90362e-10	-1.14486
47462341	chr12:47462341:T:C	1.65432e-12	-2.90362e-10	-0.906408	1.9972e-05	-2.90362e-10	-0.906358
47462388	chr12:47462388:C:T	1.19706e-12	-2.90362e-10	-1.22993	1.44683e-05	-2.90362e-10	-1.22873
47463345	chr12:47463345:T:A	1.66528e-12	-2.90362e-10	-0.899809	2.01039e-05	-2.90362e-10	-0.899774
47463644	chr12:47463644:T:G	3.52626e-13	-1.97064	-0.481505	4.41489e-06	-1.96654	-0.44917
47463720	chr12:47463720:T:C	1.31295e-12	-2.90362e-10	-1.13752	1.57341e-05	-2.90362e-10	-1.14486
47463774	chr12:47463774:T:A	1.38256e-12	-2.90362e-10	-1.08586	1.65787e-05	-2.90362e-10	-1.09257
47464760	chr12:47464760:T:C	7.50666e-12	-2.90362e-10	0.605991	8.95615e-05	-2.90362e-10	0.594236
47464999	chr12:47464999:T:C	1.66528e-12	-2.90362e-10	-0.899809	2.01039e-05	-2.90362e-10	-0.899774
47465194	chr12:47465194:C:CA	1.66953e-12	-2.90362e-10	-0.89726	2.01557e-05	-2.90362e-10	-0.897202
47465357	chr12:47465357:TA:T	4.30375e-12	-2.90362e-10	0.049687	5.19574e-05	-2.90362e-10	0.0497353
47465361	chr12:47465361:G:T	4.29079e-12	-2.90362e-10	0.0466705	5.17988e-05	-2.90362e-10	0.0466777
47465549	chr12:47465549:G:A	1.29674e-12	-2.90362e-10	-1.14995	1.55477e-05	-2.90362e-10	-1.15678
47465588	chr12:47465588:A:G	1.62896e-12	-2.90362e-10	-0.921861	1.96686e-05	-2.90362e-10	-0.921668
47465679	chr12:47465679:T:G	1.31395e-12	-2.90362e-10	-1.13676	1.59435e-05	-2.90362e-10	-1.13164
47465882	chr12:47465882:T:C	1.70243e-12	-2.90362e-10	-0.877741	2.05528e-05	-2.90362e-10	-0.877695
47465901	chr12:47465901:A:C	1.65463e-12	-2.90362e-10	-0.906224	2.01877e-05	-2.90362e-10	-0.895617
47465987	chr12:47465987:T:C	1.84262e-12	-2.90362e-10	-0.798612	2.20997e-05	-2.90362e-10	-0.805125
47466010	chr12:47466010:C:T	1.287e-12	-2.90362e-10	-1.15749	1.56976e-05	-2.90362e-10	-1.14718
47466017	chr12:47466017:C:T	1.66789e-12	-2.90362e-10	-0.89824	2.01355e-05	-2.90362e-10	-0.898206
47466096	chr12:47466096:C:T	1.7939e-12	-2.90362e-10	-0.825408	2.19234e-05	-2.90362e-10	-0.813137
47466309	chr12:47466309:A:G	2.42712e-13	-1.62098	-1.2047	6.80192e-06	-0.787783	-1.1957
47466552	chr12:47466552:T:G	1.66634e-12	-2.90362e-10	-0.89917	2.01181e-05	-2.90362e-10	-0.899072
47466570	chr12:47466570:A:G	4.42182e-12	-2.90362e-10	0.0767507	5.34413e-05	-2.90362e-10	0.0778939
47466752	chr12:47466752:T:C	1.68168e-12	-2.90362e-10	-0.890008	2.03019e-05	-2.90362e-10	-0.889973
47466881	chr12:47466881:G:A	2.30507e-13	-1.70055	-1.17673	6.19209e-06	-0.912993	-1.16442
47466997	chr12:47466997:G:A	5.78264e-13	-1.95752	-2.70255e-10	9.82006e-06	-1.61626	-2.70255e-10
47467182	chr12:47467182:G:A	1.78049e-12	-2.90362e-10	-0.832912	2.17498e-05	-2.90362e-10	-0.821085
47467230	chr12:47467230:G:T	1.66528e-12	-2.90362e-10	-0.899809	2.01039e-05	-2.90362e-10	-0.899774
47467355	chr12:47467355:C:T	4.20748e-12	-2.90362e-10	0.0270645	5.08499e-05	-2.90362e-10	0.0281877
47467440	chr12:47467440:A:G	1.66528e-12	-2.90362e-10	-0.899809	2.01039e-05	-2.90362e-10	-0.899774
47467947	chr12:47467947:G:A	1.84493e-12	-2.90362e-10	-0.797359	2.21268e-05	-2.90362e-10	-0.803901
47468091	chr12:47468091:G:A	1.61646e-12	-2.90362e-10	-0.92956	1.95136e-05	-2.90362e-10	-0.929578
47468598	chr12:47468598:G:A	1.62225e-12	-2.90362e-10	-0.925988	1.95847e-05	-2.90362e-10	-0.925942
47469169	chr12:47469169:C:A	7.61109e-13	-0.902522	-0.780256	2.50577e-05	0.103852	-0.783359
47469463	chr12:47469463:C:A	1.63592e-12	-2.90362e-10	-0.917596	1.97472e-05	-2.90362e-10	-0.917679
47469554	chr12:47469554:T:A	1.77241e-12	-2.90362e-10	-0.837462	2.12614e-05	-2.90362e-10	-0.843796
47469678	chr12:47469678:T:C	1.78623e-12	-2.90362e-10	-0.829695	2.14253e-05	-2.90362e-10	-0.836119
47469802	chr12:47469802:G:A	1.62769e-12	-2.90362e-10	-0.922638	1.96474e-05	-2.90362e-10	-0.922744
47469934	chr12:47469934:T:G	1.64763e-12	-2.90362e-10	-0.910464	2.0101e-05	-2.90362e-10	-0.89992
47470640	chr12:47470640:G:A	1.13585e-12	-0.11408	-1.16834	4.03661e-06	-1.3435	-1.16178
47470872	chr12:47470872:G:T	1.31274e-12	-2.90362e-10	-1.13769	1.57317e-05	-2.90362e-10	-1.14501
47471006	chr12:47471006:G:A	1.30168e-12	-2.90362e-10	-1.14614	1.55472e-05	-2.90362e-10	-1.15681
47471189	chr12:47471189:C:T	5.74521e-12	0.338567	-2.70255e-10	1.93109e-05	-0.940018	-2.70255e-10
47471221	chr12:47471221:C:T	5.54797e-13	-0.968569	-1.03038	1.7872e-05	0.0154549	-1.03291
47471279	chr12:47471279:T:C	1.72954e-12	-2.90362e-10	-0.861947	2.08691e-05	-2.90362e-10	-0.862422
47471390	chr12:47471390:G:A	1.84118e-12	-2.02786	1.22847	2.26383e-05	-2.03263	1.25159
47471474	chr12:47471474:C:G	1.62773e-12	-2.90362e-10	-0.922616	1.96515e-05	-2.90362e-10	-0.922537
47472313	chr12:47472313:C:T	1.1928e-12	-2.90362e-10	-1.2335	1.43993e-05	-2.90362e-10	-1.23351
47472360	chr12:47472360:C:T	1.32758e-12	-2.90362e-10	-1.12644	1.61273e-05	-2.90362e-10	-1.12017
47472404	chr12:47472404:C:G	1.9912e-12	-2.90362e-10	-0.721063	2.39534e-05	-2.90362e-10	-0.72458
47473041	chr12:47473041:C:T	7.62819e-13	-0.626303	-1.05423	2.33841e-06	-2.00962	-1.0416
47473088	chr12:47473088:A:G	5.48728e-13	-2.00995	-2.70255e-10	6.57826e-06	-2.01692	-2.70255e-10
47473146	chr12:47473146:G:A	1.59368e-12	-2.90362e-10	-0.943752	1.92527e-05	-2.90362e-10	-0.943036
47473358	chr12:47473358:G:T	1.573e-12	-2.90362e-10	-0.956816	1.90002e-05	-2.90362e-10	-0.956242
47473447	chr12:47473447:T:C	1.69302e-12	-2.90362e-10	-0.883287	2.04013e-05	-2.90362e-10	-0.885091
47473727	chr12:47473727:T:C	5.96989e-13	-0.703106	-1.22255	2.1756e-06	-1.89852	-1.22487
47473882	chr12:47473882:T:C	1.59588e-13	-2.01619	-1.22876	2.42827e-06	-1.78265	-1.23086
47474260	chr12:47474260:T:G	2.75373e-12	-2.90362e-10	-0.396843	3.2659e-05	-2.90362e-10	-0.414568
47474686	chr12:47474686:A:G	1.58601e-13	-2.01885	-1.23232	2.39738e-06	-1.79309	-1.23323
47474898	chr12:47474898:G:A	7.44102e-13	-0.866366	-0.83901	2.48547e-05	0.153087	-0.840729
47475003	chr12:47475003:G:A	1.69796e-12	-2.90362e-10	-0.880372	2.04604e-05	-2.90362e-10	-0.8822
47475180	chr12:47475180:T:A	7.91623e-13	-0.632936	-1.01053	2.44989e-06	-2.00832	-0.996322
47475190	chr12:47475190:G:T	6.85859e-13	-0.929952	-0.856931	2.30866e-05	0.0981007	-0.85954
47475472	chr12:47475472:T:C	1.70741e-12	-2.90362e-10	-0.874823	2.05879e-05	-2.90362e-10	-0.875985
47475923	chr12:47475923:T:A	1.21879e-12	-2.90362e-10	-1.21194	1.46831e-05	-2.90362e-10	-1.21399
47475988	chr12:47475988:T:C	1.74822e-13	-2.02837	-1.12542	2.74003e-06	-1.78118	-1.11154
47476260	chr12:47476260:G:GGA	2.73787e-12	-0.402621	-2.70255e-10	1.02139e-05	-1.57694	-2.70255e-10
47476263	chr12:47476263:T:TCCAG	2.74658e-12	-0.399444	-2.70255e-10	1.02303e-05	-1.57533	-2.70255e-10
47476264	chr12:47476264:T:G	2.76218e-12	-0.39378	-2.70255e-10	1.02607e-05	-1.57237	-2.70255e-10
47476267	chr12:47476267:T:A	2.71388e-12	-0.411421	-2.70255e-10	1.01659e-05	-1.58165	-2.70255e-10
47476406	chr12:47476406:G:A	8.21444e-13	-1.12957	-0.476922	8.18654e-06	-1.30771	-0.490491
47476462	chr12:47476462:G:A	4.68308e-13	-1.05671	-1.11171	6.6496e-06	-0.893013	-1.11312
47476547	chr12:47476547:T:A	1.72283e-12	-2.90362e-10	-0.86583	2.10788e-05	-2.90362e-10	-0.85242
47476880	chr12:47476880:A:G	2.29807e-13	-2.03069	-0.849626	3.2679e-06	-1.85184	-0.864704
47476958	chr12:47476958:A:G	7.44956e-13	-0.52751	-1.17672	2.40853e-06	-1.8376	-1.18407
47477032	chr12:47477032:A:G	1.74628e-12	-2.90362e-10	-0.85231	2.10443e-05	-2.90362e-10	-0.854058
47477051	chr12:47477051:A:G	2.60778e-12	-2.90362e-10	-0.451302	3.22328e-05	-2.90362e-10	-0.427704
47477268	chr12:47477268:G:T	1.75453e-12	-2.90362e-10	-0.847599	2.11444e-05	-2.90362e-10	-0.849313
47477272	chr12:47477272:A:T	1.5795e-12	-2.90362e-10	-0.952689	1.8982e-05	-2.90362e-10	-0.957197
47477715	chr12:47477715:A:T	1.74957e-12	-2.90362e-10	-0.850431	2.1084e-05	-2.90362e-10	-0.852177
47478279	chr12:47478279:A:T	3.91614e-13	-1.92608	-0.421195	4.34593e-06	-2.02248	-0.408973
47478296	chr12:47478296:C:T	1.27206e-12	-2.90362e-10	-1.16916	1.53045e-05	-2.90362e-10	-1.17254
47478539	chr12:47478539:G:A	3.70675e-12	-2.90362e-10	-0.0996436	4.60514e-05	-2.90362e-10	-0.0709314
47479421	chr12:47479421:C:A	1.33744e-12	-2.90362e-10	-1.11904	1.60742e-05	-2.90362e-10	-1.12347
47479543	chr12:47479543:C:T	1.20192e-12	-2.90362e-10	-1.22588	1.44884e-05	-2.90362e-10	-1.22734
47479873	chr12:47479873:A:G	1.74309e-12	-2.90362e-10	-0.854142	2.09817e-05	-2.90362e-10	-0.85704
47480220	chr12:47480220:C:T	1.85693e-12	-2.90362e-10	-0.790878	2.25934e-05	-2.90362e-10	-0.783032
47480282	chr12:47480282:G:A	2.87436e-12	-2.90362e-10	-0.353971	3.55732e-05	-2.90362e-10	-0.329097
47480428	chr12:47480428:A:G	1.63133e-12	-2.90362e-10	-0.920407	1.96403e-05	-2.90362e-10	-0.923108
47480863	chr12:47480863:G:A	2.13041e-13	-1.73591	-1.22016	1.91352e-06	-2.02851	-1.22324
47480991	chr12:47480991:C:T	4.33644e-13	-1.5031	-0.742228	4.54587e-06	-1.66515	-0.721324
47481098	chr12:47481098:C:T	1.55733e-12	-2.90362e-10	-0.966825	1.87294e-05	-2.90362e-10	-0.970596
47481589	chr12:47481589:A:G	4.29619e-13	-1.0532	-1.20145	2.21932e-06	-1.90739	-1.1961
47481626	chr12:47481626:A:G	2.31847e-12	-2.90362e-10	-0.56889	2.79161e-05	-2.90362e-10	-0.571488
47481773	chr12:47481773:C:G	2.40177e-12	-2.90362e-10	-0.533593	2.89187e-05	-2.90362e-10	-0.5362
47482448	chr12:47482448:A:G	2.38898e-12	-2.90362e-10	-0.538934	2.87654e-05	-2.90362e-10	-0.541518
47482458	chr12:47482458:C:T	8.59077e-13	-1.5617	-2.70255e-10	8.9084e-06	-1.7137	-2.70255e-10
47482915	chr12:47482915:CT:C	1.76853e-12	-2.90362e-10	-0.83965	2.15054e-05	-2.90362e-10	-0.832384
47483159	chr12:47483159:C:T	1.17607e-12	-0.252648	-0.99497	3.01521e-06	-1.81143	-0.985587
47483233	chr12:47483233:A:C	2.38609e-12	-2.90362e-10	-0.540144	2.87324e-05	-2.90362e-10	-0.542663
47483341	chr12:47483341:T:C	7.07991e-13	-1.03804	-0.717087	2.26398e-05	-0.0622022	-0.718777
47483488	chr12:47483488:C:T	1.21971e-12	-2.90362e-10	-1.21119	1.46944e-05	-2.90362e-10	-1.21323
47483781	chr12:47483781:G:C	3.2368e-12	-2.90362e-10	-0.235215	4.01473e-05	-2.90362e-10	-0.208134
47484129	chr12:47484129:G:A	5.39347e-12	-2.90362e-10	0.275389	6.73956e-05	-2.90362e-10	0.309891
47484340	chr12:47484340:C:A	1.60238e-12	-2.90362e-10	-0.938313	1.92956e-05	-2.90362e-10	-0.940814
47484550	chr12:47484550:G:T	1.60388e-12	-2.90362e-10	-0.937372	1.93135e-05	-2.90362e-10	-0.939886
47484852	chr12:47484852:T:A	5.98728e-13	-1.92275	-2.70255e-10	6.58947e-06	-2.01522	-2.70255e-10
47485298	chr12:47485298:C:T	5.28996e-13	-0.931427	-1.11515	7.63016e-06	-0.752057	-1.11652
47485645	chr12:47485645:G:A	5.49067e-13	-2.00933	-2.70255e-10	6.48631e-06	-2.031	-2.70255e-10
47485695	chr12:47485695:G:C	2.06515e-12	-2.90362e-10	-0.684597	2.48835e-05	-2.90362e-10	-0.686486
47486366	chr12:47486366:C:T	1.32316e-12	-0.64676	-0.483018	4.49153e-06	-1.87842	-0.520076
47486481	chr12:47486481:G:C	1.39849e-11	-2.90362e-10	1.22818	0.000163456	-2.90362e-10	1.19586
47486743	chr12:47486743:G:A	2.67087e-13	-1.98833	-0.741652	4.94065e-06	-1.55682	-0.746375
47487606	chr12:47487606:C:T	1.43833e-12	-0.51843	-0.527885	5.51272e-05	0.638875	-0.529922
47487693	chr12:47487693:T:A	1.60453e-12	-2.90362e-10	-0.93697	1.932e-05	-2.90362e-10	-0.939549
47487714	chr12:47487714:A:G	1.60167e-12	-2.90362e-10	-0.938751	1.92967e-05	-2.90362e-10	-0.940757
47488773	chr12:47488773:A:T	1.21033e-12	-2.90362e-10	-1.2189	1.45969e-05	-2.90362e-10	-1.21988
47488966	chr12:47488966:G:A	1.68871e-12	-2.90362e-10	-0.885836	2.03481e-05	-2.90362e-10	-0.887701
47489210	chr12:47489210:C:T	1.35565e-11	1.19707	-2.70255e-10	2.43683e-05	-0.707405	-2.70255e-10
47490465	chr12:47490465:T:A	1.85149e-12	-2.90362e-10	-0.793807	2.22612e-05	-2.90362e-10	-0.797845
47490762	chr12:47490762:G:A	1.25865e-12	-0.516233	-0.663524	4.46539e-05	0.563625	-0.665373
47491010	chr12:47491010:TA:T	5.37314e-13	-2.03097	-2.70255e-10	6.77024e-06	-1.98815	-2.70255e-10
47491811	chr12:47491811:G:A	2.12723e-12	-2.90362e-10	-0.654979	2.56211e-05	-2.90362e-10	-0.657273
47492696	chr12:47492696:G:A	1.68205e-12	-2.90362e-10	-0.889787	2.02609e-05	-2.90362e-10	-0.891998
47492775	chr12:47492775:G:A	1.94013e-12	-2.90362e-10	-0.747044	2.28712e-05	-2.90362e-10	-0.770812
47493612	chr12:47493612:A:G	1.67861e-13	-1.99262	-1.2018	2.11206e-06	-1.9516	-1.20142
47493795	chr12:47493795:G:A	1.47457e-12	-2.90362e-10	-1.02143	1.776e-05	-2.90362e-10	-1.02374
47494713	chr12:47494713:C:T	2.6399e-13	-1.89561	-0.846033	2.79006e-06	-2.03265	-0.841977
47495500	chr12:47495500:G:C	1.21786e-12	-2.90362e-10	-1.2127	1.47198e-05	-2.90362e-10	-1.2115
47495557	chr12:47495557:G:A	2.3459e-13	-1.80574	-1.05398	3.85533e-06	-1.4961	-1.05513
47495661	chr12:47495661:T:A	2.82692e-12	0.790574	-1.16119	0.000704248	3.81594	-1.1595
47495843	chr12:47495843:A:G	1.83326e-13	-1.91531	-1.19098	1.98144e-06	-2.02602	-1.19085
47496051	chr12:47496051:AG:A	5.74529e-13	-0.733893	-1.23011	3.7533e-06	-1.3472	-1.23086
47496329	chr12:47496329:T:C	3.35684e-13	-1.88626	-0.615124	6.98835e-06	-1.34134	-0.615106
47496565	chr12:47496565:G:A	1.75721e-12	-2.90362e-10	-0.846071	2.14149e-05	-2.90362e-10	-0.836603
47496571	chr12:47496571:C:G	2.54501e-13	-1.87911	-0.899141	5.37039e-06	-1.31929	-0.900495
47497082	chr12:47497082:A:C	1.50166e-12	-2.90362e-10	-1.00323	1.80772e-05	-2.90362e-10	-1.00604
47497145	chr12:47497145:T:C	3.61602e-13	-1.82244	-0.604573	6.25786e-06	-1.46238	-0.604468
47497593	chr12:47497593:A:G	2.00988e-13	-1.89213	-1.12218	4.26619e-06	-1.32748	-1.12249
47497972	chr12:47497972:T:C	2.5908e-13	-1.84096	-0.919457	4.70083e-06	-1.43239	-0.92056
47498019	chr12:47498019:C:G	1.68781e-13	-1.95542	-1.23353	1.91494e-06	-2.01747	-1.23353
47498327	chr12:47498327:G:A	3.56574e-13	-1.82138	-0.619634	6.18076e-06	-1.45956	-0.619684
47498550	chr12:47498550:A:G	3.70676e-13	-1.86499	-0.537234	7.21688e-06	-1.38689	-0.53738
47498553	chr12:47498553:T:C	3.63541e-13	-1.82338	-0.598283	6.31029e-06	-1.45996	-0.598552
47499010	chr12:47499010:G:A	2.03422e-13	-1.89969	-1.10258	4.42814e-06	-1.30968	-1.10303
47499108	chr12:47499108:T:C	3.53246e-13	-1.86349	-0.586904	6.85716e-06	-1.38823	-0.58717
47499247	chr12:47499247:C:G	5.43434e-12	-2.90362e-10	0.282938	6.58773e-05	-2.90362e-10	0.287104
47499362	chr12:47499362:T:G	5.43121e-13	-2.02022	-2.70255e-10	6.56565e-06	-2.01884	-2.70255e-10
47499504	chr12:47499504:T:C	2.07032e-13	-1.87282	-1.11186	4.13533e-06	-1.3686	-1.11252
47500084	chr12:47500084:G:A	2.51791e-13	-1.74768	-1.04128	3.63538e-06	-1.56753	-1.04244
47500410	chr12:47500410:G:A	3.09198e-13	-1.82293	-0.760643	5.3805e-06	-1.45648	-0.761425
47500485	chr12:47500485:A:G	3.57622e-13	-1.82072	-0.617363	6.18665e-06	-1.46088	-0.617413
47500532	chr12:47500532:C:A	9.40297e-13	-0.556496	-0.914864	6.45788e-06	-1.12807	-0.907314
47500753	chr12:47500753:A:G	2.24487e-13	-1.93768	-0.966056	2.48874e-06	-2.02336	-0.96555
47500864	chr12:47500864:G:A	1.21774e-12	-2.90362e-10	-1.2128	1.46555e-05	-2.90362e-10	-1.21588
47500901	chr12:47500901:C:T	3.52605e-13	-1.81878	-0.63343	6.07528e-06	-1.46294	-0.633521
47500945	chr12:47500945:A:G	2.22058e-13	-1.92118	-0.993436	2.41222e-06	-2.02719	-0.992954
47501107	chr12:47501107:G:A	1.73293e-13	-1.92907	-1.2335	1.90601e-06	-2.02214	-1.23354
47501409	chr12:47501409:T:A	2.39861e-12	0.688576	-1.22349	0.000564471	3.65835	-1.22315
47501480	chr12:47501480:T:C	2.23851e-12	-2.90362e-10	-0.603989	2.62449e-05	-2.90362e-10	-0.633219
47501631	chr12:47501631:T:C	4.24989e-12	0.0370921	-2.70255e-10	0.000130442	0.970236	-2.70255e-10
47501817	chr12:47501817:T:A	1.24337e-12	-2.90362e-10	-1.19197	1.49841e-05	-2.90362e-10	-1.1937
47501910	chr12:47501910:G:A	2.14701e-13	-1.83109	-1.11722	3.82449e-06	-1.44191	-1.11736
47502110	chr12:47502110:T:C	5.03775e-11	-2.90362e-10	2.50974	0.000632324	-2.90362e-10	2.54871
47502146	chr12:47502146:C:T	2.38954e-12	0.66802	-1.20672	0.000560675	3.63465	-1.2062
47502407	chr12:47502407:A:G	1.20224e-12	-2.90362e-10	-1.22561	1.44803e-05	-2.90362e-10	-1.2279
47502549	chr12:47502549:A:C	2.38486e-12	0.676202	-1.21686	0.000564429	3.65134	-1.21622
47502830	chr12:47502830:A:G	3.27958e-13	-1.71842	-0.80625	4.4668e-06	-1.59701	-0.807012
47502906	chr12:47502906:C:T	1.19986e-12	-2.90362e-10	-1.22759	1.4476e-05	-2.90362e-10	-1.2282
47502951	chr12:47502951:C:T	3.45367e-13	-1.75994	-0.71301	5.1376e-06	-1.55016	-0.713948
47503023	chr12:47503023:C:T	2.64613e-12	0.769487	-1.20619	0.000653247	3.78689	-1.20563
47503221	chr12:47503221:T:G	3.3445e-13	-1.74461	-0.760459	4.81194e-06	-1.56826	-0.761329
47503459	chr12:47503459:A:C	3.88366e-13	-1.77718	-0.578426	6.05987e-06	-1.5205	-0.578497
47503542	chr12:47503542:G:C	1.67032e-13	-2.01796	-1.18141	2.31519e-06	-1.89255	-1.16864
47503603	chr12:47503603:C:T	1.72568e-13	-1.93478	-1.23199	1.92139e-06	-2.01558	-1.23206
47504019	chr12:47504019:C:T	3.39913e-13	-1.73753	-0.75133	4.82966e-06	-1.57398	-0.751938
47504463	chr12:47504463:TTTCATGCCTTGGAGTCTTGACAGA:T	3.94566e-12	-2.90362e-10	-0.037183	4.85594e-05	-2.90362e-10	-0.0179014
47504567	chr12:47504567:C:T	1.19992e-12	-2.90362e-10	-1.22754	1.44764e-05	-2.90362e-10	-1.22817
47504662	chr12:47504662:A:G	2.27926e-13	-1.84369	-1.04485	2.27667e-06	-2.03301	-1.04496
47504877	chr12:47504877:G:A	1.2368e-12	-1.19727	-2.70255e-10	1.08702e-05	-1.51466	-2.70255e-10
47504891	chr12:47504891:A:G	4.15288e-13	-1.82971	-0.458877	7.45871e-06	-1.43223	-0.459081
47505377	chr12:47505377:T:A	2.9616e-12	0.881646	-1.20572	0.000781699	3.96577	-1.20499
47507034	chr12:47507034:T:G	3.03474e-13	-1.83021	-0.772047	5.48069e-06	-1.42564	-0.773818
47507217	chr12:47507217:A:G	2.03759e-13	-1.80365	-1.19697	1.99544e-06	-2.01048	-1.19934
47507627	chr12:47507627:T:G	1.59634e-12	-2.90362e-10	-0.942086	1.97633e-05	-2.90362e-10	-0.916861
47507753	chr12:47507753:G:A	1.50017e-12	-2.90362e-10	-1.00422	1.80653e-05	-2.90362e-10	-1.0067
47507771	chr12:47507771:C:T	8.93329e-13	-0.818085	-0.704516	6.46458e-06	-1.34066	-0.693688
47508120	chr12:47508120:T:C	1.23508e-12	-2.90362e-10	-1.19866	1.49882e-05	-2.90362e-10	-1.19343
47508192	chr12:47508192:G:A	1.60692e-12	-2.90362e-10	-0.935481	1.93408e-05	-2.90362e-10	-0.938473
47508335	chr12:47508335:C:A	5.71778e-13	-0.735882	-1.23292	4.05947e-06	-1.26701	-1.23263
47508555	chr12:47508555:G:A	2.26374e-12	0.624329	-1.21711	0.000551529	3.62848	-1.21647
47508695	chr12:47508695:A:G	6.41626e-13	-0.68621	-1.16734	4.57556e-06	-1.20972	-1.17024
47508967	chr12:47508967:G:T	2.89454e-13	-1.77163	-0.877928	4.47845e-06	-1.52196	-0.879454
47509638	chr12:47509638:C:T	1.50017e-12	-2.90362e-10	-1.00422	1.80653e-05	-2.90362e-10	-1.0067
47510214	chr12:47510214:C:T	1.17852e-12	-0.417336	-0.828204	8.43141e-06	-0.94815	-0.820575
47510320	chr12:47510320:T:C	3.54906e-13	-1.84517	-0.600528	6.65585e-06	-1.40347	-0.601719
47510562	chr12:47510562:A:G	5.37431e-13	-2.03075	-2.70255e-10	6.71235e-06	-1.99674	-2.70255e-10
47510578	chr12:47510578:A:T	4.10809e-13	-1.09288	-1.20654	3.39466e-06	-1.47248	-1.20601
47510852	chr12:47510852:C:T	4.1272e-13	-1.77275	-0.522034	6.43657e-06	-1.51572	-0.522978
47511036	chr12:47511036:A:G	1.81419e-12	-2.90362e-10	-0.81416	2.18082e-05	-2.90362e-10	-0.818403
47511399	chr12:47511399:GACAA:G	3.78549e-13	-1.78576	-0.595451	6.08603e-06	-1.49777	-0.596923
47511428	chr12:47511428:C:T	1.19689e-12	-1.23007	-2.70255e-10	2.75193e-05	-0.585801	-2.70255e-10
47511797	chr12:47511797:C:T	3.71229e-13	-1.80205	-0.598691	6.21074e-06	-1.47484	-0.599572
47511904	chr12:47511904:C:T	2.68475e-13	-1.80095	-0.92385	4.47012e-06	-1.47746	-0.925816
47512369	chr12:47512369:G:A	4.71862e-13	-1.86554	-0.295325	9.41379e-06	-1.36302	-0.295497
47512427	chr12:47512427:C:A	1.77814e-13	-1.92111	-1.2157	1.94583e-06	-2.01909	-1.21591
47512557	chr12:47512557:G:A	6.51812e-13	-0.609033	-1.22877	4.73191e-06	-1.11726	-1.2291
47512829	chr12:47512829:G:A	3.02106e-13	-1.73496	-0.871817	2.70462e-06	-2.03081	-0.874918
47512853	chr12:47512853:CTAT:C	1.99364e-13	-1.91108	-1.11134	2.14095e-06	-2.02851	-1.11093
47512878	chr12:47512878:G:T	2.10264e-13	-1.88569	-1.0835	2.21446e-06	-2.02247	-1.08321
47513238	chr12:47513238:A:G	1.20433e-12	-2.90362e-10	-1.22388	1.45192e-05	-2.90362e-10	-1.22522
47513317	chr12:47513317:T:A	2.19466e-13	-1.69295	-1.23341	1.89125e-06	-2.03081	-1.23264
47513370	chr12:47513370:A:T	1.5926e-12	-2.90362e-10	-0.944432	1.91478e-05	-2.90362e-10	-0.9485
47513897	chr12:47513897:G:A	1.49266e-12	-2.90362e-10	-1.00924	1.78532e-05	-2.90362e-10	-1.01851
47513898	chr12:47513898:A:G	2.01905e-12	-2.90362e-10	-0.707171	2.44287e-05	-2.90362e-10	-0.704932
47514012	chr12:47514012:G:A	1.46846e-11	-2.90362e-10	1.277	0.000179987	-2.90362e-10	1.2922
47514049	chr12:47514049:G:A	9.91372e-13	-1.02875	-0.389713	3.71287e-05	0.107499	-0.3938
47514100	chr12:47514100:A:G	8.97181e-13	-1.01442	-0.50388	3.38135e-05	0.129813	-0.509642
47514379	chr12:47514379:T:C	3.165e-13	-1.40537	-1.15486	2.39588e-06	-1.86826	-1.15868
47514437	chr12:47514437:G:A	1.34108e-12	-2.90362e-10	-1.11633	1.62918e-05	-2.90362e-10	-1.11003
47514504	chr12:47514504:T:C	7.49905e-13	-1.69761	-2.70255e-10	1.70281e-05	-1.06583	-2.70255e-10
47514522	chr12:47514522:T:A	2.02098e-12	-2.90362e-10	-0.706219	2.53261e-05	-2.90362e-10	-0.668854
47514768	chr12:47514768:G:A	5.3863e-13	-2.02853	-2.70255e-10	7.60587e-06	-1.87177	-2.70255e-10
47514897	chr12:47514897:T:C	2.53815e-11	-2.90362e-10	1.82422	0.000316392	-2.90362e-10	1.85629
47515023	chr12:47515023:A:G	2.55232e-12	-2.90362e-10	-0.472798	3.11908e-05	-2.90362e-10	-0.460567
47515267	chr12:47515267:G:C	2.058e-12	-2.90362e-10	-0.688068	2.45641e-05	-2.90362e-10	-0.699405
47515394	chr12:47515394:T:C	2.69203e-12	-2.90362e-10	-0.419503	3.21617e-05	-2.90362e-10	-0.429914
47515425	chr12:47515425:T:A	1.45232e-12	-2.90362e-10	-1.03664	1.73908e-05	-2.90362e-10	-1.04475
47515517	chr12:47515517:A:G	1.96476e-12	-2.90362e-10	-0.734431	2.37605e-05	-2.90362e-10	-0.732666
47515959	chr12:47515959:A:G	1.61956e-12	-2.90362e-10	-0.927647	1.95537e-05	-2.90362e-10	-0.927524
47516085	chr12:47516085:A:G	3.18351e-13	-1.42705	-1.12735	2.47779e-06	-1.86194	-1.13138
47516118	chr12:47516118:G:T	5.80891e-12	-2.90362e-10	0.349592	6.98375e-05	-2.90362e-10	0.345482
47516126	chr12:47516126:G:A	3.13235e-11	-2.90362e-10	2.03457	0.000389962	-2.90362e-10	2.06536
47516321	chr12:47516321:C:A	7.02626e-13	-1.76273	-2.70255e-10	1.00903e-05	-1.58912	-2.70255e-10
47516633	chr12:47516633:G:T	8.30045e-13	-1.59608	-2.70255e-10	6.68523e-06	-2.00079	-2.70255e-10
47516779	chr12:47516779:C:T	2.86758e-11	-2.90362e-10	1.94625	0.000358096	-2.90362e-10	1.98011
47516814	chr12:47516814:C:T	1.23299e-12	-2.90362e-10	-1.20036	1.48735e-05	-2.90362e-10	-1.20111
47516864	chr12:47516864:G:A	2.18067e-12	0.596357	-1.22653	9.15099e-06	-0.457573	-1.22925
47516906	chr12:47516906:C:A	1.77903e-12	-2.90362e-10	-0.833734	2.15083e-05	-2.90362e-10	-0.832249
47517045	chr12:47517045:C:T	2.17003e-13	-1.96961	-0.968041	2.46391e-06	-2.02999	-0.968944
47517164	chr12:47517164:G:C	2.43236e-11	-2.90362e-10	1.78165	0.000302123	-2.90362e-10	1.81015
47517167	chr12:47517167:G:T	1.0063e-12	-1.40352	-2.70255e-10	9.13654e-06	-1.68841	-2.70255e-10
47517189	chr12:47517189:C:T	1.74666e-13	-2.03071	-1.12397	2.1183e-06	-2.03116	-1.11892
47517200	chr12:47517200:T:A	1.79792e-12	-2.90362e-10	-0.823171	2.17235e-05	-2.90362e-10	-0.822296
47517376	chr12:47517376:T:G	2.05808e-12	-2.90362e-10	-0.688028	2.57744e-05	-2.90362e-10	-0.65131
47517406	chr12:47517406:T:G	2.01006e-13	-1.83581	-1.17841	4.47858e-06	-1.21946	-1.18192
47517839	chr12:47517839:C:T	8.13658e-13	-1.1041	-0.511917	2.93019e-05	-0.00581983	-0.517218
47518275	chr12:47518275:A:G	4.62005e-12	-2.90362e-10	0.120605	5.62174e-05	-2.90362e-10	0.128537
47518652	chr12:47518652:G:A	2.05623e-12	-2.90362e-10	-0.688925	2.57506e-05	-2.90362e-10	-0.652232
47518975	chr12:47518975:G:A	3.61371e-12	-2.90362e-10	-0.125064	4.40667e-05	-2.90362e-10	-0.114985
47519136	chr12:47519136:G:A	1.21942e-12	-2.90362e-10	-1.21143	1.47338e-05	-2.90362e-10	-1.21055
47519362	chr12:47519362:C:A	1.61963e-12	-2.90362e-10	-0.927603	1.95614e-05	-2.90362e-10	-0.927133
47519473	chr12:47519473:A:AAGCACTCT	8.6223e-13	-1.55803	-2.70255e-10	2.38281e-05	-0.729822	-2.70255e-10
47519868	chr12:47519868:G:A	1.21196e-12	-0.982367	-0.235194	4.45223e-05	0.139741	-0.24444
47520057	chr12:47520057:A:T	1.3634e-12	-2.90362e-10	-1.09982	1.64165e-05	-2.90362e-10	-1.1024
47520158	chr12:47520158:T:C	5.46341e-13	-2.01431	-2.70255e-10	6.49884e-06	-2.02907	-2.70255e-10
47520281	chr12:47520281:T:C	1.88714e-12	-2.90362e-10	-0.77474	2.27521e-05	-2.90362e-10	-0.776031
47520346	chr12:47520346:G:A	1.67764e-12	-2.90362e-10	-0.892409	2.00365e-05	-2.90362e-10	-0.903136
47520471	chr12:47520471:A:G	3.01901e-11	-2.90362e-10	1.99771	0.000375873	-2.90362e-10	2.02856
47520570	chr12:47520570:T:C	3.51494e-12	1.08026	-1.23304	1.3639e-05	-0.0542207	-1.23354
47520674	chr12:47520674:A:G	1.20706e-12	-2.90362e-10	-1.22161	1.45489e-05	-2.90362e-10	-1.22317
47520857	chr12:47520857:G:A	2.98726e-13	-1.5724	-1.04563	3.58655e-05	0.714436	-1.03535
47521327	chr12:47521327:A:G	1.67752e-12	-2.90362e-10	-0.892486	2.02767e-05	-2.90362e-10	-0.891217
47521367	chr12:47521367:C:G	7.21221e-13	-1.73661	-2.70255e-10	6.56783e-06	-2.01851	-2.70255e-10
47521418	chr12:47521418:TAA:T	2.98218e-13	-1.58795	-1.03178	3.51332e-05	0.679521	-1.02106
47521747	chr12:47521747:A:G	1.54916e-12	-2.90362e-10	-0.972088	1.87415e-05	-2.90362e-10	-0.969949
47521932	chr12:47521932:T:C	5.9975e-13	-1.92104	-2.70255e-10	6.47414e-06	-2.03287	-2.70255e-10
47521953	chr12:47521953:G:A	1.81081e-12	-2.90362e-10	-0.816026	2.16203e-05	-2.90362e-10	-0.827058
47521967	chr12:47521967:TACTTTGA:T	1.15895e-12	-1.26229	-2.70255e-10	9.11472e-06	-1.6908	-2.70255e-10
47521992	chr12:47521992:C:T	1.71464e-13	-1.95424	-1.21894	1.92655e-06	-2.02825	-1.21671
47522027	chr12:47522027:G:T	2.54916e-13	-1.60792	-1.1687	2.05897e-06	-2.01713	-1.16135
47522176	chr12:47522176:C:T	1.0105e-12	-0.885888	-0.513465	4.01647e-05	0.311537	-0.519238
47522356	chr12:47522356:T:G	2.4023e-13	-2.01807	-0.817887	3.24867e-06	-1.91338	-0.809061
47522394	chr12:47522394:T:A	2.12221e-12	-2.90362e-10	-0.657343	2.53628e-05	-2.90362e-10	-0.667406
47522395	chr12:47522395:C:G	2.11564e-12	-2.90362e-10	-0.660441	2.52843e-05	-2.90362e-10	-0.670505
47522684	chr12:47522684:G:C	7.17841e-13	-1.74131	-2.70255e-10	7.22625e-06	-1.92297	-2.70255e-10
47522711	chr12:47522711:A:G	4.28779e-12	-2.90362e-10	0.0459721	5.21821e-05	-2.90362e-10	0.0540491
47522715	chr12:47522715:C:G	1.92323e-13	-1.82601	-1.23237	6.52654e-06	-0.794577	-1.23024
47523274	chr12:47523274:G:A	2.09332e-12	-2.90362e-10	-0.671048	2.61139e-05	-2.90362e-10	-0.638221
47523926	chr12:47523926:T:C	1.83727e-12	-2.90362e-10	-0.801517	2.28249e-05	-2.90362e-10	-0.772836
47524007	chr12:47524007:C:G	3.64679e-11	-2.90362e-10	2.18663	0.000456366	-2.90362e-10	2.22261
47524965	chr12:47524965:T:G	9.95166e-13	-0.958609	-0.456036	3.81567e-05	0.203053	-0.462043
47525199	chr12:47525199:C:T	1.02468e-12	-0.925171	-0.46025	3.99241e-05	0.252528	-0.466239
47525404	chr12:47525404:C:T	1.00647e-12	-0.948003	-0.455343	3.8804e-05	0.219191	-0.461358
47525510	chr12:47525510:T:G	1.6619e-13	-1.97332	-1.2311	1.89442e-06	-2.03177	-1.23001
47525513	chr12:47525513:G:A	4.67896e-12	-2.90362e-10	0.133276	5.69687e-05	-2.90362e-10	0.141813
47525718	chr12:47525718:C:A	1.83045e-12	-2.90362e-10	-0.805236	2.20214e-05	-2.90362e-10	-0.808674
47525925	chr12:47525925:T:C	4.50075e-12	-2.90362e-10	0.0944432	5.47542e-05	-2.90362e-10	0.102165
47526010	chr12:47526010:C:T	2.59694e-12	-2.90362e-10	-0.455466	3.1738e-05	-2.90362e-10	-0.443175
47526074	chr12:47526074:G:A	1.24226e-12	-2.90362e-10	-1.19287	1.50462e-05	-2.90362e-10	-1.18956
47526103	chr12:47526103:G:A	1.88193e-13	-1.96053	-1.11956	3.45066e-06	-1.54362	-1.11851
47526117	chr12:47526117:T:C	1.02601e-12	-0.926175	-0.457946	3.99866e-05	0.251789	-0.463935
47526175	chr12:47526175:C:A	5.41978e-13	-2.02233	-2.70255e-10	7.37968e-06	-1.90196	-2.70255e-10
47526453	chr12:47526453:A:G	2.36937e-12	-2.90362e-10	-0.547176	2.99387e-05	-2.90362e-10	-0.501539
47526486	chr12:47526486:G:C	1.93369e-13	-2.00599	-1.04696	2.30797e-06	-2.02647	-1.03785
47526651	chr12:47526651:G:A	5.04102e-12	-2.90362e-10	0.207808	6.09619e-05	-2.90362e-10	0.209559
47526821	chr12:47526821:G:A	7.50554e-12	-2.90362e-10	0.605842	9.18053e-05	-2.90362e-10	0.61898
47526866	chr12:47526866:C:T	1.22221e-12	-2.90362e-10	-1.20914	1.47388e-05	-2.90362e-10	-1.2102
47527469	chr12:47527469:G:A	2.75109e-13	-1.93774	-0.76265	6.63478e-06	-1.26312	-0.745246
47527530	chr12:47527530:T:G	5.14849e-12	1.38369	-1.15479	6.55228e-06	-0.860331	-1.16055
47527918	chr12:47527918:C:A	2.04416e-12	-1.45826	0.763446	6.1672e-05	-0.535408	0.756549
47527924	chr12:47527924:T:A	3.23739e-12	-2.90362e-10	-0.235034	3.85883e-05	-2.90362e-10	-0.24774
47528277	chr12:47528277:C:T	5.51022e-12	1.49716	-1.20036	6.67868e-06	-0.797718	-1.20405
47528350	chr12:47528350:G:A	4.12012e-12	-0.459239	0.465321	1.14703e-05	-1.95577	0.49484
47528469	chr12:47528469:G:A	6.47173e-13	-1.84494	-2.70255e-10	6.53502e-06	-2.02351	-2.70255e-10
47528650	chr12:47528650:T:C	1.87863e-12	-1.43127	0.65201	5.74794e-05	-0.494728	0.645465
47528708	chr12:47528708:TTTTTA:T	6.35017e-12	1.64948	-1.2108	7.28879e-06	-0.7	-1.21435
47528716	chr12:47528716:T:G	6.04355e-12	1.60081	-1.21162	7.07632e-06	-0.728837	-1.2151
47528792	chr12:47528792:G:A	3.35388e-12	-2.90362e-10	-0.199682	4.06079e-05	-2.90362e-10	-0.196726
47528942	chr12:47528942:T:C	5.77385e-12	1.55894	-1.21541	6.88774e-06	-0.752378	-1.21857
47529233	chr12:47529233:T:C	5.36675e-12	1.48136	-1.21094	6.62647e-06	-0.795135	-1.21448
47529353	chr12:47529353:G:A	2.97458e-13	-1.92597	-0.696309	7.46914e-06	-1.20427	-0.685643
47529613	chr12:47529613:G:C	1.94489e-12	-1.36799	0.623398	6.19377e-05	-0.391454	0.616893
47530005	chr12:47530005:T:C	3.00016e-12	-2.90362e-10	-0.311135	3.63204e-05	-2.90362e-10	-0.308311
47530155	chr12:47530155:T:G	6.25119e-12	1.63229	-1.20932	7.26862e-06	-0.704136	-1.21299
47530326	chr12:47530326:G:T	3.23843e-12	-2.90362e-10	-0.234711	3.91903e-05	-2.90362e-10	-0.232259
47530545	chr12:47530545:G:A	1.49235e-12	-2.90362e-10	-1.00944	1.78745e-05	-2.90362e-10	-1.01731
47530733	chr12:47530733:C:T	5.30815e-12	-0.486736	0.746179	1.53058e-05	-1.95082	0.778368
47530763	chr12:47530763:G:A	2.0994e-12	-0.668149	-2.70255e-10	1.15066e-05	-1.45777	-2.70255e-10
47531028	chr12:47531028:C:T	7.2834e-13	-1.72679	-2.70255e-10	6.57217e-06	-2.01785	-2.70255e-10
47531247	chr12:47531247:C:T	1.84079e-12	-1.44823	0.648625	5.60275e-05	-0.516941	0.642094
47531270	chr12:47531270:T:C	1.04672e-12	-1.36413	-2.70255e-10	1.03149e-05	-1.5671	-2.70255e-10
47531286	chr12:47531286:G:T	1.29363e-12	-2.90362e-10	-1.15235	1.5584e-05	-2.90362e-10	-1.15444
47531407	chr12:47531407:T:C	7.49875e-13	-0.50384	-1.19381	2.19082e-06	-1.92389	-1.19252
47531424	chr12:47531424:C:T	5.79e-12	1.53089	-1.18456	6.94854e-06	-0.773138	-1.18902
47531438	chr12:47531438:A:C	1.87738e-12	-0.779922	-2.70255e-10	1.07292e-05	-1.52772	-2.70255e-10
47531746	chr12:47531746:C:T	7.46678e-12	-2.90362e-10	0.600664	9.3939e-05	-2.90362e-10	0.641956
47531748	chr12:47531748:C:G	3.38588e-13	-1.91122	-0.581552	8.71735e-06	-1.16671	-0.568664
47531819	chr12:47531819:T:C	3.51289e-12	-2.90362e-10	-0.153361	4.25298e-05	-2.90362e-10	-0.150485
47531888	chr12:47531888:T:C	7.3336e-13	-0.720807	-0.999111	2.85827e-06	-1.854	-0.996476
47532038	chr12:47532038:C:T	1.84708e-12	-0.796196	-2.70255e-10	7.32909e-06	-1.90884	-2.70255e-10
47532471	chr12:47532471:G:A	1.94535e-12	-2.90362e-10	-0.744359	2.34553e-05	-2.90362e-10	-0.745592
47532616	chr12:47532616:CT:C	3.5671e-13	-1.91163	-0.528998	9.20295e-06	-1.16552	-0.515644
47532897	chr12:47532897:G:C	7.97908e-13	-1.63556	-2.70255e-10	1.97455e-05	-0.917761	-2.70255e-10
47532925	chr12:47532925:T:C	5.30407e-12	1.45585	-1.19717	6.61469e-06	-0.809722	-1.20168
47533201	chr12:47533201:T:C	5.57323e-12	1.50169	-1.19352	6.81753e-06	-0.782941	-1.19825
47533940	chr12:47533940:A:G	2.37642e-12	-2.90362e-10	-0.544203	2.87585e-05	-2.90362e-10	-0.541758
47534078	chr12:47534078:A:T	7.03923e-13	-0.710677	-1.05021	2.7024e-06	-1.85876	-1.04779
47534092	chr12:47534092:G:A	3.64411e-12	-2.90362e-10	-0.116688	4.36165e-05	-2.90362e-10	-0.125253
47534227	chr12:47534227:AAAAT:A	1.31508e-12	-2.90362e-10	-1.1359	1.58253e-05	-2.90362e-10	-1.13908
47534362	chr12:47534362:G:A	4.08326e-13	-1.89407	-0.411417	1.08293e-05	-1.12185	-0.396586
47534443	chr12:47534443:C:T	1.30456e-12	-1.14393	-2.70255e-10	5.75634e-05	0.152198	-2.70255e-10
47534538	chr12:47534538:T:C	5.53336e-12	1.49954	-1.19855	6.77974e-06	-0.783796	-1.20296
47534587	chr12:47534587:C:A	5.55329e-12	1.46791	-1.16332	6.87931e-06	-0.803639	-1.16853
47534831	chr12:47534831:C:T	5.97088e-12	1.53054	-1.15344	7.21148e-06	-0.765737	-1.15928
47534859	chr12:47534859:A:G	3.18105e-13	-1.89497	-0.660207	8.40366e-06	-1.12301	-0.649016
47534861	chr12:47534861:A:G	2.54884e-12	-2.90362e-10	-0.474161	3.15425e-05	-2.90362e-10	-0.449353
47535197	chr12:47535197:C:G	3.18469e-12	-2.90362e-10	-0.251446	3.85394e-05	-2.90362e-10	-0.24901
47535232	chr12:47535232:C:A	3.18246e-13	-1.94852	-0.606214	7.53963e-06	-1.29326	-0.587252
47535525	chr12:47535525:A:G	5.91588e-13	-0.818888	-1.11586	2.64066e-06	-1.81035	-1.11931
47536207	chr12:47536207:G:A	1.02144e-12	-1.38859	-2.70255e-10	7.3026e-06	-1.91246	-2.70255e-10
47536232	chr12:47536232:G:A	5.17969e-13	-0.944614	-1.12303	4.19695e-06	-1.34402	-1.12231
47536344	chr12:47536344:C:T	5.46255e-13	-0.886302	-1.12817	2.68577e-06	-1.78126	-1.13147
47536519	chr12:47536519:G:A	1.51549e-12	-2.90362e-10	-0.994062	1.83357e-05	-2.90362e-10	-0.991842
47536584	chr12:47536584:A:G	4.24073e-13	-1.90881	-0.358843	1.09891e-05	-1.16044	-0.343342
47536611	chr12:47536611:T:C	1.77174e-12	-2.90362e-10	-0.83784	2.13687e-05	-2.90362e-10	-0.838763
47536627	chr12:47536627:T:C	1.77087e-13	-1.90933	-1.23159	4.42355e-06	-1.18508	-1.22867
47536728	chr12:47536728:G:T	4.58141e-12	-1.51909	1.6313	0.000136375	-0.600267	1.61499
47536863	chr12:47536863:AAG:A	6.54691e-12	1.51037	-1.04118	7.43214e-06	-0.845041	-1.04983
47536884	chr12:47536884:AGG:A	6.80795e-13	-2.02835	0.234057	8.44143e-06	-1.99714	0.229605
47537297	chr12:47537297:A:G	3.42707e-12	-2.90362e-10	-0.178095	4.1021e-05	-2.90362e-10	-0.186605
47537643	chr12:47537643:T:C	5.40392e-12	-2.90362e-10	0.277325	6.98489e-05	-2.90362e-10	0.345645
47537835	chr12:47537835:T:TA	4.0612e-13	-1.14691	-1.164	1.60299e-05	0.0311526	-1.15739
47538380	chr12:47538380:T:C	1.47533e-12	-2.90362e-10	-1.02092	1.81406e-05	-2.90362e-10	-1.00254
47539085	chr12:47539085:C:CA	1.55119e-12	-2.90362e-10	-0.970776	1.8996e-05	-2.90362e-10	-0.956461
47539119	chr12:47539119:G:A	3.49531e-12	-2.90362e-10	-0.158377	4.18298e-05	-2.90362e-10	-0.16708
47539197	chr12:47539197:G:A	2.06483e-12	-1.44412	0.759367	6.31117e-05	-0.510147	0.754363
47539450	chr12:47539450:G:A	1.48285e-12	-2.90362e-10	-1.01584	1.78696e-05	-2.90362e-10	-1.01759
47539596	chr12:47539596:A:G	1.72124e-12	-2.90362e-10	-0.866757	2.11443e-05	-2.90362e-10	-0.849318
47540248	chr12:47540248:T:C	8.12434e-12	1.16143	-0.476363	1.1517e-05	-0.998782	-0.458081
47540400	chr12:47540400:G:A	1.1989e-12	-1.2284	-2.70255e-10	1.25884e-05	-1.36791	-2.70255e-10
47540822	chr12:47540822:G:A	2.13962e-12	-2.90362e-10	-0.649173	2.56629e-05	-2.90362e-10	-0.655643
47541207	chr12:47541207:A:C	2.78358e-13	-1.97518	-0.71347	6.28985e-06	-1.37129	-0.690459
47541274	chr12:47541274:T:G	5.44243e-13	-2.01816	-2.70255e-10	7.17819e-06	-1.92964	-2.70255e-10
47541351	chr12:47541351:G:A	3.29221e-12	-2.90362e-10	-0.21824	3.94114e-05	-2.90362e-10	-0.226633
47541509	chr12:47541509:A:G	1.27012e-12	-2.90362e-10	-1.17069	1.53979e-05	-2.90362e-10	-1.16646
47541574	chr12:47541574:G:A	3.37347e-12	-2.90362e-10	-0.193859	4.03796e-05	-2.90362e-10	-0.202366
47541864	chr12:47541864:A:T	7.75135e-13	-0.43395	-1.23057	2.30288e-06	-1.83562	-1.23091
47541899	chr12:47541899:C:T	9.20497e-12	0.809943	-2.70255e-10	1.4181e-05	-1.24878	-2.70255e-10
47542047	chr12:47542047:G:T	7.96615e-12	-2.90362e-10	0.665402	9.87578e-05	-2.90362e-10	0.691981
47542055	chr12:47542055:C:T	7.8884e-12	-2.90362e-10	0.655593	9.89032e-05	-2.90362e-10	0.693452
47542466	chr12:47542466:A:T	1.86739e-11	-2.90362e-10	1.51733	0.000229444	-2.90362e-10	1.53497
47542550	chr12:47542550:A:G	7.68923e-12	-2.90362e-10	0.63002	9.90317e-05	-2.90362e-10	0.69475
47542693	chr12:47542693:C:T	5.81871e-13	-1.95131	-2.70255e-10	6.60578e-06	-2.01274	-2.70255e-10
47542867	chr12:47542867:T:C	5.39617e-13	-1.59116	-0.435534	1.54309e-05	-0.719939	-0.444376
47542995	chr12:47542995:C:T	7.55835e-13	-1.68973	-2.70255e-10	6.61895e-06	-2.01075	-2.70255e-10
47543109	chr12:47543109:C:A	1.36552e-12	-2.90362e-10	-1.09826	1.63655e-05	-2.90362e-10	-1.10551
47543349	chr12:47543349:C:T	9.77233e-12	1.70951	-0.83976	1.06296e-05	-0.69741	-0.839634
47543415	chr12:47543415:AC:A	1.19289e-12	-2.90362e-10	-1.23342	1.44262e-05	-2.90362e-10	-1.23164
47543586	chr12:47543586:A:G	9.2993e-12	-2.90362e-10	0.82014	0.00011338	-2.90362e-10	0.830059
47543843	chr12:47543843:G:C	2.01527e-12	-2.90362e-10	-0.709047	2.49056e-05	-2.90362e-10	-0.685595
47543965	chr12:47543965:G:T	5.64923e-13	-1.55064	-0.430226	1.67453e-05	-0.643429	-0.439141
47544344	chr12:47544344:T:C	1.30762e-12	-2.90362e-10	-1.14159	1.57196e-05	-2.90362e-10	-1.14578
47544710	chr12:47544710:C:T	2.1186e-12	-2.90362e-10	-0.659047	2.58624e-05	-2.90362e-10	-0.647898
47544880	chr12:47544880:A:C	2.67619e-12	-2.90362e-10	-0.425406	3.21355e-05	-2.90362e-10	-0.430729
47544883	chr12:47544883:G:A	3.78875e-12	1.1463	-1.22407	5.03042e-06	-1.06037	-1.22481
47545103	chr12:47545103:G:A	1.2533e-12	-2.90362e-10	-1.18402	1.50872e-05	-2.90362e-10	-1.18684
47545266	chr12:47545266:T:C	3.09641e-13	-1.43793	-1.14421	1.15365e-05	-0.322779	-1.13239
47545307	chr12:47545307:T:C	2.98247e-13	-1.46696	-1.15267	1.09021e-05	-0.370179	-1.14155
47545626	chr12:47545626:T:A	6.06959e-13	-1.90909	-2.70255e-10	6.53292e-06	-2.02384	-2.70255e-10
47545781	chr12:47545781:T:C	1.292e-12	-2.90362e-10	-1.15361	1.54668e-05	-2.90362e-10	-1.162
47545903	chr12:47545903:A:G	1.35865e-12	-2.90362e-10	-1.10331	1.65542e-05	-2.90362e-10	-1.09405
47545928	chr12:47545928:T:C	1.58368e-12	-2.90362e-10	-0.950047	1.96532e-05	-2.90362e-10	-0.922452
47546073	chr12:47546073:G:A	2.37108e-12	-1.37383	0.82738	7.82075e-05	-0.357341	0.816018
47546203	chr12:47546203:T:C	1.57682e-12	-0.71012	-0.244268	7.84537e-05	0.71846	-0.25664
47546213	chr12:47546213:T:A	7.73428e-13	-1.00324	-0.663479	6.71508e-06	-1.36308	-0.633254
47546295	chr12:47546295:C:A	2.93778e-13	-2.01446	-0.620269	3.52281e-06	-2.00185	-0.639583
47546366	chr12:47546366:G:A	1.64422e-12	-2.90362e-10	-0.912533	1.98161e-05	-2.90362e-10	-0.914193
47546628	chr12:47546628:A:G	3.45127e-12	-0.480584	0.309525	0.000189976	1.05433	0.291878
47546764	chr12:47546764:G:A	1.31968e-12	-2.90362e-10	-1.13241	1.5759e-05	-2.90362e-10	-1.14328
47546938	chr12:47546938:G:A	9.77374e-13	-1.33728	-0.095402	1.74021e-05	-0.979634	-0.0644637
47546964	chr12:47546964:G:A	1.03211e-12	-1.29251	-0.0856904	3.76056e-05	-0.150662	-0.122873
47546981	chr12:47546981:G:A	1.07489e-12	-1.29618	-0.0414018	3.91141e-05	-0.154394	-0.0798134
47547046	chr12:47547046:G:T	9.32351e-13	-1.28164	-0.19821	3.42984e-05	-0.131766	-0.233825
47547075	chr12:47547075:G:C	1.09147e-12	-1.26253	-0.0597393	4.03597e-05	-0.105541	-0.0973176
47547080	chr12:47547080:G:A	5.42376e-12	-2.90362e-10	0.280989	6.68486e-05	-2.90362e-10	0.301741
47547163	chr12:47547163:C:T	1.07373e-12	-1.27041	-0.0682464	3.96968e-05	-0.113747	-0.105671
47547384	chr12:47547384:T:C	1.08627e-12	-1.28017	-0.0468784	3.9904e-05	-0.129499	-0.0847151
47547449	chr12:47547449:C:T	1.67158e-13	-2.02561	-1.173	4.79666e-06	-1.15511	-1.17766
47547496	chr12:47547496:A:T	1.13372e-12	-1.24434	-0.0399494	4.25343e-05	-0.0725503	-0.077828
47547626	chr12:47547626:A:G	1.11149e-12	-1.2452	-0.0588968	4.16669e-05	-0.0745036	-0.096479
47547726	chr12:47547726:A:T	1.05105e-12	-1.33586	-0.0241525	3.71903e-05	-0.221767	-0.0628758
47548246	chr12:47548246:G:A	1.68417e-13	-2.0314	-1.15972	5.93456e-06	-0.954264	-1.16563
47548308	chr12:47548308:A:G	1.14296e-12	-1.22184	-0.0543428	4.34935e-05	-0.0360869	-0.0919907
47548336	chr12:47548336:A:G	1.10376e-12	-1.26809	-0.0429845	4.08554e-05	-0.109798	-0.0808521
47548858	chr12:47548858:G:A	1.10319e-12	-1.26643	-0.0451617	4.0897e-05	-0.106315	-0.0833188
47549117	chr12:47549117:G:A	5.68824e-12	-2.90362e-10	0.328601	7.00866e-05	-2.90362e-10	0.349043
47549129	chr12:47549129:C:T	8.40458e-13	-1.26041	-0.323199	3.14368e-05	-0.0967133	-0.355996
47549219	chr12:47549219:T:C	5.6001e-12	-2.90362e-10	0.312985	6.90588e-05	-2.90362e-10	0.334269
47549296	chr12:47549296:C:T	3.66583e-12	-0.110744	-2.70255e-10	8.56232e-06	-1.75332	-2.70255e-10
47549305	chr12:47549305:A:G	3.44911e-13	-1.24911	-1.22516	2.43124e-06	-1.78907	-1.22322
47549379	chr12:47549379:GCTGT:G	2.08046e-12	-0.935333	0.258123	8.89597e-05	0.340905	0.246589
47549432	chr12:47549432:G:T	5.0619e-12	-2.90362e-10	0.211943	6.23674e-05	-2.90362e-10	0.232352
47549435	chr12:47549435:T:C	5.0619e-12	-2.90362e-10	0.211943	6.23674e-05	-2.90362e-10	0.232352
47549596	chr12:47549596:A:G	1.19798e-12	-2.90362e-10	-1.22916	1.44407e-05	-2.90362e-10	-1.23064
47549625	chr12:47549625:A:G	1.17911e-12	-1.22986	-0.0151837	4.46188e-05	-0.0486603	-0.0538733
47549848	chr12:47549848:T:C	1.10578e-12	-1.28129	-0.0279575	4.06257e-05	-0.129828	-0.0664607
47549934	chr12:47549934:C:T	1.0714e-12	-1.31372	-0.0271169	3.85565e-05	-0.183005	-0.0655596
47550050	chr12:47550050:A:C	1.11245e-12	-1.26877	-0.0344631	4.0949e-05	-0.115751	-0.0726122
47550051	chr12:47550051:C:T	1.73689e-12	-0.959847	0.102144	7.34355e-05	0.304488	0.0912294
47550092	chr12:47550092:C:T	1.12404e-12	-1.20478	-0.0880873	4.29758e-05	-0.014686	-0.125367
47550130	chr12:47550130:C:A	1.10891e-12	-1.23478	-0.0716463	4.16354e-05	-0.0625409	-0.109197
47550147	chr12:47550147:A:ACT	1.12927e-12	-1.22953	-0.0586904	4.2543e-05	-0.053706	-0.0964679
47550381	chr12:47550381:C:T	7.09487e-13	-1.75301	-2.70255e-10	9.83422e-06	-1.61482	-2.70255e-10
47550454	chr12:47550454:A:G	1.5923e-12	0.185596	-1.13022	2.52664e-06	-1.86236	-1.11144
47550513	chr12:47550513:A:G	3.03534e-12	-2.90362e-10	-0.299478	3.64783e-05	-2.90362e-10	-0.303973
47550607	chr12:47550607:G:C	1.19194e-12	-1.19131	-0.0429038	4.58574e-05	0.00577238	-0.0809261
47550616	chr12:47550616:T:C	1.14702e-12	-1.19296	-0.079671	4.41328e-05	0.00361764	-0.117103
47550809	chr12:47550809:T:C	1.15702e-12	-1.20261	-0.0613447	4.42521e-05	-0.0117071	-0.0990793
47550907	chr12:47550907:T:C	3.26913e-13	-1.31408	-1.21378	2.3752e-06	-1.825	-1.21061
47551205	chr12:47551205:T:C	1.36491e-12	-2.90362e-10	-1.09871	1.67559e-05	-2.90362e-10	-1.08194
47552014	chr12:47552014:A:G	7.925e-13	-1.19394	-0.448427	1.42265e-05	-0.815898	-0.429686
47552132	chr12:47552132:C:T	6.64037e-12	-2.90362e-10	0.483368	8.19658e-05	-2.90362e-10	0.505612
47552173	chr12:47552173:A:G	1.67686e-13	-2.03161	-1.16385	4.39167e-06	-1.25071	-1.17027
47552521	chr12:47552521:C:T	7.5715e-12	-2.90362e-10	0.614592	8.91653e-05	-2.90362e-10	0.589802
47552702	chr12:47552702:G:C	1.69013e-12	-2.90362e-10	-0.884993	1.99908e-05	-2.90362e-10	-0.905418
47553012	chr12:47553012:A:G	7.88961e-13	-1.02494	-0.621897	1.4649e-05	-0.611625	-0.604689
47553026	chr12:47553026:C:T	5.47499e-13	-2.01219	-2.70255e-10	8.1369e-06	-1.80428	-2.70255e-10
47553175	chr12:47553175:A:G	8.44621e-13	-1.12241	-0.456259	1.538e-05	-0.730146	-0.437477
47553315	chr12:47553315:T:A	5.23826e-11	-2.90362e-10	2.54877	0.000664779	-2.90362e-10	2.59877
47553440	chr12:47553440:G:A	1.24735e-12	-1.23903	0.0502595	4.65751e-05	-0.0699359	0.0103123
47555362	chr12:47555362:G:A	1.25798e-12	-1.26356	0.0832691	4.45868e-05	-0.146271	0.0430201
47555364	chr12:47555364:T:C	3.06474e-12	-2.90362e-10	-0.289836	3.54785e-05	-2.90362e-10	-0.331763
47555734	chr12:47555734:T:C	1.29412e-12	-1.26647	0.1145	4.57203e-05	-0.151747	0.0735993
47555767	chr12:47555767:G:C	1.18758e-12	-1.29432	0.0564414	4.13421e-05	-0.195425	0.0166165
47556213	chr12:47556213:G:A	1.21538e-12	-1.30118	0.0864351	4.21464e-05	-0.205556	0.0460142
47556337	chr12:47556337:C:T	7.60643e-12	-2.90362e-10	0.619194	9.3713e-05	-2.90362e-10	0.639548
47556432	chr12:47556432:G:T	1.34677e-12	-2.90362e-10	-1.11209	1.65195e-05	-2.90362e-10	-1.09615
47556461	chr12:47556461:C:T	6.07326e-13	-1.90849	-2.70255e-10	7.16665e-06	-1.93125	-2.70255e-10
47556655	chr12:47556655:T:C	4.35242e-12	-2.90362e-10	0.0609317	5.35913e-05	-2.90362e-10	0.0806963
47556855	chr12:47556855:T:C	7.15212e-12	-2.90362e-10	0.55761	8.82652e-05	-2.90362e-10	0.579656
47556908	chr12:47556908:C:G	7.57844e-13	-1.1949	-0.492176	2.80738e-05	-0.0410877	-0.524767
47557176	chr12:47557176:T:C	2.73727e-12	-2.90362e-10	-0.402839	3.24485e-05	-2.90362e-10	-0.421036
47557321	chr12:47557321:A:G	4.69697e-12	-2.90362e-10	0.137119	5.78711e-05	-2.90362e-10	0.157528
47557513	chr12:47557513:G:A	1.60428e-12	-2.90362e-10	-0.937128	1.97435e-05	-2.90362e-10	-0.917868
47557746	chr12:47557746:C:A	3.63992e-13	-1.2923	-1.12812	1.3392e-05	-0.190261	-1.11577
47558232	chr12:47558232:T:C	3.39438e-13	-1.42112	-1.06915	1.15782e-05	-0.397408	-1.05416
47558745	chr12:47558745:C:T	3.93585e-13	-1.80102	-0.541242	3.85315e-06	-2.03293	-0.518867
47559275	chr12:47559275:G:A	4.47691e-12	-2.90362e-10	0.0891329	5.88799e-05	-2.90362e-10	0.17481
47559332	chr12:47559332:C:G	1.5359e-12	-2.90362e-10	-0.980686	1.89778e-05	-2.90362e-10	-0.957421
47559463	chr12:47559463:C:G	3.89661e-13	-1.35435	-0.997927	1.39083e-05	-0.287896	-0.98031
47559990	chr12:47559990:G:A	2.1338e-13	-2.02981	-0.924674	4.41687e-06	-1.49273	-0.922525
47560384	chr12:47560384:A:C	3.3786e-13	-1.41488	-1.08004	1.15799e-05	-0.386182	-1.06524
47560703	chr12:47560703:T:C	9.74429e-13	-1.3359	-0.0998016	3.30036e-05	-0.292791	-0.111281
47560814	chr12:47560814:C:T	3.0883e-12	-1.07595	0.793768	2.21757e-05	-1.66165	0.85996
47561048	chr12:47561048:G:C	2.90018e-12	-2.90362e-10	-0.345026	3.61924e-05	-2.90362e-10	-0.311841
47561158	chr12:47561158:T:C	2.10803e-13	-2.02974	-0.936893	4.36427e-06	-1.49225	-0.934983
47561627	chr12:47561627:C:A	1.53026e-12	-2.90362e-10	-0.984365	1.86693e-05	-2.90362e-10	-0.973808
47561642	chr12:47561642:A:G	2.20698e-13	-2.02559	-0.895166	4.37322e-06	-1.53235	-0.89284
47561668	chr12:47561668:C:T	9.61735e-12	-2.90362e-10	0.853769	0.000116663	-2.90362e-10	0.858603
47561748	chr12:47561748:C:G	2.1005e-13	-2.02598	-0.944224	4.17382e-06	-1.52933	-0.942533
47561909	chr12:47561909:C:G	1.3032e-12	-2.90362e-10	-1.14498	1.56789e-05	-2.90362e-10	-1.14837
47562248	chr12:47562248:G:A	1.28028e-12	-2.90362e-10	-1.16272	1.51306e-05	-2.90362e-10	-1.18397
47562508	chr12:47562508:G:A	1.20314e-12	-2.90362e-10	-1.22487	1.44328e-05	-2.90362e-10	-1.23118
47562566	chr12:47562566:C:T	1.11219e-11	-2.90362e-10	0.999116	0.000134933	-2.90362e-10	1.00409
47562652	chr12:47562652:G:A	3.4142e-12	-2.90362e-10	-0.181858	4.45212e-05	-2.90362e-10	-0.104724
47562684	chr12:47562684:C:T	1.28364e-12	-2.90362e-10	-1.1601	1.51639e-05	-2.90362e-10	-1.18177
47562904	chr12:47562904:G:C	2.3852e-12	-0.540515	-2.70255e-10	1.12293e-05	-1.48217	-2.70255e-10
47562905	chr12:47562905:G:A	2.13896e-12	0.211922	-0.861401	3.37983e-06	-1.85681	-0.826054
47562908	chr12:47562908:TC:T	1.21956e-12	-2.90362e-10	-1.21131	1.46288e-05	-2.90362e-10	-1.2177
47563089	chr12:47563089:T:C	8.9832e-13	-1.39915	-0.11788	2.94626e-05	-0.388739	-0.128828
47563302	chr12:47563302:C:G	2.94054e-12	-2.90362e-10	-0.331208	3.80948e-05	-2.90362e-10	-0.260612
47563675	chr12:47563675:C:T	5.36186e-13	-2.03307	-2.70255e-10	6.8626e-06	-1.9746	-2.70255e-10
47563728	chr12:47563728:A:G	9.31322e-13	-1.48095	-2.70255e-10	7.19215e-06	-1.9277	-2.70255e-10
47563730	chr12:47563730:C:G	4.51496e-13	-1.21815	-0.98684	2.64414e-06	-1.93737	-0.990979
47563736	chr12:47563736:C:T	2.3874e-12	-2.90362e-10	-0.539594	3.01793e-05	-2.90362e-10	-0.493534
47563738	chr12:47563738:G:A	2.33855e-12	-2.90362e-10	-0.56027	2.80627e-05	-2.90362e-10	-0.566249
47563814	chr12:47563814:C:T	1.58264e-11	-2.90362e-10	1.35188	0.000187309	-2.90362e-10	1.33207
47563827	chr12:47563827:A:T	1.73145e-12	-2.90362e-10	-0.860842	2.1075e-05	-2.90362e-10	-0.852601
47564813	chr12:47564813:A:G	5.64063e-13	-1.42749	-0.554895	1.4018e-05	-0.697996	-0.562354
47565302	chr12:47565302:CCAT:C	2.9762e-12	-2.90362e-10	-0.319154	3.61113e-05	-2.90362e-10	-0.314083
47565683	chr12:47565683:T:C	3.38479e-12	-2.90362e-10	-0.190508	4.40364e-05	-2.90362e-10	-0.115673
47566063	chr12:47566063:T:C	1.20499e-12	-2.90362e-10	-1.22333	1.45742e-05	-2.90362e-10	-1.22144
47566126	chr12:47566126:G:A	1.42472e-12	-2.90362e-10	-1.05583	1.74108e-05	-2.90362e-10	-1.0436
47566158	chr12:47566158:AT:A	5.76129e-13	-1.35045	-0.610773	1.08715e-05	-0.920492	-0.594054
47566418	chr12:47566418:C:T	3.42037e-12	-2.90362e-10	-0.18005	4.13384e-05	-2.90362e-10	-0.178897
47566688	chr12:47566688:A:G	4.36655e-13	-1.27605	-0.962363	8.65426e-06	-0.793969	-0.948668
47567143	chr12:47567143:G:A	4.05215e-13	-1.09827	-1.21486	8.36884e-06	-0.563849	-1.21232
47567624	chr12:47567624:T:A	2.03192e-13	-1.7704	-1.23301	7.34834e-06	-0.673084	-1.23313
47568068	chr12:47568068:T:C	2.01103e-13	-2.03187	-0.98187	3.99849e-06	-1.52913	-0.985648
47568088	chr12:47568088:C:T	1.02383e-12	-0.199805	-1.18645	2.13753e-06	-1.96135	-1.17968
47568216	chr12:47568216:A:G	1.93627e-13	-2.03295	-1.01867	3.99053e-06	-1.49451	-1.02225
47568278	chr12:47568278:C:T	1.98435e-13	-2.03295	-0.994138	4.08166e-06	-1.49633	-0.997859
47568462	chr12:47568462:T:G	4.09388e-13	-1.51274	-0.790157	9.77477e-06	-0.822802	-0.798083
47568826	chr12:47568826:T:G	1.99763e-13	-1.86638	-1.15404	2.06829e-06	-2.01883	-1.15514
47568976	chr12:47568976:G:C	1.93943e-13	-2.03075	-1.01924	3.78578e-06	-1.54672	-1.02272
47569085	chr12:47569085:G:A	6.40994e-13	-1.05414	-0.800392	1.41154e-05	-0.481417	-0.772002
47569444	chr12:47569444:G:T	2.9913e-12	-2.90362e-10	-0.314092	3.67782e-05	-2.90362e-10	-0.295783
47569494	chr12:47569494:T:C	1.24266e-12	-2.90362e-10	-1.19255	1.47656e-05	-2.90362e-10	-1.20839
47569861	chr12:47569861:A:G	5.36239e-13	-2.03298	-2.70255e-10	6.48719e-06	-2.03086	-2.70255e-10
47569917	chr12:47569917:C:T	3.00213e-13	-1.92748	-0.685584	3.38704e-06	-2.00806	-0.672671
47570774	chr12:47570774:C:T	6.86401e-12	1.49233	-0.975833	4.56217e-06	-1.42498	-0.957907
47570786	chr12:47570786:C:T	4.49943e-13	-1.04776	-1.16068	2.44725e-06	-1.83954	-1.16619
47571196	chr12:47571196:A:G	9.82418e-13	-0.202834	-1.2247	1.92202e-06	-2.02087	-1.22644
47571501	chr12:47571501:G:A	1.11405e-12	-0.0695212	-1.23228	1.934e-06	-2.00824	-1.23285
47571556	chr12:47571556:A:T	5.86864e-13	-1.94276	-2.70255e-10	7.87034e-06	-1.83759	-2.70255e-10
47571816	chr12:47571816:G:A	6.08601e-12	-2.90362e-10	0.396193	7.56097e-05	-2.90362e-10	0.424895
47572330	chr12:47572330:G:A	5.78103e-13	-1.31284	-0.644961	1.50844e-05	-0.535038	-0.651989
47572725	chr12:47572725:T:G	1.30444e-12	-2.90362e-10	-1.14403	1.57033e-05	-2.90362e-10	-1.14682
47573058	chr12:47573058:T:C	1.23336e-12	-2.90362e-10	-1.20006	1.48568e-05	-2.90362e-10	-1.20223
47573395	chr12:47573395:G:A	2.59845e-12	-0.263166	-0.191719	5.95563e-06	-1.97184	-0.144514
47573440	chr12:47573440:C:G	2.2044e-12	-0.234839	-0.384507	4.99334e-06	-1.95526	-0.337329
47573760	chr12:47573760:A:G	1.73371e-12	-2.90362e-10	-0.859539	2.0622e-05	-2.90362e-10	-0.874329
47574059	chr12:47574059:T:C	9.64125e-13	-0.727069	-0.719265	4.27284e-05	0.521314	-0.667139
47574199	chr12:47574199:G:A	5.13244e-12	-2.90362e-10	0.225782	6.77581e-05	-2.90362e-10	0.315254
47574240	chr12:47574240:A:G	4.29522e-12	0.951212	-0.903509	3.59262e-06	-1.7356	-0.88621
47574569	chr12:47574569:A:T	5.75835e-13	-1.96173	-2.70255e-10	9.85295e-06	-1.61292	-2.70255e-10
47574586	chr12:47574586:G:A	3.47921e-12	-2.90362e-10	-0.162994	4.53245e-05	-2.90362e-10	-0.0868413
47574836	chr12:47574836:A:T	1.87746e-12	-2.90362e-10	-0.77988	2.24096e-05	-2.90362e-10	-0.791199
47574967	chr12:47574967:T:C	1.78848e-13	-1.96216	-1.16886	2.03612e-06	-2.03063	-1.15901
47575314	chr12:47575314:A:G	6.47671e-13	-1.84417	-2.70255e-10	6.51685e-06	-2.0263	-2.70255e-10
47575380	chr12:47575380:A:G	1.5197e-12	-2.90362e-10	-0.99129	1.8218e-05	-2.90362e-10	-0.998281
47575845	chr12:47575845:A:G	1.48808e-12	-2.90362e-10	-1.01231	1.81363e-05	-2.90362e-10	-1.00278
47575879	chr12:47575879:G:A	3.0512e-12	0.907556	-1.20182	2.58077e-06	-1.753	-1.19961
47576820	chr12:47576820:A:G	1.02569e-11	1.45933	-0.541179	6.89493e-06	-1.45906	-0.510844
47576970	chr12:47576970:C:T	4.97309e-13	-2.0036	-0.104741	6.058e-06	-2.0324	-0.0669126
47577324	chr12:47577324:G:A	6.85631e-12	-2.90362e-10	0.51537	8.51385e-05	-2.90362e-10	0.54359
47577671	chr12:47577671:G:A	2.51724e-13	-1.98374	-0.805477	6.74235e-06	-1.18946	-0.802821
47577693	chr12:47577693:C:T	2.5273e-13	-1.97976	-0.805477	6.83595e-06	-1.17567	-0.802821
47578081	chr12:47578081:A:C	7.362e-12	1.42281	-0.836278	4.73572e-06	-1.53079	-0.814767
47578246	chr12:47578246:T:C	2.1529e-12	-2.90362e-10	-0.642986	2.70979e-05	-2.90362e-10	-0.601233
47578764	chr12:47578764:A:C	3.034e-13	-1.94552	-0.656983	8.11035e-06	-1.15705	-0.650502
47578770	chr12:47578770:G:T	1.29882e-12	-2.90362e-10	-1.14835	1.56048e-05	-2.90362e-10	-1.15311
47578807	chr12:47578807:G:A	1.66413e-12	-0.677362	-0.223134	5.85369e-06	-1.91622	-0.2174
47579279	chr12:47579279:C:T	6.19106e-13	-1.88928	-2.70255e-10	6.76798e-06	-1.98849	-2.70255e-10
47579507	chr12:47579507:C:T	1.15253e-12	-0.113294	-1.15455	4.85384e-06	-1.16158	-1.15934
47579878	chr12:47579878:C:T	1.5931e-12	0.158131	-1.10225	2.72493e-06	-1.79555	-1.10269
47580766	chr12:47580766:A:G	1.02083e-12	-0.285007	-1.10418	7.43768e-06	-0.790461	-1.10367
47580797	chr12:47580797:A:T	1.80667e-12	-2.90362e-10	-0.818314	2.15571e-05	-2.90362e-10	-0.829984
47582565	chr12:47582565:C:A	1.35086e-12	-2.90362e-10	-1.10906	1.62151e-05	-2.90362e-10	-1.11475
47582631	chr12:47582631:G:A	1.66933e-12	-2.90362e-10	-0.897375	2.0596e-05	-2.90362e-10	-0.875592
47582710	chr12:47582710:G:A	8.84938e-13	-0.368307	-1.16373	2.12877e-06	-1.98979	-1.15536
47582915	chr12:47582915:C:A	4.55468e-13	-1.92596	-0.27027	1.45155e-05	-0.961848	-0.263627
47583112	chr12:47583112:A:G	2.95881e-13	-1.93567	-0.691927	9.2163e-06	-0.992386	-0.68733
47583333	chr12:47583333:C:T	4.94137e-13	-1.88559	-0.229152	1.71164e-05	-0.838235	-0.222416
47584021	chr12:47584021:A:C	1.6723e-12	-2.90362e-10	-0.8956	2.00166e-05	-2.90362e-10	-0.904127
47584039	chr12:47584039:AAAACTCGATTGTGACTTAG:A	1.05961e-12	-0.360218	-0.991679	2.55883e-06	-1.99	-0.971139
47584069	chr12:47584069:G:T	2.86505e-12	-2.90362e-10	-0.357214	3.30971e-05	-2.90362e-10	-0.401245
47584480	chr12:47584480:G:A	3.4144e-12	-2.90362e-10	-0.181799	4.14381e-05	-2.90362e-10	-0.176489
47584487	chr12:47584487:C:T	4.43545e-12	-2.90362e-10	0.0798288	5.48581e-05	-2.90362e-10	0.10406
47584539	chr12:47584539:G:T	3.10724e-13	-1.91874	-0.659912	1.00867e-05	-0.934501	-0.654975
47584618	chr12:47584618:C:T	2.39304e-12	-2.90362e-10	-0.537235	2.93083e-05	-2.90362e-10	-0.52282
47584779	chr12:47584779:A:G	1.34202e-12	-0.187017	-0.928609	2.87082e-05	0.362159	-0.905666
47584845	chr12:47584845:T:G	1.8841e-12	-2.90362e-10	-0.776348	2.33761e-05	-2.90362e-10	-0.748975
47584959	chr12:47584959:T:A	3.08283e-12	-2.90362e-10	-0.283951	3.59431e-05	-2.90362e-10	-0.318753
47585362	chr12:47585362:G:A	9.94911e-13	-1.89241	0.477506	1.55268e-05	-1.64955	0.491428
47585554	chr12:47585554:G:T	1.88338e-12	-2.90362e-10	-0.776729	2.33667e-05	-2.90362e-10	-0.749376
47586069	chr12:47586069:T:TTGG	1.48697e-12	0.0571251	-1.07019	3.39424e-05	0.673725	-1.04975
47586165	chr12:47586165:G:A	1.29424e-12	-2.90362e-10	-1.15187	1.57326e-05	-2.90362e-10	-1.14495
47586273	chr12:47586273:G:T	1.5769e-12	-2.90362e-10	-0.954337	1.90362e-05	-2.90362e-10	-0.954348
47586274	chr12:47586274:C:CT	1.51286e-12	-2.90362e-10	-0.995798	1.82631e-05	-2.90362e-10	-0.995808
47586460	chr12:47586460:G:A	1.77046e-12	-2.90362e-10	-0.838561	2.19386e-05	-2.90362e-10	-0.812441
47586838	chr12:47586838:T:C	1.07747e-12	-0.126652	-1.20853	2.08852e-06	-1.96018	-1.20406
47587063	chr12:47587063:G:A	6.68123e-12	-2.90362e-10	0.489503	8.26549e-05	-2.90362e-10	0.513985
47587509	chr12:47587509:A:G	1.90916e-12	0.298496	-1.06163	6.91075e-06	-0.90886	-1.05875
47587530	chr12:47587530:G:A	3.0977e-13	-1.95371	-0.62802	4.67581e-06	-1.7015	-0.656788
47588062	chr12:47588062:C:T	5.61356e-13	-1.98577	-0.00142841	7.70343e-06	-1.85893	-9.70564e-05
47588159	chr12:47588159:C:T	3.27211e-13	-1.73325	-0.793702	1.70282e-05	-0.279113	-0.786704
47588927	chr12:47588927:G:C	1.23634e-12	-2.90362e-10	-1.19764	1.49238e-05	-2.90362e-10	-1.19774
47589038	chr12:47589038:G:C	7.60977e-13	-2.03264	0.349689	9.69432e-06	-2.00005	0.370898
47589313	chr12:47589313:G:A	9.08254e-13	-0.359607	-1.14642	2.14659e-06	-2.00104	-1.13577
47589535	chr12:47589535:C:T	6.86812e-12	-2.90362e-10	0.51709	8.5227e-05	-2.90362e-10	0.544629
47590012	chr12:47590012:T:C	1.0323e-12	-0.214112	-1.1639	2.15358e-06	-1.97704	-1.15652
47590429	chr12:47590429:AAC:A	6.55731e-12	-2.90362e-10	0.470781	8.12567e-05	-2.90362e-10	0.496924
47590431	chr12:47590431:C:T	1.94143e-12	0.245305	-0.991678	7.00857e-06	-0.963894	-0.989662
47590433	chr12:47590433:TACAGCTAC:T	7.00822e-12	-2.90362e-10	0.537283	8.68857e-05	-2.90362e-10	0.563904
47590548	chr12:47590548:A:G	1.46157e-12	-2.90362e-10	-1.03029	1.76773e-05	-2.90362e-10	-1.02841
47590563	chr12:47590563:T:C	1.96388e-11	2.62482	-1.05711	5.94695e-06	-1.05297	-1.06484
47590847	chr12:47590847:C:T	1.35987e-12	-2.90362e-10	-1.10241	1.68111e-05	-2.90362e-10	-1.07865
47590855	chr12:47590855:T:A	1.51978e-12	-2.90362e-10	-0.991234	1.81526e-05	-2.90362e-10	-1.00188
47590894	chr12:47590894:T:C	7.10017e-12	-2.90362e-10	0.550318	9.11467e-05	-2.90362e-10	0.61178
47591098	chr12:47591098:A:G	5.90492e-12	-2.90362e-10	0.365986	7.26025e-05	-2.90362e-10	0.384309
47591741	chr12:47591741:C:T	1.23563e-12	0.0350805	-1.2333	2.24526e-06	-1.85911	-1.23276
47592116	chr12:47592116:C:T	1.20862e-12	-0.0694392	-1.15088	2.38181e-06	-1.8881	-1.14473
47592477	chr12:47592477:C:T	4.57393e-12	-2.90362e-10	0.110573	5.64079e-05	-2.90362e-10	0.131919
47592495	chr12:47592495:G:A	1.65354e-13	-1.983	-1.22646	2.19761e-06	-1.88426	-1.22906
47592804	chr12:47592804:T:G	1.20779e-12	-0.132391	-1.08862	4.94513e-06	-1.21712	-1.08517
47592849	chr12:47592849:C:T	1.86824e-12	-2.90362e-10	-0.784804	2.23161e-05	-2.90362e-10	-0.795383
47593155	chr12:47593155:G:A	1.33347e-12	0.00512354	-1.12714	2.48985e-06	-1.86781	-1.12066
47593740	chr12:47593740:A:G	2.03155e-11	2.73706	-1.13547	5.829e-06	-0.99646	-1.14138
47594159	chr12:47594159:A:T	4.9942e-12	-2.90362e-10	0.198478	6.03757e-05	-2.90362e-10	0.199898
47595807	chr12:47595807:A:C	3.13738e-13	-1.33621	-1.23279	1.88962e-06	-2.03177	-1.23254
47597009	chr12:47597009:GA:G	5.21108e-12	-2.90362e-10	0.240988	6.64001e-05	-2.90362e-10	0.295009
47597082	chr12:47597082:G:A	3.78877e-12	-2.90362e-10	-0.0777576	4.66615e-05	-2.90362e-10	-0.0577703
47597281	chr12:47597281:ATTAAC:A	1.92177e-12	-2.90362e-10	-0.756554	2.2553e-05	-2.90362e-10	-0.784823
47597313	chr12:47597313:G:A	4.06928e-13	-1.85452	-0.454398	1.7865e-05	-0.597145	-0.4207
47597971	chr12:47597971:C:T	1.79934e-12	-2.90362e-10	-0.822378	2.2352e-05	-2.90362e-10	-0.793775
47598117	chr12:47598117:C:A	1.73486e-12	-2.90362e-10	-0.858875	2.06942e-05	-2.90362e-10	-0.870836
47598304	chr12:47598304:T:C	4.16726e-12	-2.90362e-10	0.0174591	5.13297e-05	-2.90362e-10	0.0375797
47598422	chr12:47598422:A:G	4.16205e-11	3.03985	-0.721053	1.0365e-05	-0.860079	-0.702176
47598640	chr12:47598640:G:A	1.36951e-12	0.0583472	-1.15369	2.45771e-06	-1.85383	-1.14763
47598770	chr12:47598770:C:T	1.47739e-12	-2.90362e-10	-1.01953	1.83845e-05	-2.90362e-10	-0.98918
47599286	chr12:47599286:CA:C	1.23545e-12	-0.903379	-0.294987	5.47759e-06	-1.90935	-0.290671
47599476	chr12:47599476:C:T	1.33571e-12	0.0475913	-1.16793	2.41334e-06	-1.85752	-1.16215
47599598	chr12:47599598:C:T	1.62659e-12	-0.556724	-0.366588	5.72611e-06	-1.7926	-0.36305
47599665	chr12:47599665:A:C	6.35518e-12	-2.90362e-10	0.43947	8.18597e-05	-2.90362e-10	0.504317
47599713	chr12:47599713:T:C	2.85306e-13	-1.80709	-0.856907	1.31115e-05	-0.476489	-0.850709
47600299	chr12:47600299:G:A	1.49095e-12	-2.90362e-10	-1.01039	1.80387e-05	-2.90362e-10	-1.00817
47600628	chr12:47600628:C:A	2.84235e-13	-1.81374	-0.854014	1.29145e-05	-0.494554	-0.847783
47600660	chr12:47600660:C:A	4.53644e-12	-2.90362e-10	0.102343	5.5733e-05	-2.90362e-10	0.119883
47600693	chr12:47600693:G:A	5.36578e-13	-2.03234	-2.70255e-10	6.67588e-06	-2.00219	-2.70255e-10
47601002	chr12:47601002:A:C	1.94693e-12	-2.90362e-10	-0.743545	2.2831e-05	-2.90362e-10	-0.77257
47601011	chr12:47601011:T:C	6.43024e-12	-2.90362e-10	0.451212	8.27822e-05	-2.90362e-10	0.515524
47601058	chr12:47601058:A:AT	8.57449e-13	-1.90489	0.341295	1.27631e-05	-1.71464	0.360502
47601169	chr12:47601169:C:G	5.4091e-13	-2.0243	-2.70255e-10	7.01982e-06	-1.95195	-2.70255e-10
47601295	chr12:47601295:C:T	8.79801e-13	-1.90029	0.362427	1.31369e-05	-1.70667	0.381405
47601523	chr12:47601523:G:A	1.31381e-12	-2.90362e-10	-1.13687	1.59783e-05	-2.90362e-10	-1.12946
47601636	chr12:47601636:A:G	1.77294e-12	-2.90362e-10	-0.837159	2.2009e-05	-2.90362e-10	-0.809236
47602061	chr12:47602061:T:C	1.45824e-12	-2.90362e-10	-1.03257	1.75014e-05	-2.90362e-10	-1.03841
47602076	chr12:47602076:A:G	8.21589e-13	-1.87502	0.268701	1.23974e-05	-1.67021	0.287001
47602088	chr12:47602088:G:A	2.9211e-11	3.10855	-1.1438	6.85932e-06	-0.828226	-1.14686
47602715	chr12:47602715:G:C	4.77112e-12	-2.90362e-10	0.152782	5.88905e-05	-2.90362e-10	0.17499
47602733	chr12:47602733:G:C	4.77112e-12	-2.90362e-10	0.152782	5.88905e-05	-2.90362e-10	0.17499
47603085	chr12:47603085:G:C	5.20945e-13	-1.89758	-0.164327	7.73252e-06	-1.70302	-0.152233
47603426	chr12:47603426:CTG:C	1.77294e-12	-2.90362e-10	-0.837159	2.2009e-05	-2.90362e-10	-0.809236
47603720	chr12:47603720:C:G	2.90673e-11	3.09401	-1.1342	6.87423e-06	-0.835451	-1.13746
47603849	chr12:47603849:ATAC:A	4.80008e-12	-2.90362e-10	0.158833	5.92455e-05	-2.90362e-10	0.181
47603869	chr12:47603869:CCAA:C	3.65307e-11	3.29918	-1.11082	7.88373e-06	-0.721434	-1.11445
47604392	chr12:47604392:A:G	2.99928e-12	-2.90362e-10	-0.311428	3.7689e-05	-2.90362e-10	-0.271322
47604415	chr12:47604415:T:C	1.19673e-12	-2.90362e-10	-1.23021	1.44282e-05	-2.90362e-10	-1.2315
47604477	chr12:47604477:A:G	1.56056e-12	-2.90362e-10	-0.964754	1.89964e-05	-2.90362e-10	-0.956439
47604521	chr12:47604521:A:G	1.9524e-12	-0.877171	0.136428	1.0715e-05	-1.67811	0.149066
47604722	chr12:47604722:T:C	5.18773e-12	-2.90362e-10	0.236496	6.36648e-05	-2.90362e-10	0.252942
47605018	chr12:47605018:C:A	1.33975e-12	0.0569692	-1.17429	2.4039e-06	-1.85453	-1.16906
47605277	chr12:47605277:G:A	3.02289e-13	-1.37264	-1.23353	1.88583e-06	-2.03286	-1.23346
47605718	chr12:47605718:C:T	7.80405e-13	-0.595885	-1.06186	3.13073e-06	-1.69137	-1.06805
47605719	chr12:47605719:G:A	1.35179e-12	-2.90362e-10	-1.10837	1.64613e-05	-2.90362e-10	-1.09968
47606211	chr12:47606211:T:A	1.5636e-12	-2.90362e-10	-0.962807	1.89197e-05	-2.90362e-10	-0.960484
47606217	chr12:47606217:T:C	2.07612e-12	0.111313	-0.790612	3.82543e-05	0.504511	-0.760944
47607103	chr12:47607103:CAG:C	1.79898e-12	-2.90362e-10	-0.822582	2.20911e-05	-2.90362e-10	-0.805515
47607239	chr12:47607239:G:A	1.77294e-12	-2.90362e-10	-0.837159	2.2009e-05	-2.90362e-10	-0.809236
47607618	chr12:47607618:C:T	1.23136e-12	-2.90362e-10	-1.20168	1.4933e-05	-2.90362e-10	-1.19712
47607987	chr12:47607987:A:T	2.05991e-12	0.0753368	-0.762475	3.7841e-05	0.46468	-0.731976
47608162	chr12:47608162:G:A	1.59062e-12	-2.90362e-10	-0.945677	1.912e-05	-2.90362e-10	-0.949953
47608472	chr12:47608472:C:T	1.22053e-12	0.00473143	-1.21525	2.26712e-06	-1.87049	-1.21168
47608702	chr12:47608702:A:G	6.37558e-13	-1.85991	-2.70255e-10	1.36463e-05	-1.28722	-2.70255e-10
47608848	chr12:47608848:C:T	5.73e-12	-2.90362e-10	0.335916	7.01727e-05	-2.90362e-10	0.35027
47608992	chr12:47608992:G:A	1.49885e-12	-2.90362e-10	-1.0051	1.83263e-05	-2.90362e-10	-0.992355
47609656	chr12:47609656:C:T	7.54289e-13	-1.69178	-2.70255e-10	6.50079e-06	-2.02877	-2.70255e-10
47609925	chr12:47609925:C:T	1.71532e-12	-2.90362e-10	-0.870198	2.02059e-05	-2.90362e-10	-0.894717
47610132	chr12:47610132:A:G	4.45233e-12	-2.90362e-10	0.0836268	5.4983e-05	-2.90362e-10	0.106335
47610250	chr12:47610250:G:A	2.13146e-12	0.0837859	-0.736781	3.91226e-05	0.471733	-0.705721
47610259	chr12:47610259:G:A	1.26761e-12	0.000760325	-1.17342	2.36773e-06	-1.87059	-1.16817
47610325	chr12:47610325:C:T	1.89027e-12	-2.90362e-10	-0.773082	2.25856e-05	-2.90362e-10	-0.783377
47610534	chr12:47610534:CACACAT:C	6.54151e-12	-2.90362e-10	0.468368	8.37755e-05	-2.90362e-10	0.527451
47610577	chr12:47610577:A:G	2.35195e-12	-2.90362e-10	-0.554556	2.94227e-05	-2.90362e-10	-0.518924
47610674	chr12:47610674:C:G	1.8012e-12	-2.90362e-10	-0.821345	2.23646e-05	-2.90362e-10	-0.793212
47610693	chr12:47610693:G:A	1.7065e-12	-2.90362e-10	-0.875358	2.01039e-05	-2.90362e-10	-0.899777
47610751	chr12:47610751:C:A	1.07429e-12	-1.33814	-2.70255e-10	6.97864e-06	-1.95783	-2.70255e-10
47610881	chr12:47610881:C:A	3.30917e-13	-1.78805	-0.727642	1.59318e-05	-0.412508	-0.719861
47610938	chr12:47610938:G:A	1.53937e-12	-2.90362e-10	-0.97843	1.8339e-05	-2.90362e-10	-0.991657
47610954	chr12:47610954:G:C	1.71267e-12	-2.90362e-10	-0.871745	2.01741e-05	-2.90362e-10	-0.896291
47611168	chr12:47611168:A:C	1.26599e-12	-0.00136028	-1.17259	2.36794e-06	-1.87149	-1.16717
47611381	chr12:47611381:G:A	1.34271e-12	0.0204711	-1.13558	2.51679e-06	-1.84884	-1.12886
47611665	chr12:47611665:C:T	3.7526e-11	3.36216	-1.14693	7.70348e-06	-0.7091	-1.14992
47612065	chr12:47612065:G:A	3.4286e-13	-1.73779	-0.742445	1.78883e-05	-0.281368	-0.735175
47612201	chr12:47612201:T:A	1.33441e-12	0.0496694	-1.17098	2.39715e-06	-1.86079	-1.16561
47613152	chr12:47613152:G:A	3.47806e-12	-2.90362e-10	-0.163324	4.38561e-05	-2.90362e-10	-0.119777
47613161	chr12:47613161:T:C	5.71071e-12	-2.90362e-10	0.332544	6.51586e-05	-2.90362e-10	0.276135
47613643	chr12:47613643:TA:T	4.28446e-12	0.629215	-0.584022	1.10609e-05	-0.958024	-0.539248
47613827	chr12:47613827:G:C	3.05205e-12	0.406171	-0.700159	4.84077e-05	0.637475	-0.658507
47614211	chr12:47614211:G:GA	3.99135e-12	-2.90362e-10	-0.0256713	4.89411e-05	-2.90362e-10	-0.0100714
47614295	chr12:47614295:C:T	3.91077e-11	3.38576	-1.12924	7.92323e-06	-0.698336	-1.13255
47614700	chr12:47614700:CTT:C	4.17654e-12	-2.90362e-10	0.0196841	5.15536e-05	-2.90362e-10	0.041933
47614835	chr12:47614835:A:G	1.23271e-12	-2.90362e-10	-1.20059	1.48508e-05	-2.90362e-10	-1.20264
47614997	chr12:47614997:T:G	4.53008e-12	-2.90362e-10	0.10094	5.58545e-05	-2.90362e-10	0.12206
47615080	chr12:47615080:A:G	1.29225e-12	-2.90362e-10	-1.15341	1.55481e-05	-2.90362e-10	-1.15675
47615157	chr12:47615157:G:A	1.77904e-12	-2.90362e-10	-0.833724	2.12135e-05	-2.90362e-10	-0.846052
47615342	chr12:47615342:T:A	3.23081e-12	0.389747	-0.626815	5.13407e-05	0.619958	-0.582163
47615475	chr12:47615475:G:A	5.10287e-12	-2.90362e-10	0.220003	6.1733e-05	-2.90362e-10	0.222129
47615743	chr12:47615743:T:C	1.64443e-12	-2.90362e-10	-0.912406	1.96354e-05	-2.90362e-10	-0.923355
47615986	chr12:47615986:G:A	1.77654e-12	-2.90362e-10	-0.83513	2.20556e-05	-2.90362e-10	-0.807123
47616108	chr12:47616108:C:A	1.21229e-12	-2.90362e-10	-1.21729	1.46811e-05	-2.90362e-10	-1.21413
47616477	chr12:47616477:A:C	1.44064e-12	0.122119	-1.16683	2.45896e-06	-1.83965	-1.1613
47616754	chr12:47616754:A:G	1.33484e-12	-2.90362e-10	-1.12099	1.6118e-05	-2.90362e-10	-1.12075
47616840	chr12:47616840:C:G	1.25666e-12	-2.90362e-10	-1.18135	1.51729e-05	-2.90362e-10	-1.18118
47617014	chr12:47617014:A:G	1.3693e-11	2.38871	-1.18163	5.12869e-06	-1.07996	-1.18588
47617086	chr12:47617086:T:C	1.47365e-12	0.171275	-1.19333	2.42893e-06	-1.82507	-1.18817
47617542	chr12:47617542:G:A	4.17654e-12	-2.90362e-10	0.0196841	5.15536e-05	-2.90362e-10	0.041933
47618313	chr12:47618313:G:A	3.55837e-12	0.613766	-0.754264	5.65419e-05	0.850161	-0.715869
47618607	chr12:47618607:C:T	2.39631e-12	0.479485	-1.01536	9.85581e-06	-0.602097	-1.01053
47618634	chr12:47618634:A:T	1.25847e-12	-2.90362e-10	-1.1799	1.51962e-05	-2.90362e-10	-1.17964
47619279	chr12:47619279:T:C	4.5867e-12	-2.90362e-10	0.11336	5.66678e-05	-2.90362e-10	0.136517
47619442	chr12:47619442:G:A	1.6195e-12	-2.90362e-10	-0.927681	1.95921e-05	-2.90362e-10	-0.925565
47619533	chr12:47619533:T:C	5.24035e-13	-1.92041	-0.135589	7.68502e-06	-1.73763	-0.123789
47619544	chr12:47619544:T:C	2.12692e-12	0.360961	-1.01608	8.97482e-06	-0.694939	-1.01133
47619740	chr12:47619740:G:A	1.66035e-12	-2.90362e-10	-0.902774	2.02681e-05	-2.90362e-10	-0.891641
47619862	chr12:47619862:T:TGGA	1.30903e-12	-2.90362e-10	-1.14052	1.58145e-05	-2.90362e-10	-1.13976
47619864	chr12:47619864:T:A	1.31479e-12	-2.90362e-10	-1.13612	1.58846e-05	-2.90362e-10	-1.13534
47619865	chr12:47619865:C:CAGGGAGGA	1.32081e-12	-2.90362e-10	-1.13155	1.59576e-05	-2.90362e-10	-1.13075
47619923	chr12:47619923:A:T	3.1155e-13	-1.34872	-1.22728	1.89734e-06	-2.03219	-1.22804
47619966	chr12:47619966:CA:C	3.47445e-13	-1.72288	-0.744064	1.85574e-05	-0.243015	-0.736804
47620120	chr12:47620120:G:A	1.84979e-12	-2.90362e-10	-0.794727	2.17354e-05	-2.90362e-10	-0.821747
47620183	chr12:47620183:C:A	3.51214e-13	-1.25171	-1.20445	1.94842e-06	-2.03097	-1.2027
47620326	chr12:47620326:A:G	2.887e-12	-2.90362e-10	-0.349581	3.62792e-05	-2.90362e-10	-0.309444
47620648	chr12:47620648:A:AAC	5.37834e-12	-2.90362e-10	0.272579	6.85448e-05	-2.90362e-10	0.326799
47620699	chr12:47620699:G:A	2.87953e-12	-2.90362e-10	-0.352172	3.43111e-05	-2.90362e-10	-0.36522
47620830	chr12:47620830:A:G	1.26199e-12	-2.90362e-10	-1.17711	1.53184e-05	-2.90362e-10	-1.17163
47620957	chr12:47620957:TAA:T	5.58855e-13	-1.99166	-2.70255e-10	1.89455e-05	-0.959125	-2.70255e-10
47620967	chr12:47620967:A:G	4.40358e-12	-2.90362e-10	0.0726175	5.43871e-05	-2.90362e-10	0.0954374
47621106	chr12:47621106:G:A	4.40829e-11	3.48272	-1.10645	8.52781e-06	-0.647248	-1.11011
47621343	chr12:47621343:AACCCCTGGCCATC:A	8.71542e-13	-1.54729	-2.70255e-10	6.61307e-06	-2.01164	-2.70255e-10
47621365	chr12:47621365:A:G	4.71226e-11	3.57552	-1.13256	8.70511e-06	-0.600949	-1.13583
47621745	chr12:47621745:GCTGAAAC:G	3.08031e-12	0.343201	-0.627971	4.85414e-05	0.565628	-0.583901
47622200	chr12:47622200:A:G	4.23968e-11	3.46812	-1.13084	8.26589e-06	-0.654414	-1.13414
47622295	chr12:47622295:A:C	6.47065e-11	3.53109	-0.771027	1.25956e-05	-0.614263	-0.753079
47622331	chr12:47622331:ATGATCCTTTTCAAACTCTG:A	1.69708e-12	-2.90362e-10	-0.88089	2.10607e-05	-2.90362e-10	-0.853279
47622352	chr12:47622352:A:G	1.76693e-12	-2.90362e-10	-0.840557	2.19361e-05	-2.90362e-10	-0.812557
47622625	chr12:47622625:G:T	1.44591e-12	-2.90362e-10	-1.04106	1.79741e-05	-2.90362e-10	-1.01176
47622826	chr12:47622826:G:A	3.53723e-13	-1.69947	-0.749567	1.94959e-05	-0.188108	-0.742379
47623153	chr12:47623153:T:A	2.63621e-12	-2.90362e-10	-0.440457	3.21572e-05	-2.90362e-10	-0.430052
47623483	chr12:47623483:T:C	3.72008e-13	-1.17217	-1.22647	1.91614e-06	-2.02475	-1.22562
47623675	chr12:47623675:T:C	3.72392e-13	-1.17462	-1.22299	1.92286e-06	-2.02491	-1.22196
47624340	chr12:47624340:G:T	1.26901e-12	-2.90362e-10	-1.17156	1.53229e-05	-2.90362e-10	-1.17134
47624692	chr12:47624692:A:G	6.59404e-12	-2.90362e-10	0.476366	8.4875e-05	-2.90362e-10	0.540491
47624744	chr12:47624744:A:G	4.01874e-11	3.41642	-1.13266	8.02105e-06	-0.682718	-1.1359
47624866	chr12:47624866:T:A	2.48849e-12	-2.90362e-10	-0.498126	2.90805e-05	-2.90362e-10	-0.530622
47625104	chr12:47625104:CAGAA:C	8.89151e-13	-1.52729	-2.70255e-10	9.32188e-06	-1.66833	-2.70255e-10
47625140	chr12:47625140:C:T	6.43354e-13	-1.85086	-2.70255e-10	1.3925e-05	-1.267	-2.70255e-10
47625161	chr12:47625161:A:C	1.74266e-12	-2.90362e-10	-0.854385	2.13924e-05	-2.90362e-10	-0.837655
47625538	chr12:47625538:C:T	1.35079e-12	-2.90362e-10	-1.10911	1.63236e-05	-2.90362e-10	-1.10808
47625539	chr12:47625539:G:A	1.3758e-12	-2.90362e-10	-1.09076	1.64678e-05	-2.90362e-10	-1.09928
47625650	chr12:47625650:A:G	1.7669e-12	-2.90362e-10	-0.840572	2.16963e-05	-2.90362e-10	-0.823547
47626169	chr12:47626169:A:T	1.25655e-12	-2.90362e-10	-1.18143	1.51409e-05	-2.90362e-10	-1.18329
47626369	chr12:47626369:C:T	2.99207e-11	3.14324	-1.15449	6.89904e-06	-0.809474	-1.15983
47626424	chr12:47626424:C:T	1.49425e-12	0.171416	-1.17959	2.46296e-06	-1.82473	-1.1746
47626529	chr12:47626529:A:T	1.42721e-12	0.0311494	-1.08522	2.60703e-06	-1.86738	-1.07509
47627134	chr12:47627134:G:A	1.22701e-12	-2.90362e-10	-1.20522	1.47822e-05	-2.90362e-10	-1.20726
47627181	chr12:47627181:G:A	1.38968e-12	0.120259	-1.20098	2.37118e-06	-1.84076	-1.19654
47627454	chr12:47627454:A:C	2.56351e-12	0.763345	-1.23177	3.91742e-05	0.9981	-1.23077
47627666	chr12:47627666:C:T	5.51492e-12	-2.90362e-10	0.297657	7.03112e-05	-2.90362e-10	0.352242
47628051	chr12:47628051:A:G	1.59019e-12	-2.90362e-10	-0.945947	1.9115e-05	-2.90362e-10	-0.950214
47628224	chr12:47628224:C:T	1.24489e-12	-2.90362e-10	-1.19075	1.50037e-05	-2.90362e-10	-1.19239
47628233	chr12:47628233:G:A	1.45466e-12	0.144377	-1.17941	2.44398e-06	-1.83265	-1.17441
47628262	chr12:47628262:A:G	8.00224e-12	-2.90362e-10	0.669922	0.000103389	-2.90362e-10	0.737812
47628475	chr12:47628475:T:C	1.43494e-12	-2.90362e-10	-1.04868	1.70835e-05	-2.90362e-10	-1.06258
47628981	chr12:47628981:A:G	1.44961e-12	-2.90362e-10	-1.03851	1.72518e-05	-2.90362e-10	-1.05277
47629213	chr12:47629213:T:C	1.77294e-12	-2.90362e-10	-0.837159	2.2009e-05	-2.90362e-10	-0.809236
47629231	chr12:47629231:C:T	2.76723e-11	3.06612	-1.15549	6.64048e-06	-0.846832	-1.16067
47629286	chr12:47629286:T:A	3.64641e-13	-1.20036	-1.21828	1.92738e-06	-2.02741	-1.21711
47629674	chr12:47629674:C:T	4.72975e-13	-1.817	-0.34151	2.27787e-05	-0.46962	-0.305244
47629721	chr12:47629721:G:A	3.64861e-13	-1.9639	-0.454136	5.0611e-06	-1.82317	-0.455937
47630216	chr12:47630216:C:T	7.06924e-13	-1.75663	-2.70255e-10	1.30667e-05	-1.33063	-2.70255e-10
47630465	chr12:47630465:C:T	1.6744e-12	-2.90362e-10	-0.894347	1.99871e-05	-2.90362e-10	-0.905605
47630470	chr12:47630470:T:G	5.56246e-12	-2.90362e-10	0.30624	7.0931e-05	-2.90362e-10	0.361018
47630685	chr12:47630685:G:A	4.40396e-12	-2.90362e-10	0.0727043	5.43904e-05	-2.90362e-10	0.0954986
47630724	chr12:47630724:A:T	2.91376e-12	0.839521	-1.17987	1.09176e-05	-0.331009	-1.1793
47630908	chr12:47630908:C:A	3.8215e-13	-1.14997	-1.22177	1.92988e-06	-2.0225	-1.22074
47631311	chr12:47631311:A:G	1.76122e-12	-2.90362e-10	-0.843796	2.1625e-05	-2.90362e-10	-0.826841
47632223	chr12:47632223:A:G	1.71883e-12	-2.90362e-10	-0.868159	2.13138e-05	-2.90362e-10	-0.841333
47632361	chr12:47632361:C:G	3.43083e-13	-1.73334	-0.746239	1.80758e-05	-0.267142	-0.738974
47632401	chr12:47632401:C:A	1.77122e-12	-2.90362e-10	-0.838133	2.11258e-05	-2.90362e-10	-0.850197
47633837	chr12:47633837:A:G	1.22799e-12	-2.90362e-10	-1.20442	1.48881e-05	-2.90362e-10	-1.20013
47634718	chr12:47634718:G:A	1.63992e-13	-1.9857	-1.23203	2.1849e-06	-1.88869	-1.23043
47634850	chr12:47634850:TATTTA:T	4.79203e-13	-1.82901	-0.316418	2.36768e-05	-0.457214	-0.278979
47634863	chr12:47634863:T:C	4.82944e-12	-2.90362e-10	0.164931	5.96886e-05	-2.90362e-10	0.188452
47635166	chr12:47635166:A:G	1.21595e-12	-2.90362e-10	-1.21427	1.47298e-05	-2.90362e-10	-1.21082
47635402	chr12:47635402:G:T	2.36361e-13	-1.98984	-0.862349	3.16191e-06	-1.89236	-0.857151
47635425	chr12:47635425:C:T	3.2417e-13	-1.65571	-0.880575	3.35098e-06	-1.83514	-0.856293
47635935	chr12:47635935:A:G	1.25333e-12	-2.90362e-10	-1.184	1.51337e-05	-2.90362e-10	-1.18377
47636064	chr12:47636064:T:C	5.09323e-13	-1.73527	-0.349207	2.79742e-05	-0.256326	-0.31308
47636256	chr12:47636256:A:T	1.58853e-12	-2.90362e-10	-0.946991	1.90952e-05	-2.90362e-10	-0.951251
47636913	chr12:47636913:T:C	2.30628e-12	-2.90362e-10	-0.574164	2.73122e-05	-2.90362e-10	-0.593355
47636927	chr12:47636927:C:T	4.51484e-12	-2.90362e-10	0.09757	5.5777e-05	-2.90362e-10	0.120672
47637157	chr12:47637157:C:T	6.45612e-13	-1.84736	-2.70255e-10	7.13231e-06	-1.93605	-2.70255e-10
47637280	chr12:47637280:A:G	3.36481e-13	-1.75495	-0.744064	1.72043e-05	-0.318726	-0.736804
47637453	chr12:47637453:G:A	2.61473e-13	-1.96671	-0.784511	3.56534e-06	-1.85208	-0.777354
47637869	chr12:47637869:T:C	3.29528e-13	-1.53115	-0.988743	2.19982e-05	0.174193	-0.983921
47639222	chr12:47639222:G:A	1.21186e-12	-2.90362e-10	-1.21764	1.4638e-05	-2.90362e-10	-1.21707
47639289	chr12:47639289:A:T	3.38321e-13	-1.51186	-0.981694	2.3053e-05	0.213917	-0.976811
47639324	chr12:47639324:T:C	3.31941e-13	-1.50653	-1.00607	2.2742e-05	0.224939	-1.00142
47639469	chr12:47639469:A:C	1.35386e-12	-2.90362e-10	-1.10684	1.63522e-05	-2.90362e-10	-1.10632
47639632	chr12:47639632:C:G	1.69976e-12	-2.90362e-10	-0.879314	2.10688e-05	-2.90362e-10	-0.852894
47639637	chr12:47639637:A:G	7.45187e-12	1.831	-1.23234	2.1943e-06	-1.88257	-1.23225
47639794	chr12:47639794:T:C	3.28341e-13	-1.5369	-0.986601	2.17947e-05	0.162779	-0.981802
47640081	chr12:47640081:A:G	3.44836e-13	-1.73042	-0.744064	1.82919e-05	-0.257428	-0.736804
47640149	chr12:47640149:G:A	5.71906e-12	1.52025	-1.18624	2.23024e-06	-1.91229	-1.18629
47640451	chr12:47640451:C:T	3.66687e-13	-1.55898	-0.854062	2.5233e-05	0.174314	-0.846852
47640527	chr12:47640527:A:AT	1.77037e-12	-2.90362e-10	-0.838613	2.19759e-05	-2.90362e-10	-0.810743
47640567	chr12:47640567:T:C	1.77221e-12	-2.90362e-10	-0.837571	2.2e-05	-2.90362e-10	-0.809649
47640681	chr12:47640681:C:T	3.9413e-11	3.39246	-1.12817	7.9798e-06	-0.692244	-1.13153
47640836	chr12:47640836:A:G	3.45854e-13	-1.72837	-0.743172	1.83606e-05	-0.25456	-0.735923
47640841	chr12:47640841:G:A	4.50663e-12	-2.90362e-10	0.0957498	5.56558e-05	-2.90362e-10	0.118497
47641136	chr12:47641136:C:T	3.38987e-13	-1.50284	-0.988754	2.32931e-05	0.231404	-0.983937
47641282	chr12:47641282:G:A	1.8238e-12	-2.90362e-10	-0.808878	2.17433e-05	-2.90362e-10	-0.821385
47641284	chr12:47641284:G:A	1.30073e-12	0.0238346	-1.17071	2.3725e-06	-1.8714	-1.16535
47641313	chr12:47641313:A:G	2.02114e-12	-0.350858	-0.355278	6.01159e-06	-1.75646	-0.350539
47641317	chr12:47641317:C:T	7.17484e-12	1.78945	-1.22867	2.19318e-06	-1.88677	-1.22857
47641809	chr12:47641809:C:T	5.59565e-12	-2.90362e-10	0.31219	7.13906e-05	-2.90362e-10	0.367476
47642734	chr12:47642734:G:A	1.3e-12	-2.90362e-10	-1.14743	1.57997e-05	-2.90362e-10	-1.1407
47643147	chr12:47643147:A:C	4.83593e-12	-2.90362e-10	0.166274	5.98824e-05	-2.90362e-10	0.191692
47643492	chr12:47643492:A:G	2.07013e-12	-2.90362e-10	-0.68219	2.58241e-05	-2.90362e-10	-0.649383
47643520	chr12:47643520:A:G	2.80489e-12	-2.90362e-10	-0.378437	3.4615e-05	-2.90362e-10	-0.356403
47643764	chr12:47643764:C:T	4.25477e-11	3.48193	-1.14111	8.21743e-06	-0.650202	-1.14423
47643867	chr12:47643867:G:A	4.02204e-12	-2.90362e-10	-0.0180119	4.96308e-05	-2.90362e-10	0.00392275
47644304	chr12:47644304:A:AGT	4.24188e-12	-2.90362e-10	0.0352056	5.23801e-05	-2.90362e-10	0.0578363
47644306	chr12:47644306:CAA:C	4.27855e-12	-2.90362e-10	0.0438147	5.28364e-05	-2.90362e-10	0.0665101
47644559	chr12:47644559:T:C	3.50668e-13	-1.71225	-0.74547	1.90594e-05	-0.214915	-0.738215
47644671	chr12:47644671:AC:A	4.63995e-12	-2.90362e-10	0.124904	5.72282e-05	-2.90362e-10	0.146357
47644989	chr12:47644989:C:G	1.27841e-12	-2.90362e-10	-1.16418	1.54017e-05	-2.90362e-10	-1.16621
47645238	chr12:47645238:T:C	1.26902e-12	-2.90362e-10	-1.17156	1.5327e-05	-2.90362e-10	-1.17107
47645757	chr12:47645757:T:C	1.35782e-12	0.110195	-1.21412	2.3327e-06	-1.84035	-1.21332
47645881	chr12:47645881:G:A	4.14896e-11	3.44126	-1.12561	8.21435e-06	-0.665793	-1.12901
47646091	chr12:47646091:G:A	3.21747e-13	-1.34254	-1.20125	1.94648e-06	-2.03158	-1.20309
47646284	chr12:47646284:A:G	1.43509e-12	0.1396	-1.18817	2.40764e-06	-1.83846	-1.18359
47646731	chr12:47646731:G:A	4.83628e-11	3.62739	-1.15846	8.70836e-06	-0.575073	-1.16133
47646736	chr12:47646736:T:TG	3.90385e-12	-2.90362e-10	-0.0478373	4.78846e-05	-2.90362e-10	-0.0318951
47647182	chr12:47647182:TTC:T	1.4385e-12	-2.90362e-10	-1.0462	1.78846e-05	-2.90362e-10	-1.01675
47647283	chr12:47647283:CA:C	3.13536e-11	3.19069	-1.15516	7.0556e-06	-0.7865	-1.16037
47647317	chr12:47647317:G:A	1.21909e-12	-2.90362e-10	-1.2117	1.46975e-05	-2.90362e-10	-1.21301
47647497	chr12:47647497:G:A	3.61715e-13	-1.71779	-0.708905	1.95369e-05	-0.226965	-0.70142
47647682	chr12:47647682:T:C	1.51601e-12	-2.90362e-10	-0.993719	1.80066e-05	-2.90362e-10	-1.00995
47647720	chr12:47647720:C:T	6.91415e-12	1.66425	-1.14048	2.39628e-06	-1.88608	-1.1407
47648013	chr12:47648013:T:A	3.60946e-13	-1.72147	-0.707357	1.93987e-05	-0.23562	-0.699866
47648023	chr12:47648023:T:C	3.59404e-13	-1.7256	-0.707509	1.91981e-05	-0.245864	-0.700013
47648630	chr12:47648630:A:G	2.77092e-12	0.830642	-1.22126	4.28602e-05	1.07588	-1.21863
47648654	chr12:47648654:C:CT	1.75717e-12	-2.90362e-10	-0.846093	2.18071e-05	-2.90362e-10	-0.818455
47648677	chr12:47648677:A:G	9.15393e-12	2.03484	-1.23046	2.29093e-06	-1.84137	-1.23036
47648756	chr12:47648756:T:A	2.57401e-12	-2.90362e-10	-0.464335	3.17357e-05	-2.90362e-10	-0.443246
47648998	chr12:47648998:G:A	2.69943e-12	-2.90362e-10	-0.416759	3.33036e-05	-2.90362e-10	-0.395024
47649148	chr12:47649148:C:T	1.75751e-12	-2.90362e-10	-0.845902	2.18113e-05	-2.90362e-10	-0.818263
47649485	chr12:47649485:G:A	4.18343e-12	-2.90362e-10	0.0213312	5.16542e-05	-2.90362e-10	0.0438816
47649662	chr12:47649662:A:G	3.97863e-13	-1.11363	-1.21782	1.94686e-06	-2.01799	-1.21648
47649766	chr12:47649766:A:C	1.93547e-12	-2.90362e-10	-0.749451	2.29466e-05	-2.90362e-10	-0.767519
47649855	chr12:47649855:C:T	5.36975e-11	3.69838	-1.12482	9.30608e-06	-0.541794	-1.12823
47649904	chr12:47649904:C:T	6.51099e-13	-1.83889	-2.70255e-10	1.42608e-05	-1.24318	-2.70255e-10
47650055	chr12:47650055:G:A	1.24002e-12	-2.90362e-10	-1.19467	1.49099e-05	-2.90362e-10	-1.19866
47650085	chr12:47650085:A:C	2.61922e-13	-1.52693	-1.22258	1.76881e-05	0.196197	-1.22399
47650207	chr12:47650207:C:T	1.35632e-12	-2.90362e-10	-1.10502	1.63826e-05	-2.90362e-10	-1.10447
47650723	chr12:47650723:A:G	3.14057e-12	0.368433	-0.63383	4.96598e-05	0.594301	-0.589794
47651581	chr12:47651581:C:T	2.26165e-12	-2.90362e-10	-0.593707	2.82696e-05	-2.90362e-10	-0.558901
47651728	chr12:47651728:G:A	2.36089e-12	-2.90362e-10	-0.550761	2.95482e-05	-2.90362e-10	-0.514667
47651736	chr12:47651736:T:C	2.5346e-12	-2.90362e-10	-0.479766	3.0968e-05	-2.90362e-10	-0.467735
47651800	chr12:47651800:T:C	2.9627e-12	0.297537	-0.621237	4.67961e-05	0.521708	-0.576598
47651939	chr12:47651939:G:A	4.74818e-11	3.60108	-1.15053	8.63717e-06	-0.591109	-1.15351
47652517	chr12:47652517:C:T	1.19797e-12	-2.90362e-10	-1.22917	1.44721e-05	-2.90362e-10	-1.22847
47652964	chr12:47652964:T:C	1.32948e-12	-2.90362e-10	-1.12501	1.61725e-05	-2.90362e-10	-1.11738
47653101	chr12:47653101:C:T	1.69739e-12	-2.90362e-10	-0.88071	2.02629e-05	-2.90362e-10	-0.891899
47653543	chr12:47653543:G:A	2.74699e-12	-2.90362e-10	-0.399293	3.44955e-05	-2.90362e-10	-0.35986
47653621	chr12:47653621:T:C	2.21187e-12	-0.149935	-0.466026	5.8752e-06	-1.67074	-0.459213
47653876	chr12:47653876:C:T	8.82299e-11	3.86541	-0.795261	1.41745e-05	-0.472971	-0.776276
47654164	chr12:47654164:A:G	2.0765e-12	-2.90362e-10	-0.679114	2.47791e-05	-2.90362e-10	-0.690689
47654308	chr12:47654308:G:A	1.19735e-12	-2.90362e-10	-1.22969	1.4445e-05	-2.90362e-10	-1.23034
47654684	chr12:47654684:A:T	1.33552e-12	0.0526205	-1.1731	2.39169e-06	-1.8608	-1.16789
47655142	chr12:47655142:T:G	1.82124e-12	-2.90362e-10	-0.810285	2.1392e-05	-2.90362e-10	-0.83767
47655255	chr12:47655255:C:T	1.6706e-12	-2.90362e-10	-0.896615	1.99464e-05	-2.90362e-10	-0.907639
47656176	chr12:47656176:T:A	1.70168e-12	-2.90362e-10	-0.878186	2.03128e-05	-2.90362e-10	-0.889438
47656518	chr12:47656518:T:C	1.29553e-12	0.0184307	-1.16931	2.37881e-06	-1.87017	-1.16392
47656558	chr12:47656558:G:A	4.82579e-12	0.665814	-0.501638	7.78723e-05	0.908308	-0.453928
47656656	chr12:47656656:C:G	1.24495e-12	-2.90362e-10	-1.19071	1.51066e-05	-2.90362e-10	-1.18556
47656813	chr12:47656813:G:A	1.22848e-12	-2.90362e-10	-1.20402	1.48432e-05	-2.90362e-10	-1.20315
47656851	chr12:47656851:G:GC	4.06621e-12	0.605502	-0.612591	6.53014e-05	0.845926	-0.567602
47657362	chr12:47657362:C:T	1.31005e-12	-2.90362e-10	-1.13973	1.59282e-05	-2.90362e-10	-1.1326
47657440	chr12:47657440:G:C	9.42129e-12	-2.90362e-10	0.833172	0.000123177	-2.90362e-10	0.912931
47657627	chr12:47657627:A:G	9.54835e-11	3.92946	-0.780301	1.48628e-05	-0.442512	-0.759314
47657673	chr12:47657673:A:G	6.55812e-13	-0.729694	-1.10199	2.33779e-06	-1.94667	-1.10482
47658450	chr12:47658450:T:A	5.62732e-12	-2.90362e-10	0.317834	7.17001e-05	-2.90362e-10	0.371802
47658689	chr12:47658689:T:C	1.8926e-12	-2.90362e-10	-0.771851	2.25637e-05	-2.90362e-10	-0.784346
47659227	chr12:47659227:A:G	4.33122e-12	-2.90362e-10	0.0560502	5.13762e-05	-2.90362e-10	0.0384863
47659538	chr12:47659538:T:A	2.4944e-12	-2.90362e-10	-0.495753	2.98141e-05	-2.90362e-10	-0.505708
47659585	chr12:47659585:T:C	2.08973e-12	-2.90362e-10	-0.672766	2.49919e-05	-2.90362e-10	-0.682138
47659594	chr12:47659594:G:C	4.02841e-11	3.44147	-1.15531	7.80125e-06	-0.685301	-1.16111
47659709	chr12:47659709:T:C	7.22002e-11	3.99797	-1.12833	1.05793e-05	-0.409452	-1.13234
47659889	chr12:47659889:T:C	1.65718e-12	-2.90362e-10	-0.904684	1.957e-05	-2.90362e-10	-0.92669
47660019	chr12:47660019:A:G	2.24414e-12	-0.720268	0.118791	7.45032e-06	-2.0233	0.130867
47661064	chr12:47661064:ATGAC:A	2.78845e-12	-2.90362e-10	-0.384315	3.40518e-05	-2.90362e-10	-0.372806
47661069	chr12:47661069:T:A	1.84314e-12	-2.90362e-10	-0.79833	2.29289e-05	-2.90362e-10	-0.76829
47661227	chr12:47661227:T:G	1.19494e-12	-2.90362e-10	-1.2317	1.44188e-05	-2.90362e-10	-1.23216
47661283	chr12:47661283:T:C	1.48505e-12	-2.90362e-10	-1.01435	1.7781e-05	-2.90362e-10	-1.02256
47661651	chr12:47661651:A:T	1.49348e-12	-2.90362e-10	-1.00869	1.79986e-05	-2.90362e-10	-1.0104
47661903	chr12:47661903:G:A	1.45966e-12	-2.90362e-10	-1.0316	1.74685e-05	-2.90362e-10	-1.04029
47661958	chr12:47661958:T:C	1.09055e-11	0.979471	-2.70255e-10	2.22351e-05	-0.799017	-2.70255e-10
47662244	chr12:47662244:T:C	1.1961e-12	-2.90362e-10	-1.23073	1.44312e-05	-2.90362e-10	-1.2313
47662382	chr12:47662382:T:C	4.07461e-12	0.749883	-0.754907	6.53236e-05	0.995068	-0.716403
47662412	chr12:47662412:T:C	9.83152e-12	0.875794	-2.70255e-10	2.07945e-05	-0.866001	-2.70255e-10
47662610	chr12:47662610:A:G	1.19374e-12	-2.90362e-10	-1.23271	1.44157e-05	-2.90362e-10	-1.23237
47662776	chr12:47662776:T:C	1.66947e-12	-2.90362e-10	-0.897294	1.97084e-05	-2.90362e-10	-0.919646
47662782	chr12:47662782:C:T	6.43015e-13	-1.85139	-2.70255e-10	6.47864e-06	-2.03218	-2.70255e-10
47662787	chr12:47662787:C:T	2.67385e-12	-2.90362e-10	-0.426279	3.29843e-05	-2.90362e-10	-0.404659
47662930	chr12:47662930:G:T	4.80656e-12	-2.90362e-10	0.160181	5.81503e-05	-2.90362e-10	0.162341
47663948	chr12:47663948:CTG:C	3.95048e-13	-2.02895	-0.309603	4.97252e-06	-2.03302	-0.26374
47664008	chr12:47664008:G:A	1.34972e-12	-2.90362e-10	-1.1099	1.61247e-05	-2.90362e-10	-1.12034
47664132	chr12:47664132:G:A	1.54608e-12	-2.90362e-10	-0.97408	1.8626e-05	-2.90362e-10	-0.97613
47664164	chr12:47664164:C:T	1.21349e-12	-2.90362e-10	-1.2163	1.46582e-05	-2.90362e-10	-1.21569
47665161	chr12:47665161:C:T	5.38106e-13	-2.0295	-2.70255e-10	6.50635e-06	-2.02791	-2.70255e-10
47665394	chr12:47665394:G:A	6.74239e-12	-2.90362e-10	0.498615	8.67278e-05	-2.90362e-10	0.562085
47665501	chr12:47665501:A:G	6.82981e-13	-1.79109	-2.70255e-10	1.56859e-05	-1.14793	-2.70255e-10
47665589	chr12:47665589:C:A	4.85633e-12	-2.90362e-10	0.170483	5.87371e-05	-2.90362e-10	0.172382
47665734	chr12:47665734:G:A	1.83577e-12	0.122343	-0.924678	3.14234e-06	-1.83854	-0.917179
47666143	chr12:47666143:A:AT	4.19514e-13	-1.04531	-1.23315	2.22697e-06	-1.8668	-1.23325
47666309	chr12:47666309:C:T	3.7704e-13	-1.69371	-0.691494	2.09594e-05	-0.173764	-0.684339
47667542	chr12:47667542:C:T	4.94324e-12	-2.90362e-10	0.188221	5.97752e-05	-2.90362e-10	0.189901
47667652	chr12:47667652:G:A	1.20537e-12	-2.90362e-10	-1.22302	1.45584e-05	-2.90362e-10	-1.22252
47668141	chr12:47668141:G:C	1.30737e-12	-2.90362e-10	-1.14178	1.5812e-05	-2.90362e-10	-1.13992
47669269	chr12:47669269:G:A	3.85184e-13	-1.75353	-0.610307	1.97629e-05	-0.314508	-0.602374
47669496	chr12:47669496:A:G	1.86133e-12	-2.90362e-10	-0.788508	2.3134e-05	-2.90362e-10	-0.759387
47669604	chr12:47669604:A:G	3.843e-13	-1.754	-0.612134	1.97054e-05	-0.315582	-0.604214
47670562	chr12:47670562:T:C	5.47536e-13	-2.01213	-2.70255e-10	7.22053e-06	-1.92376	-2.70255e-10
47670970	chr12:47670970:T:C	1.39087e-12	-2.90362e-10	-1.07987	1.67353e-05	-2.90362e-10	-1.08317
47671986	chr12:47671986:C:T	3.93384e-13	-1.73992	-0.602846	2.05752e-05	-0.28171	-0.594891
47672277	chr12:47672277:C:A	1.71684e-12	-2.90362e-10	-0.869312	2.13521e-05	-2.90362e-10	-0.839539
47673071	chr12:47673071:G:A	5.58679e-12	-2.90362e-10	0.310605	7.11908e-05	-2.90362e-10	0.364674
47673813	chr12:47673813:G:A	2.50835e-12	-2.90362e-10	-0.490175	3.07542e-05	-2.90362e-10	-0.474662
47673994	chr12:47673994:A:G	3.81001e-13	-1.72089	-0.653862	2.04678e-05	-0.235639	-0.646199
47674477	chr12:47674477:T:C	1.08258e-12	-1.33045	-2.70255e-10	1.64051e-05	-1.1031	-2.70255e-10
47675046	chr12:47675046:C:A	6.66981e-13	-1.81479	-2.70255e-10	6.6084e-06	-2.01235	-2.70255e-10
47675753	chr12:47675753:T:C	1.32281e-12	-2.90362e-10	-1.13005	1.60018e-05	-2.90362e-10	-1.12799
47675977	chr12:47675977:T:C	5.26809e-13	-1.88645	-0.164272	7.93794e-06	-1.67372	-0.155317
47675994	chr12:47675994:A:C	1.25562e-12	-2.90362e-10	-1.18217	1.52432e-05	-2.90362e-10	-1.17656
47676926	chr12:47676926:A:G	2.46212e-12	0.724774	-1.23355	9.44395e-06	-0.421778	-1.23354
47676935	chr12:47676935:C:CA	1.21695e-12	-2.90362e-10	-1.21345	1.46521e-05	-2.90362e-10	-1.2161
47677685	chr12:47677685:A:G	4.64331e-12	-2.90362e-10	0.125628	5.61776e-05	-2.90362e-10	0.127829
47677781	chr12:47677781:T:C	2.73055e-12	-2.90362e-10	-0.405298	3.42822e-05	-2.90362e-10	-0.366063
47677797	chr12:47677797:A:G	6.48333e-12	-2.90362e-10	0.459435	7.99239e-05	-2.90362e-10	0.480385
47677831	chr12:47677831:T:C	9.96099e-13	-1.41371	-2.70255e-10	1.49658e-05	-1.19492	-2.70255e-10
47678321	chr12:47678321:T:C	3.00449e-13	-1.49318	-1.1191	3.05696e-06	-1.67384	-1.10943
47678691	chr12:47678691:A:C	7.35356e-11	3.72027	-0.832296	1.27389e-05	-0.542309	-0.813719
47679833	chr12:47679833:G:A	1.41284e-12	-2.90362e-10	-1.0642	1.75273e-05	-2.90362e-10	-1.03693
47680223	chr12:47680223:T:G	1.76153e-12	0.123056	-0.966671	3.01025e-06	-1.83896	-0.959705
47680277	chr12:47680277:G:C	7.69703e-12	-2.90362e-10	0.631035	9.93285e-05	-2.90362e-10	0.697743
47680806	chr12:47680806:C:T	1.72388e-12	-2.90362e-10	-0.865224	2.03203e-05	-2.90362e-10	-0.889068
47681107	chr12:47681107:TC:T	1.87077e-11	2.45216	-0.933021	3.38622e-06	-1.74933	-0.931647
47681532	chr12:47681532:G:A	2.3815e-12	-2.90362e-10	-0.542068	2.93365e-05	-2.90362e-10	-0.521858
47681654	chr12:47681654:A:C	1.28394e-12	-2.90362e-10	-1.15987	1.54467e-05	-2.90362e-10	-1.1633
47681814	chr12:47681814:A:G	1.19756e-12	-2.90362e-10	-1.22951	1.44468e-05	-2.90362e-10	-1.23022
47682519	chr12:47682519:A:G	2.80365e-12	-0.268464	-0.110414	7.91624e-06	-1.72677	-0.105002
47682889	chr12:47682889:A:G	3.82961e-12	-2.90362e-10	-0.0670379	4.72252e-05	-2.90362e-10	-0.0457626
47682914	chr12:47682914:C:T	6.71626e-13	-1.80785	-2.70255e-10	7.0023e-06	-1.95445	-2.70255e-10
47682943	chr12:47682943:C:A	1.74476e-12	-2.90362e-10	-0.85318	2.06136e-05	-2.90362e-10	-0.87474
47683283	chr12:47683283:T:C	4.69627e-12	-2.90362e-10	0.136968	5.7937e-05	-2.90362e-10	0.158667
47683713	chr12:47683713:C:T	1.80726e-12	-2.90362e-10	-0.817987	2.24406e-05	-2.90362e-10	-0.789818
47684618	chr12:47684618:G:C	1.56573e-12	-2.90362e-10	-0.961445	1.90838e-05	-2.90362e-10	-0.951852
47684816	chr12:47684816:T:C	1.40734e-12	-2.90362e-10	-1.0681	1.68159e-05	-2.90362e-10	-1.07836
47684843	chr12:47684843:C:T	5.89139e-13	-1.73979	-0.1991	3.08196e-05	-0.282219	-0.190318
47685023	chr12:47685023:A:G	3.76136e-13	-1.77774	-0.609862	1.85948e-05	-0.375882	-0.601923
47685724	chr12:47685724:C:T	2.21529e-11	2.6706	-0.982431	3.41672e-06	-1.69059	-0.981415
47685818	chr12:47685818:AAGC:A	1.19751e-12	-2.90362e-10	-1.22956	1.44462e-05	-2.90362e-10	-1.23026
47686947	chr12:47686947:T:A	1.86998e-12	-2.90362e-10	-0.78387	2.20484e-05	-2.90362e-10	-0.80745
47687478	chr12:47687478:A:G	1.58922e-12	-2.90362e-10	-0.946555	1.8769e-05	-2.90362e-10	-0.968483
47687663	chr12:47687663:T:G	1.25803e-12	-2.90362e-10	-1.18025	1.51873e-05	-2.90362e-10	-1.18023
47687756	chr12:47687756:C:T	1.11835e-11	1.43506	-0.430426	1.14857e-05	-1.0054	-0.454188
47687854	chr12:47687854:C:T	7.78525e-11	3.73762	-0.792599	1.3325e-05	-0.536969	-0.774082
47688241	chr12:47688241:C:G	1.72125e-12	-2.90362e-10	-0.866747	2.03415e-05	-2.90362e-10	-0.888025
47688283	chr12:47688283:A:ACATACC	1.34442e-12	-2.90362e-10	-1.11384	1.63606e-05	-2.90362e-10	-1.10581
47688328	chr12:47688328:G:A	1.24647e-12	-2.90362e-10	-1.18949	1.49673e-05	-2.90362e-10	-1.19482
47688699	chr12:47688699:T:C	2.42651e-12	0.325268	-0.848614	3.62273e-06	-1.77154	-0.841927
47688973	chr12:47688973:C:T	1.70508e-12	-2.90362e-10	-0.876188	2.11292e-05	-2.90362e-10	-0.850034
47689661	chr12:47689661:TC:T	4.65309e-13	-1.6937	-0.481153	4.06529e-06	-1.99019	-0.508015
47689686	chr12:47689686:T:C	1.19461e-12	-2.90362e-10	-1.23198	1.44155e-05	-2.90362e-10	-1.23239
47689719	chr12:47689719:T:C	1.19982e-12	-2.90362e-10	-1.22763	1.44719e-05	-2.90362e-10	-1.22848
47689926	chr12:47689926:G:A	6.67867e-11	3.90766	-1.11596	1.02041e-05	-0.458037	-1.11986
47689932	chr12:47689932:T:C	1.87529e-12	-2.90362e-10	-0.781037	2.21092e-05	-2.90362e-10	-0.804697
47690048	chr12:47690048:A:C	1.75872e-12	-2.90362e-10	-0.845215	2.15936e-05	-2.90362e-10	-0.828291
47690054	chr12:47690054:AAG:A	3.08681e-13	-1.91023	-0.675018	1.19518e-05	-0.752466	-0.667344
47690060	chr12:47690060:A:G	3.58341e-13	-1.77028	-0.665788	1.78967e-05	-0.35787	-0.658203
47690773	chr12:47690773:C:T	3.6092e-12	0.513098	-0.639412	5.77091e-05	0.749999	-0.595273
47691344	chr12:47691344:G:A	1.44103e-12	-2.90362e-10	-1.04444	1.73242e-05	-2.90362e-10	-1.04858
47691872	chr12:47691872:A:C	2.87136e-13	-1.94458	-0.713021	3.96964e-06	-1.81688	-0.70513
47692065	chr12:47692065:G:A	1.89453e-12	-2.90362e-10	-0.77083	2.23207e-05	-2.90362e-10	-0.795176
47692302	chr12:47692302:C:T	4.033e-13	-1.7909	-0.526972	1.95101e-05	-0.411227	-0.518528
47692382	chr12:47692382:A:G	4.06147e-11	3.44561	-1.15128	7.84745e-06	-0.68343	-1.15707
47692596	chr12:47692596:T:C	2.08911e-12	0.242323	-0.915387	3.29903e-06	-1.79882	-0.908238
47693435	chr12:47693435:G:A	1.82683e-12	0.141301	-0.948521	3.08823e-06	-1.83158	-0.941508
47693449	chr12:47693449:C:A	3.72107e-13	-1.78662	-0.611757	1.81042e-05	-0.400712	-0.603834
47694390	chr12:47694390:G:T	6.11158e-13	-1.74523	-0.156966	3.16895e-05	-0.296678	-0.148026
47694860	chr12:47694860:A:C	1.72229e-12	-2.90362e-10	-0.866146	2.03125e-05	-2.90362e-10	-0.889453
47695274	chr12:47695274:CAAGA:C	2.16452e-12	0.292736	-0.930336	3.29741e-06	-1.78449	-0.923063
47695921	chr12:47695921:G:A	1.71213e-12	-2.90362e-10	-0.872059	2.02396e-05	-2.90362e-10	-0.893047
47696335	chr12:47696335:G:A	1.14577e-11	1.02886	-2.70255e-10	1.22367e-05	-1.39625	-2.70255e-10
47696511	chr12:47696511:T:C	1.19543e-12	-2.90362e-10	-1.23129	1.44139e-05	-2.90362e-10	-1.23249
47696732	chr12:47696732:A:G	3.90848e-13	-1.73716	-0.612073	2.05507e-05	-0.273645	-0.604149
47696888	chr12:47696888:T:C	5.75105e-13	-1.963	-2.70255e-10	6.70551e-06	-1.99776	-2.70255e-10
47696967	chr12:47696967:A:G	1.20008e-12	-2.90362e-10	-1.22741	1.44749e-05	-2.90362e-10	-1.22827
47697297	chr12:47697297:T:C	8.55792e-11	3.86908	-0.829441	1.37948e-05	-0.465713	-0.810688
47697364	chr12:47697364:A:G	1.19628e-12	-2.90362e-10	-1.23058	1.44333e-05	-2.90362e-10	-1.23115
47697428	chr12:47697428:A:C	1.27311e-12	-2.90362e-10	-1.16834	1.52878e-05	-2.90362e-10	-1.17364
47697739	chr12:47697739:AACAGGG:A	3.71044e-13	-1.77948	-0.621759	1.83036e-05	-0.379867	-0.613724
47698274	chr12:47698274:C:G	1.19573e-12	-2.90362e-10	-1.23104	1.44274e-05	-2.90362e-10	-1.23156
47698905	chr12:47698905:A:G	1.5836e-12	-2.90362e-10	-0.950102	1.91589e-05	-2.90362e-10	-0.947922
47698940	chr12:47698940:T:C	1.31939e-12	-2.90362e-10	-1.13263	1.59574e-05	-2.90362e-10	-1.13076
47699091	chr12:47699091:A:C	3.76078e-13	-1.77564	-0.612117	1.86103e-05	-0.372779	-0.604193
47699229	chr12:47699229:C:G	6.11362e-11	3.76649	-1.06319	1.00124e-05	-0.529096	-1.06777
47699426	chr12:47699426:AAAG:A	2.21732e-13	-1.95755	-0.958537	3.02619e-06	-1.83903	-0.954351
47699900	chr12:47699900:C:G	1.24699e-12	-2.90362e-10	-1.18906	1.51333e-05	-2.90362e-10	-1.18379
47700189	chr12:47700189:C:T	3.14022e-12	-2.90362e-10	-0.265507	3.86645e-05	-2.90362e-10	-0.245766
47700702	chr12:47700702:T:C	2.21474e-12	-2.90362e-10	-0.614666	2.64245e-05	-2.90362e-10	-0.626399
47700709	chr12:47700709:T:C	1.40085e-12	-2.90362e-10	-1.07272	1.68367e-05	-2.90362e-10	-1.07713
47700790	chr12:47700790:T:C	3.54579e-13	-1.77234	-0.674281	1.7656e-05	-0.362688	-0.666925
47701779	chr12:47701779:A:G	1.24074e-12	-2.90362e-10	-1.19409	1.50525e-05	-2.90362e-10	-1.18914
47702426	chr12:47702426:C:T	5.44973e-13	-1.92854	-0.08828	8.02603e-06	-1.73888	-0.0791231
47702452	chr12:47702452:G:A	3.80696e-13	-1.70862	-0.666939	2.08594e-05	-0.20325	-0.659635
47702992	chr12:47702992:A:T	1.32723e-12	-2.90362e-10	-1.12671	1.61442e-05	-2.90362e-10	-1.11913
47703872	chr12:47703872:A:G	1.30023e-12	-2.90362e-10	-1.14726	1.56387e-05	-2.90362e-10	-1.15094
47704581	chr12:47704581:T:C	3.3349e-12	-2.90362e-10	-0.205358	4.11004e-05	-2.90362e-10	-0.184671
47704779	chr12:47704779:G:A	5.57648e-13	-1.96282	-0.0310041	8.00682e-06	-1.79896	-0.0214366
47705034	chr12:47705034:T:C	3.92391e-13	-1.72281	-0.62249	2.10533e-05	-0.238811	-0.614819
47705188	chr12:47705188:G:A	1.2616e-12	-2.90362e-10	-1.17742	1.53198e-05	-2.90362e-10	-1.17154
47705327	chr12:47705327:T:C	2.84111e-12	-2.90362e-10	-0.365605	3.5672e-05	-2.90362e-10	-0.326323
47705592	chr12:47705592:T:C	1.19625e-12	-2.90362e-10	-1.23061	1.44327e-05	-2.90362e-10	-1.23119
47705693	chr12:47705693:CA:C	3.62829e-13	-1.75698	-0.666647	1.84676e-05	-0.325546	-0.659124
47706187	chr12:47706187:C:T	3.5236e-13	-1.78626	-0.666647	1.71822e-05	-0.397693	-0.659124
47706275	chr12:47706275:A:G	3.51347e-13	-1.78913	-0.666655	1.70448e-05	-0.405712	-0.659134
47706620	chr12:47706620:G:C	1.21473e-12	-2.90362e-10	-1.21528	1.45349e-05	-2.90362e-10	-1.22413
47706766	chr12:47706766:A:G	1.57019e-12	-2.90362e-10	-0.958605	1.92084e-05	-2.90362e-10	-0.945342
47706858	chr12:47706858:T:C	3.01406e-12	-0.306512	-2.70255e-10	1.32579e-05	-1.31609	-2.70255e-10
47707204	chr12:47707204:T:C	1.79753e-12	-2.90362e-10	-0.823387	2.2309e-05	-2.90362e-10	-0.795698
47707556	chr12:47707556:C:A	3.19036e-12	-2.90362e-10	-0.249667	3.92856e-05	-2.90362e-10	-0.229831
47708726	chr12:47708726:T:C	5.36196e-13	-2.03306	-2.70255e-10	9.15121e-06	-1.6868	-2.70255e-10
47709541	chr12:47709541:C:T	1.68287e-12	-0.144343	-0.744957	3.56052e-06	-1.89183	-0.738957
47710338	chr12:47710338:A:C	1.28847e-12	-2.90362e-10	-1.15635	1.58527e-05	-2.90362e-10	-1.13735
47710342	chr12:47710342:T:A	6.99773e-12	-2.90362e-10	0.535786	8.50103e-05	-2.90362e-10	0.542083
47710429	chr12:47710429:G:T	4.52148e-13	-2.00812	-0.195424	7.34555e-06	-1.72652	-0.18008
47712196	chr12:47712196:G:A	2.15318e-12	-2.90362e-10	-0.642853	2.55093e-05	-2.90362e-10	-0.661646
47712459	chr12:47712459:CAG:C	1.26334e-12	-2.90362e-10	-1.17604	1.53848e-05	-2.90362e-10	-1.16731
47712525	chr12:47712525:G:A	1.33157e-12	-2.90362e-10	-1.12344	1.61989e-05	-2.90362e-10	-1.11575
47712537	chr12:47712537:G:A	2.82197e-12	-2.90362e-10	-0.372366	3.46653e-05	-2.90362e-10	-0.354951
47712705	chr12:47712705:G:T	8.48526e-13	-0.514874	-1.05918	2.3702e-06	-1.98316	-1.05456
47713029	chr12:47713029:C:A	1.5611e-12	-2.90362e-10	-0.964406	1.92742e-05	-2.90362e-10	-0.941925
47713496	chr12:47713496:G:A	3.35998e-12	-2.90362e-10	-0.197864	4.24022e-05	-2.90362e-10	-0.15349
47713550	chr12:47713550:C:T	3.00724e-13	-1.82167	-0.789687	1.44768e-05	-0.446563	-0.781577
47713564	chr12:47713564:A:G	3.57387e-13	-1.92788	-0.510852	1.41285e-05	-0.748981	-0.503518
47714734	chr12:47714734:G:A	3.56531e-13	-1.92353	-0.517604	1.41517e-05	-0.740557	-0.510296
47714740	chr12:47714740:G:A	1.64966e-12	-2.90362e-10	-0.909229	1.99603e-05	-2.90362e-10	-0.906945
47715623	chr12:47715623:G:A	2.52427e-13	-1.88972	-0.896711	1.03802e-05	-0.671319	-0.889467
47715822	chr12:47715822:C:A	1.25974e-12	-2.90362e-10	-1.17889	1.52005e-05	-2.90362e-10	-1.17936
47715885	chr12:47715885:G:A	3.99127e-13	-1.75386	-0.574411	2.13426e-05	-0.27541	-0.564572
47716272	chr12:47716272:G:A	4.57759e-12	-2.90362e-10	0.111372	5.81029e-05	-2.90362e-10	0.161526
47716419	chr12:47716419:C:T	1.62861e-12	-2.90362e-10	-0.92207	1.99699e-05	-2.90362e-10	-0.906462
47716542	chr12:47716542:A:G	7.36702e-13	-1.71537	-2.70255e-10	4.22101e-05	-0.15803	-2.70255e-10
47716639	chr12:47716639:GTC:G	2.73131e-13	-1.64393	-1.06367	1.16691e-05	-0.385579	-1.05816
47716825	chr12:47716825:A:G	1.65608e-12	0.04174	-0.947087	3.68491e-06	-1.64475	-0.95169
47716830	chr12:47716830:G:A	2.1767e-12	0.493704	-1.12569	8.54589e-06	-0.630758	-1.12448
47717273	chr12:47717273:T:G	2.65415e-13	-1.64391	-1.09235	1.14313e-05	-0.376826	-1.08751
47718339	chr12:47718339:G:T	2.39364e-12	-2.90362e-10	-0.536984	2.84848e-05	-2.90362e-10	-0.551319
47718594	chr12:47718594:C:T	3.14474e-13	-1.88567	-0.68098	5.78017e-06	-1.48251	-0.663745
47719507	chr12:47719507:G:A	1.71025e-12	-2.90362e-10	-0.87316	2.07147e-05	-2.90362e-10	-0.869846
47719744	chr12:47719744:G:A	2.76974e-13	-1.63296	-1.06067	1.22507e-05	-0.340378	-1.05473
47719989	chr12:47719989:C:T	1.11861e-12	-0.364573	-0.933137	2.25752e-05	0.133616	-0.917454
47720233	chr12:47720233:A:G	1.49253e-12	-2.90362e-10	-1.00933	1.78495e-05	-2.90362e-10	-1.01872
47720254	chr12:47720254:G:A	1.79713e-12	-2.90362e-10	-0.82361	2.16434e-05	-2.90362e-10	-0.82599
47720972	chr12:47720972:A:G	5.05803e-12	-2.90362e-10	0.211177	5.78359e-05	-2.90362e-10	0.15692
47720978	chr12:47720978:C:G	2.26964e-12	-2.90362e-10	-0.590179	2.67938e-05	-2.90362e-10	-0.612517
47721416	chr12:47721416:A:G	5.69348e-13	-1.97306	-2.70255e-10	7.56499e-06	-1.87716	-2.70255e-10
47721872	chr12:47721872:A:G	1.20102e-12	-2.90362e-10	-1.22663	1.44807e-05	-2.90362e-10	-1.22787
47722135	chr12:47722135:G:A	2.80593e-13	-1.67449	-1.00616	1.18852e-05	-0.426242	-0.999157
47722416	chr12:47722416:T:A	2.27108e-12	-2.90362e-10	-0.589546	2.70478e-05	-2.90362e-10	-0.603083
47722472	chr12:47722472:A:G	2.85794e-13	-2.03203	-0.630257	3.57913e-06	-1.98865	-0.636917
47722552	chr12:47722552:G:A	6.1723e-13	-1.89231	-2.70255e-10	6.67988e-06	-2.00159	-2.70255e-10
47722599	chr12:47722599:G:A	5.52962e-12	-2.90362e-10	0.30032	6.82008e-05	-2.90362e-10	0.321767
47722790	chr12:47722790:G:A	2.70998e-13	-2.03241	-0.683037	3.38948e-06	-1.99089	-0.689123
47723082	chr12:47723082:A:G	7.05675e-13	-1.7584	-2.70255e-10	7.34998e-06	-1.90599	-2.70255e-10
47723354	chr12:47723354:G:A	1.45983e-12	-2.90362e-10	-1.03148	1.74397e-05	-2.90362e-10	-1.04194
47723582	chr12:47723582:A:T	2.42721e-13	-1.91697	-0.908674	3.70354e-06	-1.67577	-0.915631
47723924	chr12:47723924:T:C	2.31863e-12	-2.90362e-10	-0.568822	2.73493e-05	-2.90362e-10	-0.591999
47724159	chr12:47724159:A:C	6.20042e-13	-1.88777	-2.70255e-10	6.74294e-06	-1.99219	-2.70255e-10
47724172	chr12:47724172:C:T	1.2824e-09	6.95635	-1.20967	3.70242e-05	0.922944	-1.21206
47724374	chr12:47724374:C:T	2.41036e-13	-1.89059	-0.94202	3.75128e-06	-1.62895	-0.949647
47724404	chr12:47724404:C:A	2.57958e-13	-1.69913	-1.06563	1.06308e-05	-0.477069	-1.05987
47724644	chr12:47724644:C:G	3.2565e-13	-1.66205	-0.869679	1.41143e-05	-0.392128	-0.861373
47724862	chr12:47724862:G:A	1.79846e-12	-2.90362e-10	-0.82287	2.1659e-05	-2.90362e-10	-0.825267
47725233	chr12:47725233:C:G	2.7408e-13	-2.03183	-0.672305	3.43879e-06	-1.98705	-0.678516
47725266	chr12:47725266:G:A	2.63212e-13	-2.03176	-0.712833	3.30501e-06	-1.98653	-0.718714
47725779	chr12:47725779:G:A	2.73639e-13	-2.03238	-0.673367	3.42043e-06	-1.99135	-0.679568
47725817	chr12:47725817:C:G	3.02914e-13	-1.73775	-0.866359	1.19407e-05	-0.56279	-0.857948
47726047	chr12:47726047:G:A	1.20453e-12	-2.90362e-10	-1.22371	1.45462e-05	-2.90362e-10	-1.22336
47726172	chr12:47726172:G:A	8.87062e-11	4.12638	-1.05085	6.84593e-06	-0.924506	-1.05253
47726214	chr12:47726214:C:G	2.76665e-13	-2.03267	-0.662077	3.45007e-06	-1.99386	-0.668429
47726349	chr12:47726349:C:T	2.74307e-13	-2.03149	-0.671822	3.44403e-06	-1.98602	-0.678027
47726842	chr12:47726842:T:C	5.40781e-13	-2.02454	-2.70255e-10	9.58368e-06	-1.64063	-2.70255e-10
47726907	chr12:47726907:G:A	2.54756e-13	-2.03169	-0.745553	3.19657e-06	-1.98731	-0.751303
47727072	chr12:47727072:C:T	1.73352e-12	-2.90362e-10	-0.859645	2.07008e-05	-2.90362e-10	-0.870515
47727118	chr12:47727118:G:A	2.4075e-13	-1.90583	-0.927963	3.70608e-06	-1.65522	-0.935492
47727190	chr12:47727190:C:T	3.05336e-13	-1.70774	-0.888406	1.25212e-05	-0.492992	-0.880276
47727410	chr12:47727410:C:T	1.19446e-12	-2.90362e-10	-1.23211	1.44206e-05	-2.90362e-10	-1.23203
47727782	chr12:47727782:A:G	6.78257e-13	-1.79803	-2.70255e-10	1.51944e-05	-1.17976	-2.70255e-10
47727916	chr12:47727916:G:A	5.91131e-13	-1.93552	-2.70255e-10	6.67986e-06	-2.00159	-2.70255e-10
47728031	chr12:47728031:T:G	2.54235e-12	-2.90362e-10	-0.476713	3.10563e-05	-2.90362e-10	-0.464889
47728106	chr12:47728106:C:T	3.61024e-11	3.40731	-1.23075	1.39329e-05	-0.034672	-1.23177
47728241	chr12:47728241:G:A	1.23105e-12	-2.90362e-10	-1.20193	1.48495e-05	-2.90362e-10	-1.20272
47728294	chr12:47728294:G:C	1.25368e-12	-2.90362e-10	-1.18372	1.5109e-05	-2.90362e-10	-1.1854
47728557	chr12:47728557:G:A	3.8046e-12	-2.90362e-10	-0.0735882	4.57425e-05	-2.90362e-10	-0.0776618
47728716	chr12:47728716:C:T	3.02459e-12	-2.90362e-10	-0.303025	3.5738e-05	-2.90362e-10	-0.324475
47728773	chr12:47728773:A:G	1.19291e-12	-2.90362e-10	-1.23341	1.43996e-05	-2.90362e-10	-1.23349
47728981	chr12:47728981:T:C	1.1947e-12	-2.90362e-10	-1.2319	1.44269e-05	-2.90362e-10	-1.23159
47729395	chr12:47729395:A:G	3.09971e-13	-1.95392	-0.627152	4.64483e-06	-1.72474	-0.6402
47729646	chr12:47729646:T:G	2.976e-13	-1.67581	-0.945996	1.27952e-05	-0.413451	-0.93817
47729679	chr12:47729679:T:G	1.19306e-12	-2.90362e-10	-1.23328	1.44045e-05	-2.90362e-10	-1.23315
47729780	chr12:47729780:A:G	1.6603e-11	2.50989	-1.11011	9.90998e-06	-0.512164	-1.09498
47730187	chr12:47730187:C:T	1.77307e-12	-0.837085	-2.70255e-10	1.8941e-05	-0.959359	-2.70255e-10
47730365	chr12:47730365:G:A	4.11772e-13	-2.02709	-0.27	5.23534e-06	-1.96235	-0.282904
47730381	chr12:47730381:G:A	2.28409e-12	-2.90362e-10	-0.583834	2.7621e-05	-2.90362e-10	-0.582114
47730702	chr12:47730702:G:A	2.03212e-12	0.427346	-1.12806	2.68624e-06	-1.77764	-1.13491
47730737	chr12:47730737:A:G	4.30548e-12	-2.90362e-10	0.0500882	5.46564e-05	-2.90362e-10	0.100377
47730752	chr12:47730752:C:T	2.24399e-12	0.63086	-1.23241	2.69406e-06	-1.67774	-1.23189
47730855	chr12:47730855:T:C	1.19345e-12	-2.90362e-10	-1.23296	1.441e-05	-2.90362e-10	-1.23276
47730918	chr12:47730918:G:A	1.19295e-12	-2.90362e-10	-1.23337	1.44029e-05	-2.90362e-10	-1.23326
47731110	chr12:47731110:G:A	3.51954e-13	-2.03273	-0.421328	4.36911e-06	-1.99122	-0.43491
47731154	chr12:47731154:C:T	6.50378e-13	-1.84	-2.70255e-10	7.03721e-06	-1.94948	-2.70255e-10
47731398	chr12:47731398:A:T	1.22029e-12	-2.90362e-10	-1.21071	1.47484e-05	-2.90362e-10	-1.20956
47731419	chr12:47731419:G:T	2.69007e-13	-1.76359	-0.959228	1.04458e-05	-0.602902	-0.951588
47731546	chr12:47731546:T:C	4.0716e-13	-2.02755	-0.280799	5.16926e-06	-1.96433	-0.293627
47731698	chr12:47731698:C:T	1.19291e-12	-2.90362e-10	-1.23341	1.44e-05	-2.90362e-10	-1.23346
47731969	chr12:47731969:G:A	4.11519e-11	-2.90362e-10	2.30747	0.000509873	-2.90362e-10	2.33347
47731981	chr12:47731981:T:C	2.77751e-13	-1.93554	-0.755288	4.23855e-06	-1.69163	-0.764843
47732362	chr12:47732362:G:T	1.19297e-12	-2.90362e-10	-1.23335	1.44034e-05	-2.90362e-10	-1.23323
47732704	chr12:47732704:C:T	1.19346e-12	-2.90362e-10	-1.23294	1.44102e-05	-2.90362e-10	-1.23276
47733077	chr12:47733077:G:A	1.19275e-12	-2.90362e-10	-1.23353	1.43987e-05	-2.90362e-10	-1.23355
47733102	chr12:47733102:G:A	1.19273e-12	-2.90362e-10	-1.23356	1.43989e-05	-2.90362e-10	-1.23354
47733232	chr12:47733232:G:A	1.72986e-12	0.129069	-0.99083	3.63544e-05	0.66846	-0.975834
47733303	chr12:47733303:C:T	2.44314e-11	1.78607	-2.70255e-10	3.30818e-05	-0.401706	-2.70255e-10
47733421	chr12:47733421:G:A	1.19273e-12	-2.90362e-10	-1.23355	1.43987e-05	-2.90362e-10	-1.23355
47733687	chr12:47733687:C:G	1.75506e-12	-2.90362e-10	-0.847297	2.1125e-05	-2.90362e-10	-0.85023
47733831	chr12:47733831:G:C	1.19274e-12	-2.90362e-10	-1.23355	1.43986e-05	-2.90362e-10	-1.23356
47733832	chr12:47733832:G:A	1.19274e-12	-2.90362e-10	-1.23355	1.43986e-05	-2.90362e-10	-1.23356
47733868	chr12:47733868:C:T	1.19316e-12	-2.90362e-10	-1.2332	1.44059e-05	-2.90362e-10	-1.23305
47733883	chr12:47733883:G:C	1.19274e-12	-2.90362e-10	-1.23355	1.43987e-05	-2.90362e-10	-1.23355
47734162	chr12:47734162:A:C	2.32585e-13	-1.739	-1.1293	9.2718e-06	-0.549155	-1.12456
47734181	chr12:47734181:C:T	7.0058e-12	-2.90362e-10	0.536939	8.14011e-05	-2.90362e-10	0.498699
47734336	chr12:47734336:G:C	4.18821e-13	-2.02937	-0.250747	5.2742e-06	-1.97348	-0.264382
47734500	chr12:47734500:C:G	4.51936e-13	-2.03025	-0.173765	5.68105e-06	-1.97566	-0.187893
47734627	chr12:47734627:G:A	3.51735e-13	-2.02921	-0.425471	4.32436e-06	-2.00211	-0.434318
47734761	chr12:47734761:C:A	1.19495e-12	-2.90362e-10	-1.23169	1.44299e-05	-2.90362e-10	-1.23139
47734906	chr12:47734906:G:A	1.19274e-12	-2.90362e-10	-1.23355	1.43987e-05	-2.90362e-10	-1.23355
47734939	chr12:47734939:A:G	1.29498e-11	2.25353	-1.10225	8.39654e-06	-0.660828	-1.11204
47734985	chr12:47734985:G:A	2.49316e-12	-2.90362e-10	-0.49625	2.95259e-05	-2.90362e-10	-0.515421
47735113	chr12:47735113:C:T	1.19596e-12	-2.90362e-10	-1.23085	1.44352e-05	-2.90362e-10	-1.23102
47735127	chr12:47735127:C:T	1.19289e-12	-2.90362e-10	-1.23342	1.44019e-05	-2.90362e-10	-1.23333
47735426	chr12:47735426:C:A	1.19425e-12	-2.90362e-10	-1.23229	1.44152e-05	-2.90362e-10	-1.23241
47735471	chr12:47735471:G:A	2.3131e-13	-1.68143	-1.19237	1.00929e-05	-0.396963	-1.1919
47735561	chr12:47735561:A:G	1.50265e-11	2.50036	-1.20035	8.68579e-06	-0.544172	-1.19483
47735601	chr12:47735601:G:A	1.19273e-12	-2.90362e-10	-1.23356	1.43988e-05	-2.90362e-10	-1.23355
47735779	chr12:47735779:A:G	1.18445e-11	2.2215	-1.15943	7.59707e-06	-0.70639	-1.16654
47735896	chr12:47735896:A:G	1.04844e-11	2.10843	-1.16834	7.07878e-06	-0.768388	-1.1752
47735948	chr12:47735948:G:C	1.1938e-12	-2.90362e-10	-1.23266	1.44146e-05	-2.90362e-10	-1.23245
47736051	chr12:47736051:G:A	1.20649e-12	-2.90362e-10	-1.22208	1.45424e-05	-2.90362e-10	-1.22362
47736257	chr12:47736257:G:A	1.19314e-12	-2.90362e-10	-1.23321	1.44055e-05	-2.90362e-10	-1.23308
47736373	chr12:47736373:T:G	1.19285e-12	-2.90362e-10	-1.23345	1.44013e-05	-2.90362e-10	-1.23337
47736985	chr12:47736985:C:T	2.08547e-12	-2.90362e-10	-0.674804	2.53163e-05	-2.90362e-10	-0.669242
47736990	chr12:47736990:A:C	1.19366e-12	-2.90362e-10	-1.23278	1.44129e-05	-2.90362e-10	-1.23257
47737260	chr12:47737260:G:A	1.19273e-12	-2.90362e-10	-1.23355	1.43987e-05	-2.90362e-10	-1.23355
47737294	chr12:47737294:G:A	2.72074e-13	-1.63769	-1.07379	1.22181e-05	-0.329948	-1.06782
47737328	chr12:47737328:T:G	1.1928e-12	-2.90362e-10	-1.23349	1.43989e-05	-2.90362e-10	-1.23354
47737372	chr12:47737372:G:A	1.19281e-12	-2.90362e-10	-1.23349	1.4399e-05	-2.90362e-10	-1.23353
47737454	chr12:47737454:C:T	1.19276e-12	-2.90362e-10	-1.23353	1.43987e-05	-2.90362e-10	-1.23355
47737927	chr12:47737927:G:A	1.71254e-12	-2.90362e-10	-0.871823	2.06234e-05	-2.90362e-10	-0.874263
47737945	chr12:47737945:G:A	1.21577e-11	2.28154	-1.19338	7.80056e-06	-0.647626	-1.19887
47738376	chr12:47738376:A:T	1.24006e-11	2.34093	-1.23299	7.70986e-06	-0.626069	-1.23212
47738393	chr12:47738393:T:C	1.29134e-11	2.38201	-1.23354	7.87137e-06	-0.60421	-1.23325
47738668	chr12:47738668:T:C	2.04761e-12	0.229492	-0.922616	4.46788e-05	0.804733	-0.905923
47738931	chr12:47738931:G:A	9.73629e-12	2.0232	-1.15714	6.95892e-06	-0.79589	-1.16478
47739750	chr12:47739750:C:G	1.25854e-12	-2.90362e-10	-1.17984	1.51863e-05	-2.90362e-10	-1.18029
47739919	chr12:47739919:G:A	1.68831e-12	0.161441	-1.04751	3.54686e-05	0.702211	-1.03425
47740517	chr12:47740517:G:A	2.92762e-13	-1.98894	-0.649253	4.46428e-06	-1.74417	-0.660416
47740912	chr12:47740912:T:C	4.82978e-12	1.03029	-0.865292	4.2409e-06	-1.59345	-0.862467
47741176	chr12:47741176:G:T	1.20743e-12	-2.90362e-10	-1.2213	1.45689e-05	-2.90362e-10	-1.2218
47741247	chr12:47741247:T:C	6.01539e-13	-1.91806	-2.70255e-10	7.14519e-06	-1.93425	-2.70255e-10
47741807	chr12:47741807:G:A	1.90332e-13	-2.02665	-1.04214	2.75264e-06	-1.83854	-1.04959
47741813	chr12:47741813:T:C	1.25319e-11	1.11848	-2.70255e-10	1.11468e-05	-1.48953	-2.70255e-10
47741824	chr12:47741824:T:C	2.36214e-13	-1.70549	-1.14733	9.85978e-06	-0.469227	-1.143
47742107	chr12:47742107:C:G	1.73262e-12	-2.90362e-10	-0.860167	2.08614e-05	-2.90362e-10	-0.862789
47742205	chr12:47742205:TATG:T	2.88796e-13	-2.03302	-0.618818	3.90347e-06	-1.90418	-0.634648
47742304	chr12:47742304:C:T	3.64333e-12	-2.90362e-10	-0.116901	4.39923e-05	-2.90362e-10	-0.116674
47742771	chr12:47742771:C:T	1.45251e-12	-2.90362e-10	-1.03651	1.75216e-05	-2.90362e-10	-1.03726
47743425	chr12:47743425:G:A	1.27611e-12	-2.90362e-10	-1.16598	1.53478e-05	-2.90362e-10	-1.16972
47744167	chr12:47744167:G:A	1.30155e-12	-2.90362e-10	-1.14625	1.57052e-05	-2.90362e-10	-1.1467
47744238	chr12:47744238:A:G	1.76109e-12	-2.90362e-10	-0.843867	2.12621e-05	-2.90362e-10	-0.843766
47744500	chr12:47744500:G:T	2.50812e-13	-1.75551	-1.03734	9.89641e-06	-0.577579	-1.03094
47744583	chr12:47744583:C:T	1.50328e-12	-0.023229	-0.978921	3.176e-06	-1.77834	-0.966728
47744679	chr12:47744679:G:A	2.33374e-12	-2.90362e-10	-0.562327	2.78131e-05	-2.90362e-10	-0.575181
47744855	chr12:47744855:A:G	6.21946e-12	-2.90362e-10	0.417884	7.70949e-05	-2.90362e-10	0.444348
47744943	chr12:47744943:CT:C	1.59211e-12	-2.90362e-10	-0.944741	1.9345e-05	-2.90362e-10	-0.938256
47745070	chr12:47745070:G:A	1.37991e-12	-2.90362e-10	-1.08778	1.66957e-05	-2.90362e-10	-1.08554
47745103	chr12:47745103:T:C	1.43974e-12	-2.90362e-10	-1.04534	1.72224e-05	-2.90362e-10	-1.05448
47745568	chr12:47745568:C:T	2.65625e-13	-1.74429	-0.991183	2.59493e-06	-1.95592	-0.991211
47745819	chr12:47745819:G:A	3.85857e-12	1.15051	-1.21001	3.81273e-06	-1.3561	-1.20624
47746027	chr12:47746027:A:C	3.83474e-13	-1.70548	-0.6628	3.9644e-06	-1.874	-0.649333
47746150	chr12:47746150:A:G	2.29511e-11	-2.90362e-10	1.72356	0.00026288	-2.90362e-10	1.67101
47746470	chr12:47746470:A:G	1.20338e-12	-2.90362e-10	-1.22466	1.45535e-05	-2.90362e-10	-1.22286
47746598	chr12:47746598:T:C	6.41274e-12	-2.90362e-10	0.448486	8.58074e-05	-2.90362e-10	0.551415
47746645	chr12:47746645:G:A	4.19772e-11	-2.90362e-10	2.32733	0.000522986	-2.90362e-10	2.35887
47746704	chr12:47746704:TGCAGCAAGG:T	1.58759e-12	-2.90362e-10	-0.947584	1.92947e-05	-2.90362e-10	-0.940859
47746788	chr12:47746788:A:C	4.22707e-12	-2.90362e-10	0.0317085	5.00888e-05	-2.90362e-10	0.0131087
47746799	chr12:47746799:G:T	1.09605e-11	-2.90362e-10	0.984501	0.000145802	-2.90362e-10	1.08156
47747015	chr12:47747015:C:T	5.17509e-13	-1.74334	-0.325187	5.75509e-06	-1.84807	-0.302533
47747044	chr12:47747044:A:C	3.85589e-13	-1.87427	-0.488514	4.30203e-06	-1.96959	-0.472012
47747180	chr12:47747180:A:T	5.15322e-13	-1.76551	-0.307257	5.98489e-06	-1.82774	-0.283712
47747550	chr12:47747550:C:T	1.19388e-12	-2.90362e-10	-1.23259	1.44131e-05	-2.90362e-10	-1.23255
47747692	chr12:47747692:T:C	5.256e-13	-1.78175	-0.271268	6.29225e-06	-1.81359	-0.247781
47748015	chr12:47748015:T:C	1.2965e-12	-0.313527	-0.836607	2.97085e-06	-1.99834	-0.813498
47748100	chr12:47748100:G:A	1.65188e-12	-2.90362e-10	-0.907884	2.00855e-05	-2.90362e-10	-0.90069
47748560	chr12:47748560:T:C	2.41385e-12	-1.45861	0.930033	2.10349e-05	-1.77144	0.916928
47748853	chr12:47748853:C:T	2.41048e-12	-1.4516	0.921627	2.09659e-05	-1.76675	0.908962
47749114	chr12:47749114:C:T	1.48069e-12	-1.01729	-2.70255e-10	1.48177e-05	-1.20487	-2.70255e-10
47749601	chr12:47749601:C:G	1.37636e-12	-2.90362e-10	-1.09036	1.65971e-05	-2.90362e-10	-1.09146
47749901	chr12:47749901:C:T	7.0968e-13	-1.75274	-2.70255e-10	6.48273e-06	-2.03155	-2.70255e-10
47750195	chr12:47750195:C:T	6.12241e-12	-1.2523	1.65446	5.0399e-05	-1.60691	1.62619
47750460	chr12:47750460:A:C	3.14702e-12	-1.16723	0.903886	1.67828e-05	-1.99927	0.918933
47750585	chr12:47750585:G:A	2.13683e-12	-2.90362e-10	-0.650478	2.60916e-05	-2.90362e-10	-0.639076
47750737	chr12:47750737:G:C	6.43339e-13	-1.75641	-0.0944688	6.86005e-06	-1.83562	-0.139358
47751321	chr12:47751321:G:A	1.60753e-13	-2.00516	-1.23253	2.74075e-06	-1.66119	-1.23126
47751388	chr12:47751388:C:T	1.6208e-13	-1.99909	-1.23038	2.69176e-06	-1.68215	-1.22834
47751673	chr12:47751673:G:A	3.43797e-12	-1.20906	1.03414	5.92954e-05	-0.815919	0.99776
47752186	chr12:47752186:T:C	1.62536e-13	-1.99899	-1.22767	2.70004e-06	-1.68242	-1.225
47752258	chr12:47752258:T:C	1.62132e-13	-2.00047	-1.22867	2.70875e-06	-1.67798	-1.22623
47752399	chr12:47752399:G:A	1.96784e-12	0.316848	-1.04971	2.31374e-06	-2.03069	-1.03114
47752480	chr12:47752480:G:A	2.43283e-13	-1.59161	-1.23172	2.07199e-06	-1.94076	-1.23141
47752652	chr12:47752652:G:C	1.02447e-11	0.916957	-2.70255e-10	9.27576e-06	-1.67328	-2.70255e-10
47752807	chr12:47752807:T:C	2.05879e-13	-2.01039	-0.979881	2.6904e-06	-1.92283	-0.988171
47753410	chr12:47753410:TG:T	1.13543e-11	-2.90362e-10	1.0198	0.000147445	-2.90362e-10	1.09277
47753775	chr12:47753775:T:C	3.41497e-12	-2.90362e-10	-0.181631	4.32107e-05	-2.90362e-10	-0.134601
47754154	chr12:47754154:G:A	7.51324e-13	-1.69572	-2.70255e-10	2.54476e-05	-0.664069	-2.70255e-10
47754397	chr12:47754397:C:G	1.60419e-13	-2.00807	-1.2317	2.76787e-06	-1.64976	-1.23285
47754524	chr12:47754524:G:A	2.33562e-13	-1.63187	-1.23224	2.11106e-06	-1.92153	-1.23197
47755137	chr12:47755137:T:C	2.37229e-13	-1.61584	-1.23269	2.09103e-06	-1.93056	-1.23247
47755703	chr12:47755703:T:C	1.72842e-12	-2.90362e-10	-0.862595	2.09599e-05	-2.90362e-10	-0.85808
47756520	chr12:47756520:T:G	2.76566e-12	-1.2788	0.886278	2.29022e-05	-1.63795	0.868491
47756602	chr12:47756602:A:T	3.5261e-12	-2.90362e-10	-0.149608	4.40266e-05	-2.90362e-10	-0.115895
47756626	chr12:47756626:G:A	5.65732e-13	-1.97944	-2.70255e-10	6.47613e-06	-2.03257	-2.70255e-10
47756665	chr12:47756665:C:T	4.51792e-12	-2.90362e-10	0.0982525	5.15961e-05	-2.90362e-10	0.0427571
47756753	chr12:47756753:G:A	1.94599e-12	-1.31545	0.571417	1.62911e-05	-1.66595	0.555883
47757011	chr12:47757011:C:T	1.3288e-12	-2.90362e-10	-1.12553	1.57785e-05	-2.90362e-10	-1.14204
47757094	chr12:47757094:G:A	4.26933e-12	-2.90362e-10	0.0416571	5.12225e-05	-2.90362e-10	0.0354897
47757168	chr12:47757168:A:G	1.06241e-11	-0.184282	1.13761	0.000171721	0.17898	1.0662
47757222	chr12:47757222:A:G	3.66709e-12	-0.1104	-2.70255e-10	1.26168e-05	-1.36566	-2.70255e-10
47757241	chr12:47757241:A:G	1.19744e-12	-2.90362e-10	-1.22962	1.4455e-05	-2.90362e-10	-1.22965
47758263	chr12:47758263:C:T	1.02161e-12	-1.38842	-2.70255e-10	8.22936e-06	-1.79298	-2.70255e-10
47758649	chr12:47758649:G:A	2.50163e-13	-1.56194	-1.2335	2.03082e-06	-1.9588	-1.23345
47758822	chr12:47758822:G:C	1.51559e-12	0.239379	-1.23337	2.29726e-06	-1.83713	-1.23184
47758916	chr12:47758916:C:G	1.89528e-12	-2.90362e-10	-0.770431	2.30408e-05	-2.90362e-10	-0.763423
47759064	chr12:47759064:C:T	3.33207e-12	-2.90362e-10	-0.206205	3.94833e-05	-2.90362e-10	-0.224812
47759212	chr12:47759212:G:A	3.05094e-13	-1.36545	-1.23149	3.0469e-06	-1.55721	-1.22936
47759262	chr12:47759262:G:A	3.02826e-13	-1.5605	-1.04389	3.49024e-06	-1.62294	-1.02778
47759349	chr12:47759349:C:T	7.99256e-13	-0.433886	-1.19999	1.95522e-06	-2.03101	-1.19917
47759358	chr12:47759358:A:C	5.92122e-13	-1.93384	-2.70255e-10	8.24102e-06	-1.79157	-2.70255e-10
47759627	chr12:47759627:G:A	1.09998e-10	1.59271	1.69795	6.25353e-05	-1.38159	1.61663
47759765	chr12:47759765:G:A	1.2689e-12	-2.90362e-10	-1.17165	1.53265e-05	-2.90362e-10	-1.1711
47760161	chr12:47760161:T:C	2.31906e-12	-1.23699	0.668348	1.64929e-05	-1.7684	0.670639
47760371	chr12:47760371:A:T	1.49045e-12	-2.90362e-10	-1.01072	1.86126e-05	-2.90362e-10	-0.976851
47760727	chr12:47760727:CTG:C	2.18218e-13	-1.7047	-1.22736	2.90037e-06	-1.6117	-1.22415
47760799	chr12:47760799:C:G	1.78007e-12	0.384097	-1.21725	1.92425e-06	-2.02586	-1.22029
47761175	chr12:47761175:C:T	1.28857e-12	-1.15626	-2.70255e-10	8.63153e-06	-1.74527	-2.70255e-10
47761275	chr12:47761275:C:T	1.32262e-12	-2.90362e-10	-1.13018	1.61094e-05	-2.90362e-10	-1.12128
47761451	chr12:47761451:G:A	1.2761e-12	-2.90362e-10	-1.16599	1.57299e-05	-2.90362e-10	-1.14512
47761802	chr12:47761802:C:T	1.2134e-12	-2.90362e-10	-1.21638	1.46434e-05	-2.90362e-10	-1.2167
47761980	chr12:47761980:C:T	7.12306e-13	-1.00115	-0.747901	3.0155e-06	-2.00216	-0.794768
47762431	chr12:47762431:T:C	2.36428e-13	-2.03051	-0.821406	2.79419e-06	-2.00645	-0.866699
47762843	chr12:47762843:C:A	5.808e-13	-0.996725	-0.956423	2.48278e-06	-2.00034	-0.990974
47762906	chr12:47762906:G:A	2.12388e-12	0.571699	-1.22826	1.94623e-06	-2.00517	-1.22963
47763117	chr12:47763117:T:C	1.2507e-12	-2.90362e-10	-1.1861	1.50816e-05	-2.90362e-10	-1.18721
47763236	chr12:47763236:C:T	2.03908e-12	-1.22939	0.532083	1.4592e-05	-1.7597	0.539479
47763588	chr12:47763588:C:A	2.66719e-13	-2.029	-0.702361	4.66035e-06	-1.65159	-0.710011
47763622	chr12:47763622:T:C	1.34665e-12	-2.90362e-10	-1.11218	1.59617e-05	-2.90362e-10	-1.1305
47763873	chr12:47763873:C:G	1.25144e-12	-2.90362e-10	-1.1855	1.50696e-05	-2.90362e-10	-1.18801
47763920	chr12:47763920:C:T	2.99736e-13	-2.02556	-0.589094	5.04908e-06	-1.68407	-0.597417
47764148	chr12:47764148:A:G	2.05414e-13	-1.77968	-1.21284	6.11479e-06	-0.874723	-1.21526
47764171	chr12:47764171:T:C	2.00952e-12	0.519703	-1.23161	1.95292e-06	-1.99893	-1.23243
47764363	chr12:47764363:A:G	2.11306e-12	0.569084	-1.23075	1.94335e-06	-2.00451	-1.23177
47764908	chr12:47764908:C:T	2.03208e-12	0.532092	-1.23283	1.94482e-06	-2.00224	-1.23328
47765316	chr12:47765316:G:C	1.22789e-12	-2.90362e-10	-1.2045	1.48106e-05	-2.90362e-10	-1.20535
47765345	chr12:47765345:C:T	2.58955e-12	0.774725	-1.23304	1.90436e-06	-2.02314	-1.2334
47765501	chr12:47765501:C:T	7.42794e-12	-2.90362e-10	0.595449	8.71309e-05	-2.90362e-10	0.566722
47765514	chr12:47765514:A:G	1.21796e-12	-2.90362e-10	-1.21262	1.4642e-05	-2.90362e-10	-1.21679
47765788	chr12:47765788:T:C	7.94768e-13	-1.08206	-0.557446	5.30973e-06	-1.68391	-0.547241
47766392	chr12:47766392:G:T	2.45322e-12	-2.90362e-10	-0.512398	2.98016e-05	-2.90362e-10	-0.506128
47766624	chr12:47766624:C:T	9.78714e-11	-2.90362e-10	3.17385	0.00122599	-2.90362e-10	3.21081
47766691	chr12:47766691:T:G	2.09516e-12	-2.90362e-10	-0.670169	2.52832e-05	-2.90362e-10	-0.670548
47766933	chr12:47766933:G:T	2.2338e-12	0.596689	-1.20278	1.9951e-06	-2.00467	-1.20532
47767094	chr12:47767094:G:T	2.61228e-12	0.734031	-1.18361	2.12403e-06	-1.95981	-1.18756
47767405	chr12:47767405:A:T	1.26699e-12	-2.90362e-10	-1.17316	1.54051e-05	-2.90362e-10	-1.16599
47767550	chr12:47767550:A:G	2.3108e-12	-2.90362e-10	-0.572205	2.85009e-05	-2.90362e-10	-0.550753
47767968	chr12:47767968:A:T	1.19903e-12	-2.90362e-10	-1.22829	1.44709e-05	-2.90362e-10	-1.22855
47767999	chr12:47767999:A:G	3.05027e-12	0.886729	-1.1813	2.07752e-06	-1.98278	-1.18674
47768493	chr12:47768493:G:A	2.23027e-12	-2.90362e-10	-0.607678	2.68589e-05	-2.90362e-10	-0.610093
47768684	chr12:47768684:C:G	7.00732e-12	0.739978	-0.202822	5.4848e-06	-1.98852	-0.21019
47769024	chr12:47769024:A:T	2.63519e-12	0.746374	-1.18722	2.10944e-06	-1.96193	-1.19233
47769779	chr12:47769779:G:GAGA	4.70593e-12	0.900433	-0.761408	3.14264e-06	-1.98157	-0.774059
47769781	chr12:47769781:G:GT	4.68501e-12	0.895977	-0.761408	3.14453e-06	-1.98096	-0.774059
47770176	chr12:47770176:G:A	1.20154e-12	-2.90362e-10	-1.2262	1.45163e-05	-2.90362e-10	-1.22542
47770912	chr12:47770912:C:G	1.7984e-12	-2.90362e-10	-0.822905	2.16978e-05	-2.90362e-10	-0.82348
47770921	chr12:47770921:T:C	1.19444e-12	-2.90362e-10	-1.23213	1.44183e-05	-2.90362e-10	-1.23219
47770975	chr12:47770975:G:C	2.55807e-13	-1.53982	-1.23331	2.1378e-06	-1.90736	-1.23355
47771187	chr12:47771187:G:A	2.23358e-12	-2.90362e-10	-0.606193	2.69475e-05	-2.90362e-10	-0.606799
47771650	chr12:47771650:G:A	1.26551e-12	-2.90362e-10	-1.17433	1.53909e-05	-2.90362e-10	-1.16691
47771775	chr12:47771775:A:G	5.30527e-11	2.56149	-2.70255e-10	1.6669e-05	-1.08714	-2.70255e-10
47772129	chr12:47772129:A:C	1.80878e-12	-2.90362e-10	-0.817147	2.17451e-05	-2.90362e-10	-0.821302
47772328	chr12:47772328:C:T	2.55159e-12	-2.90362e-10	-0.473084	3.07779e-05	-2.90362e-10	-0.473893
47772434	chr12:47772434:G:A	1.35555e-12	-2.90362e-10	-1.10559	1.66934e-05	-2.90362e-10	-1.08568
47772552	chr12:47772552:A:G	1.28143e-12	-2.90362e-10	-1.16183	1.54256e-05	-2.90362e-10	-1.16466
47772645	chr12:47772645:C:A	9.13088e-11	-2.90362e-10	3.10445	0.00114506	-2.90362e-10	3.14253
47772651	chr12:47772651:C:T	1.37432e-12	-2.90362e-10	-1.09184	1.65398e-05	-2.90362e-10	-1.09492
47773762	chr12:47773762:C:G	2.00443e-12	-2.90362e-10	-0.714439	2.41172e-05	-2.90362e-10	-0.717765
47774080	chr12:47774080:G:A	8.1466e-11	-2.90362e-10	2.99039	0.00102516	-2.90362e-10	3.03191
47774449	chr12:47774449:G:A	1.28854e-12	-2.90362e-10	-1.15629	1.55513e-05	-2.90362e-10	-1.15655
47774862	chr12:47774862:C:T	1.32919e-12	-2.90362e-10	-1.12523	1.5855e-05	-2.90362e-10	-1.13721
47774917	chr12:47774917:A:G	1.32618e-12	-2.90362e-10	-1.1275	1.61629e-05	-2.90362e-10	-1.11797
47775093	chr12:47775093:C:A	1.4128e-12	-2.90362e-10	-1.06423	1.73153e-05	-2.90362e-10	-1.0491
47775337	chr12:47775337:G:A	2.62814e-12	-2.90362e-10	-0.443525	3.25015e-05	-2.90362e-10	-0.419404
47775339	chr12:47775339:G:A	1.60916e-12	-2.90362e-10	-0.934085	1.93974e-05	-2.90362e-10	-0.93555
47775543	chr12:47775543:C:T	3.69953e-12	-0.101595	-2.70255e-10	1.24979e-05	-1.37513	-2.70255e-10
47775743	chr12:47775743:A:G	2.54974e-13	-1.98302	-0.793371	3.06434e-06	-1.98049	-0.800369
47776389	chr12:47776389:T:C	2.59827e-13	-1.54406	-1.21347	1.9421e-06	-2.02976	-1.20716
47776481	chr12:47776481:A:AG	5.30266e-12	1.40183	-1.14343	2.06536e-06	-2.02528	-1.15011
47776972	chr12:47776972:C:T	1.40181e-12	-2.90362e-10	-1.07204	1.67593e-05	-2.90362e-10	-1.08174
47776975	chr12:47776975:G:A	1.51278e-12	-2.90362e-10	-0.995849	1.88397e-05	-2.90362e-10	-0.964724
47777022	chr12:47777022:A:G	1.46118e-12	-1.03056	-2.70255e-10	3.48211e-05	-0.350465	-2.70255e-10
47777105	chr12:47777105:T:C	3.86187e-12	-2.90362e-10	-0.0586474	4.93604e-05	-2.90362e-10	-0.00154051
47777179	chr12:47777179:A:G	4.06331e-12	1.14577	-1.15357	2.08132e-06	-2.00775	-1.15994
47777439	chr12:47777439:G:A	4.03477e-12	1.14245	-1.1573	2.074e-06	-2.00769	-1.16352
47777731	chr12:47777731:A:G	1.24299e-12	-2.90362e-10	-1.19228	1.49652e-05	-2.90362e-10	-1.19496
47779569	chr12:47779569:T:C	3.02165e-13	-1.38398	-1.2226	1.9076e-06	-2.03161	-1.22324
47779577	chr12:47779577:A:T	2.68446e-12	-2.90362e-10	-0.42232	3.20927e-05	-2.90362e-10	-0.432062
47779704	chr12:47779704:T:C	2.86407e-13	-1.43586	-1.22428	1.90169e-06	-2.03305	-1.2249
47779745	chr12:47779745:A:G	3.20698e-13	-1.32906	-1.218	1.92417e-06	-2.02741	-1.21879
47779767	chr12:47779767:G:A	3.07743e-12	-2.90362e-10	-0.285706	4.0249e-05	-2.90362e-10	-0.205603
47779787	chr12:47779787:T:C	2.66055e-13	-1.51818	-1.21567	1.93256e-06	-2.02527	-1.21658
47779822	chr12:47779822:G:A	1.76418e-13	-1.9239	-1.2208	4.68297e-06	-1.13393	-1.22282
47780054	chr12:47780054:T:C	2.24874e-12	-2.90362e-10	-0.599429	2.65187e-05	-2.90362e-10	-0.622839
47780492	chr12:47780492:C:T	6.98581e-12	1.30783	-0.773745	3.02003e-06	-2.01939	-0.776031
47780681	chr12:47780681:C:T	2.0981e-12	-2.90362e-10	-0.668766	2.53086e-05	-2.90362e-10	-0.669546
47780858	chr12:47780858:T:C	3.9122e-12	0.955259	-1.00096	2.47059e-06	-1.98493	-1.0113
47780930	chr12:47780930:A:G	1.19705e-12	-2.90362e-10	-1.22994	1.44305e-05	-2.90362e-10	-1.23134
47781310	chr12:47781310:A:G	3.33886e-13	-1.28117	-1.22558	1.89647e-06	-2.03182	-1.22888
47781332	chr12:47781332:G:A	1.21673e-12	-2.90362e-10	-1.21363	1.46339e-05	-2.90362e-10	-1.21735
47781821	chr12:47781821:A:G	3.07948e-13	-1.36408	-1.22355	1.90333e-06	-2.03292	-1.22416
47782008	chr12:47782008:T:C	2.54397e-12	0.737894	-1.21397	1.98404e-06	-1.9991	-1.21646
47782054	chr12:47782054:A:G	3.25897e-13	-1.31387	-1.21711	1.9188e-06	-2.03111	-1.21788
47782319	chr12:47782319:G:A	2.08612e-13	-1.75778	-1.2193	6.8054e-06	-0.767569	-1.2154
47783009	chr12:47783009:C:T	3.64764e-13	-1.18954	-1.22877	1.91867e-06	-2.02331	-1.22575
47783263	chr12:47783263:C:T	6.81119e-11	2.81135	-2.70255e-10	1.86821e-05	-0.973126	-2.70255e-10
47783290	chr12:47783290:A:G	2.56514e-13	-1.53926	-1.23112	1.90449e-06	-2.02504	-1.23143
47783441	chr12:47783441:C:T	1.98325e-12	-2.90362e-10	-0.725063	2.43805e-05	-2.90362e-10	-0.706908
47783455	chr12:47783455:A:G	2.71962e-13	-1.48029	-1.2316	1.89334e-06	-2.03046	-1.23189
47783516	chr12:47783516:G:A	2.4834e-12	0.685174	-1.18535	2.33922e-06	-1.86934	-1.18153
47783642	chr12:47783642:G:A	1.25157e-12	-2.90362e-10	-1.1854	1.50206e-05	-2.90362e-10	-1.19126
47784123	chr12:47784123:C:T	2.76348e-12	0.688047	-1.08136	2.38558e-06	-1.94131	-1.08994
47784344	chr12:47784344:A:G	3.66229e-13	-1.23885	-1.17545	1.98796e-06	-2.02947	-1.18411
47784411	chr12:47784411:A:G	4.65611e-13	-0.944606	-1.2296	3.78234e-06	-1.34005	-1.23029
47784429	chr12:47784429:G:A	2.5988e-12	0.627697	-1.08245	2.41064e-06	-1.92979	-1.091
47784682	chr12:47784682:T:C	3.22576e-13	-1.48171	-1.0595	2.2527e-06	-2.02968	-1.05888
47784703	chr12:47784703:C:T	1.22236e-12	-2.90362e-10	-1.20902	1.48849e-05	-2.90362e-10	-1.20034
47784730	chr12:47784730:A:G	4.80164e-11	2.789	-0.327261	4.97628e-06	-2.02479	-0.271219
47784821	chr12:47784821:T:C	1.39891e-12	-0.642463	-0.431641	5.44212e-06	-1.82102	-0.385501
47785001	chr12:47785001:C:T	1.63153e-12	-2.90362e-10	-0.92028	2.06038e-05	-2.90362e-10	-0.875216
47785261	chr12:47785261:C:G	3.30192e-13	-1.45725	-1.06063	2.23946e-06	-2.03272	-1.06174
47785265	chr12:47785265:C:T	1.84909e-13	-2.02852	-1.06917	2.36562e-06	-1.9996	-1.04005
47785564	chr12:47785564:C:T	2.92822e-12	0.734024	-1.06943	2.39454e-06	-1.94915	-1.07834
47785619	chr12:47785619:C:T	1.65896e-13	-2.01959	-1.1866	2.04771e-06	-2.01372	-1.17024
47785680	chr12:47785680:C:T	1.58776e-13	-2.02724	-1.22282	2.13144e-06	-1.9295	-1.21439
47785695	chr12:47785695:T:G	5.06506e-12	1.18225	-0.969686	2.53054e-06	-1.99124	-0.981021
47786113	chr12:47786113:G:A	2.27851e-13	-1.79507	-1.09379	2.14565e-06	-2.02904	-1.10821
47786725	chr12:47786725:C:T	1.97184e-13	-1.84715	-1.18627	2.65315e-06	-1.74576	-1.17918
47786852	chr12:47786852:C:T	1.32163e-12	-2.90362e-10	-1.13094	1.63878e-05	-2.90362e-10	-1.10415
47786880	chr12:47786880:A:G	1.97681e-12	-2.90362e-10	-0.728316	2.45071e-05	-2.90362e-10	-0.701725
47787477	chr12:47787477:C:T	2.95595e-12	0.877638	-1.20362	2.06004e-06	-1.9731	-1.20487
47787591	chr12:47787591:A:G	1.2865e-12	-0.292405	-0.865468	4.09385e-06	-1.65652	-0.834687
47787888	chr12:47787888:C:T	1.28244e-12	-2.90362e-10	-1.16104	1.56027e-05	-2.90362e-10	-1.15324
47787995	chr12:47787995:T:C	4.94038e-13	-0.882658	-1.23229	5.93075e-06	-0.888042	-1.2325
47788304	chr12:47788304:C:T	5.58292e-12	1.49269	-1.18277	2.0472e-06	-1.99782	-1.18639
47788458	chr12:47788458:A:C	2.2585e-12	-2.90362e-10	-0.5951	2.78539e-05	-2.90362e-10	-0.573718
47788723	chr12:47788723:ACATAG:A	6.12497e-13	-0.81929	-1.08072	2.29908e-06	-1.9829	-1.08528
47788795	chr12:47788795:G:A	2.57471e-12	0.762126	-1.22619	2.27133e-06	-1.85198	-1.22834
47791010	chr12:47791010:A:G	5.96189e-11	3.12529	-0.447118	4.76461e-06	-1.8843	-0.455172
47791021	chr12:47791021:A:G	2.64535e-12	-2.90362e-10	-0.436998	3.18974e-05	-2.90362e-10	-0.438165
47791382	chr12:47791382:G:A	4.14452e-08	10.3634	-1.14111	3.97917e-06	-1.36734	-1.15228
47791384	chr12:47791384:G:C	2.31202e-10	5.02106	-0.987569	0.00139618	4.33702	-0.996211
47791409	chr12:47791409:G:T	3.35052e-13	-2.02778	-0.475489	8.67768e-06	-1.24393	-0.496009
47791666	chr12:47791666:G:A	3.93536e-12	-2.90362e-10	-0.0397966	5.02872e-05	-2.90362e-10	0.0170614
47792027	chr12:47792027:G:A	1.57123e-12	-2.90362e-10	-0.957944	1.93502e-05	-2.90362e-10	-0.937985
47792048	chr12:47792048:G:A	1.24218e-12	-2.90362e-10	-1.19293	1.48805e-05	-2.90362e-10	-1.20064
47792288	chr12:47792288:C:T	1.68423e-12	-2.90362e-10	-0.888492	1.95894e-05	-2.90362e-10	-0.9257
47792295	chr12:47792295:G:A	1.76933e-12	-2.90362e-10	-0.839201	2.18747e-05	-2.90362e-10	-0.815358
47792328	chr12:47792328:C:T	1.90128e-12	-2.90362e-10	-0.767273	2.35627e-05	-2.90362e-10	-0.741026
47792388	chr12:47792388:G:A	2.14e-12	-2.90362e-10	-0.648993	2.45985e-05	-2.90362e-10	-0.698004
47792780	chr12:47792780:T:A	5.12772e-09	8.31917	-1.18655	2.01102e-06	-2.00312	-1.19893
47792865	chr12:47792865:A:G	1.56959e-13	-2.03182	-1.22975	5.58602e-06	-0.953599	-1.22682
47792955	chr12:47792955:T:G	3.99492e-08	10.2907	-1.10517	2.43261e-06	-1.98214	-1.02959
47792988	chr12:47792988:T:C	1.28209e-12	-2.90362e-10	-1.16131	1.53255e-05	-2.90362e-10	-1.17117
47793427	chr12:47793427:G:A	1.78975e-12	-2.90362e-10	-0.827723	2.04081e-05	-2.90362e-10	-0.884758
47793546	chr12:47793546:G:A	5.44013e-13	-2.01858	-2.70255e-10	8.46871e-06	-1.76431	-2.70255e-10
47794079	chr12:47794079:TG:T	1.75134e-12	-2.90362e-10	-0.849419	2.2615e-05	-2.90362e-10	-0.782077
47794320	chr12:47794320:G:A	1.30646e-12	-2.90362e-10	-1.14248	1.56406e-05	-2.90362e-10	-1.15082
47795115	chr12:47795115:C:T	4.28961e-12	-2.90362e-10	0.0463951	6.20726e-05	-2.90362e-10	0.227616
47795459	chr12:47795459:C:G	1.19761e-12	-2.90362e-10	-1.22948	1.45163e-05	-2.90362e-10	-1.22542
47795559	chr12:47795559:C:T	1.27423e-12	-2.90362e-10	-1.16746	1.56569e-05	-2.90362e-10	-1.14978
47796261	chr12:47796261:C:T	1.11658e-08	8.87461	-0.963803	2.65763e-06	-2.02826	-0.894994
47796383	chr12:47796383:G:A	1.81405e-08	9.36888	-0.972783	2.62132e-06	-2.02993	-0.907081
47796394	chr12:47796394:C:T	1.26223e-12	-2.90362e-10	-1.17692	1.5215e-05	-2.90362e-10	-1.17841
47796486	chr12:47796486:C:T	4.16442e-10	5.44885	-0.8269	2.88799e-06	-1.98489	-0.855236
47796487	chr12:47796487:G:A	2.19104e-13	-1.7007	-1.22731	2.27708e-06	-1.84583	-1.23197
47796492	chr12:47796492:C:T	1.19543e-12	-2.90362e-10	-1.2313	1.44249e-05	-2.90362e-10	-1.23173
47797202	chr12:47797202:C:T	1.18312e-12	-1.22279	-0.0188566	1.6142e-05	-1.22271	0.103451
47797224	chr12:47797224:A:G	1.24729e-12	-2.90362e-10	-1.18883	1.49747e-05	-2.90362e-10	-1.19433
47797464	chr12:47797464:C:T	5.52453e-13	-2.00319	-2.70255e-10	7.06325e-06	-1.94578	-2.70255e-10
47798279	chr12:47798279:A:C	6.89122e-08	10.9282	-1.1974	1.91075e-06	-2.03069	-1.22251
47798461	chr12:47798461:G:C	1.24169e-12	-1.19332	-2.70255e-10	7.50524e-06	-1.88509	-2.70255e-10
47799060	chr12:47799060:G:C	1.62585e-12	-2.90362e-10	-0.92377	1.89397e-05	-2.90362e-10	-0.959427
47799523	chr12:47799523:G:A	6.10283e-13	-1.23479	-0.668838	4.90613e-06	-1.71447	-0.595731
47799686	chr12:47799686:G:A	1.27104e-12	-2.90362e-10	-1.16996	1.51596e-05	-2.90362e-10	-1.18205
47799946	chr12:47799946:C:T	1.20561e-12	-2.90362e-10	-1.22282	1.45071e-05	-2.90362e-10	-1.22605
47800547	chr12:47800547:C:A	1.71203e-12	-2.90362e-10	-0.87212	1.98906e-05	-2.90362e-10	-0.910441
47800630	chr12:47800630:T:G	1.35436e-12	-2.90362e-10	-1.10647	1.61714e-05	-2.90362e-10	-1.11745
47800665	chr12:47800665:T:A	2.0721e-13	-2.00143	-0.982389	5.02751e-06	-1.33298	-0.952782
47800935	chr12:47800935:T:C	1.49467e-12	-2.90362e-10	-1.0079	1.77928e-05	-2.90362e-10	-1.0219
47801174	chr12:47801174:C:T	5.43845e-09	8.25662	-1.06517	2.42951e-06	-2.00019	-1.01281
47801221	chr12:47801221:T:C	1.54505e-12	-2.90362e-10	-0.974741	1.82644e-05	-2.90362e-10	-0.995733
47801269	chr12:47801269:T:C	6.2592e-13	-1.16148	-0.71685	4.44406e-06	-1.76253	-0.646596
47801286	chr12:47801286:G:A	1.74978e-12	-2.90362e-10	-0.850311	2.21191e-05	-2.90362e-10	-0.804248
47801565	chr12:47801565:T:C	7.15832e-08	10.8865	-1.11767	2.51582e-06	-1.93542	-1.04268
47801641	chr12:47801641:C:T	6.52127e-08	10.7278	-1.0522	2.77125e-06	-1.92183	-0.959566
47801668	chr12:47801668:G:A	6.15158e-09	8.33167	-1.01701	2.53616e-06	-2.00724	-0.962796
47802090	chr12:47802090:C:T	1.36489e-08	8.56242	-0.4508	4.39331e-06	-1.94237	-0.478238
47802314	chr12:47802314:G:C	2.94214e-12	-2.90362e-10	-0.330662	3.79872e-05	-2.90362e-10	-0.263439
47803199	chr12:47803199:G:A	1.14199e-08	8.49645	-0.563139	3.69051e-06	-1.9954	-0.599525
47803424	chr12:47803424:G:A	4.94519e-13	-1.55031	-0.563663	6.98144e-06	-1.47465	-0.482782
47803520	chr12:47803520:A:G	4.93209e-12	-2.90362e-10	0.185963	5.95141e-05	-2.90362e-10	0.185524
47803533	chr12:47803533:C:A	2.28911e-12	-2.90362e-10	-0.581639	2.63315e-05	-2.90362e-10	-0.629923
47803566	chr12:47803566:T:C	1.38248e-12	-2.90362e-10	-1.08592	1.70011e-05	-2.90362e-10	-1.06741
47803668	chr12:47803668:T:G	1.68804e-12	-2.90362e-10	-0.886231	2.08568e-05	-2.90362e-10	-0.86301
47804089	chr12:47804089:C:T	1.39739e-12	-2.90362e-10	-1.07519	1.66669e-05	-2.90362e-10	-1.08726
47804216	chr12:47804216:G:A	5.83308e-13	-1.94884	-2.70255e-10	1.12392e-05	-1.48128	-2.70255e-10
47804451	chr12:47804451:G:T	2.01925e-12	-2.90362e-10	-0.707074	2.55187e-05	-2.90362e-10	-0.661279
47804603	chr12:47804603:G:A	5.14517e-13	-1.20836	-0.865961	3.95606e-06	-1.72249	-0.802953
47804625	chr12:47804625:C:T	2.37247e-12	-2.90362e-10	-0.545869	3.01476e-05	-2.90362e-10	-0.494583
47804661	chr12:47804661:C:G	1.54751e-12	-2.90362e-10	-0.973155	1.84054e-05	-2.90362e-10	-0.988044
47804963	chr12:47804963:C:T	2.42403e-12	-2.90362e-10	-0.524367	3.08371e-05	-2.90362e-10	-0.471972
47805344	chr12:47805344:A:G	1.61933e-12	-2.90362e-10	-0.927788	1.91837e-05	-2.90362e-10	-0.946626
47805526	chr12:47805526:C:T	1.86057e-12	-2.90362e-10	-0.788917	2.15296e-05	-2.90362e-10	-0.831263
47805956	chr12:47805956:A:C	2.77677e-13	-1.45941	-1.23169	3.10268e-06	-1.53489	-1.23354
47806223	chr12:47806223:A:G	1.97677e-11	-2.90362e-10	1.57425	0.000319512	-2.90362e-10	1.86611
47806558	chr12:47806558:G:A	1.9568e-13	-1.95649	-1.08458	3.80011e-06	-1.50221	-1.06345
47806668	chr12:47806668:G:A	2.01873e-13	-1.95071	-1.05921	3.8505e-06	-1.51639	-1.0361
47806733	chr12:47806733:A:G	2.30059e-13	-2.01553	-0.863685	5.92587e-06	-1.28415	-0.837207
47806795	chr12:47806795:T:G	4.69433e-12	0.136555	-2.70255e-10	7.00729e-06	-1.95374	-2.70255e-10
47806866	chr12:47806866:GCTCCCAACT:G	2.22294e-13	-2.01725	-0.896304	5.79568e-06	-1.27264	-0.87094
47806912	chr12:47806912:A:C	4.39878e-11	3.56053	-1.18642	1.98508e-06	-2.03256	-1.18247
47807050	chr12:47807050:C:A	3.35007e-13	-1.28052	-1.22289	2.74898e-06	-1.67965	-1.20981
47807276	chr12:47807276:A:G	5.59917e-11	3.79459	-1.17918	2.00064e-06	-2.03206	-1.17516
47807534	chr12:47807534:C:T	3.16907e-13	-1.32765	-1.2313	2.84241e-06	-1.63191	-1.22412
47808118	chr12:47808118:G:A	8.96187e-12	-2.90362e-10	0.783179	0.00011717	-2.90362e-10	0.86294
47808263	chr12:47808263:T:C	2.2051e-05	15.6598	-0.160765	2.04154e-05	-0.796409	-0.0879923
47808264	chr12:47808264:G:A	6.34834e-11	3.79077	-1.04979	2.27968e-06	-2.03149	-1.04516
47809158	chr12:47809158:C:T	3.12913e-08	9.55502	-0.613728	3.56697e-06	-1.97719	-0.651784
47809763	chr12:47809763:G:C	1.35638e-12	-2.90362e-10	-1.10498	1.67139e-05	-2.90362e-10	-1.08445
47810446	chr12:47810446:G:A	1.65811e-12	-2.90362e-10	-0.904119	1.97088e-05	-2.90362e-10	-0.919622
47810471	chr12:47810471:G:A	4.67991e-13	-1.49518	-0.673924	6.36475e-06	-1.47048	-0.579434
47810673	chr12:47810673:T:C	9.5339e-11	4.36359	-1.21595	1.98471e-06	-1.98967	-1.22555
47810716	chr12:47810716:C:G	4.74548e-08	9.95059	-0.592859	3.74728e-06	-1.94807	-0.631592
47811021	chr12:47811021:A:G	1.23799e-10	4.16097	-0.752114	3.10515e-06	-2.02157	-0.74606
47811282	chr12:47811282:G:A	5.21756e-13	-1.3838	-0.676557	5.46506e-06	-1.62052	-0.581792
47811484	chr12:47811484:G:A	7.46492e-11	3.77523	-0.872235	2.72207e-06	-2.03239	-0.866907
47811741	chr12:47811741:C:T	3.06518e-11	2.01289	-2.70255e-10	5.1933e-05	0.049264	-2.70255e-10
47812110	chr12:47812110:C:G	8.22205e-12	-2.90362e-10	0.697019	0.000107539	-2.90362e-10	0.777164
47812232	chr12:47812232:T:C	1.32127e-12	-2.90362e-10	-1.13121	1.58912e-05	-2.90362e-10	-1.13492
47812643	chr12:47812643:G:A	1.65256e-12	-2.90362e-10	-0.907474	1.96416e-05	-2.90362e-10	-0.923041
47813670	chr12:47813670:T:C	1.22135e-12	-2.90362e-10	-1.20985	1.51231e-05	-2.90362e-10	-1.18447
47813817	chr12:47813817:G:A	3.56627e-13	-1.3958	-1.04506	3.68263e-06	-1.59989	-0.997169
47813947	chr12:47813947:T:C	1.49854e-12	-2.90362e-10	-1.00531	1.86149e-05	-2.90362e-10	-0.976725
47814167	chr12:47814167:G:A	4.0975e-13	-1.19316	-1.10884	3.10852e-06	-1.70434	-1.0622
47814206	chr12:47814206:C:T	3.33981e-11	2.0987	-2.70255e-10	1.19883e-05	-1.41676	-2.70255e-10
47814290	chr12:47814290:T:C	1.30875e-12	-2.90362e-10	-1.14073	1.55794e-05	-2.90362e-10	-1.15474
47814361	chr12:47814361:A:T	4.21032e-13	-1.16701	-1.10784	3.05981e-06	-1.72136	-1.06097
47814463	chr12:47814463:G:A	1.82589e-12	-2.90362e-10	-0.807732	2.12754e-05	-2.90362e-10	-0.843138
47814494	chr12:47814494:T:G	4.90708e-11	3.69082	-1.20736	2.16413e-06	-1.91581	-1.21287
47814585	chr12:47814585:T:C	0.989325	27.4287	-1.21818	1.88551e-06	-2.03305	-1.23344
47814811	chr12:47814811:C:T	1.19591e-12	-1.23089	-2.70255e-10	6.86208e-06	-1.97468	-2.70255e-10
47814844	chr12:47814844:C:G	1.19485e-12	-2.90362e-10	-1.23178	1.45414e-05	-2.90362e-10	-1.22369
47814917	chr12:47814917:G:A	1.25106e-12	-2.90362e-10	-1.18581	1.53654e-05	-2.90362e-10	-1.16857
47815016	chr12:47815016:A:G	1.53728e-12	-2.90362e-10	-0.979785	1.83122e-05	-2.90362e-10	-0.993124
47815880	chr12:47815880:G:A	1.59055e-07	11.003	-0.435802	4.75372e-06	-1.8617	-0.48006
47815917	chr12:47815917:A:T	1.25776e-12	-2.90362e-10	-1.18047	1.51249e-05	-2.90362e-10	-1.18435
47816844	chr12:47816844:G:A	1.57913e-12	-2.90362e-10	-0.952928	1.9834e-05	-2.90362e-10	-0.913294
47817004	chr12:47817004:C:T	1.58328e-10	4.57601	-0.921144	3.78426e-06	-1.65836	-0.911484
47817020	chr12:47817020:C:T	1.32228e-12	-2.90362e-10	-1.13044	1.58212e-05	-2.90362e-10	-1.13934
47817554	chr12:47817554:T:C	1.27861e-12	-2.90362e-10	-1.16403	1.53084e-05	-2.90362e-10	-1.17229
47817602	chr12:47817602:T:G	1.77809e-12	-2.90362e-10	-0.83426	2.23086e-05	-2.90362e-10	-0.795716
47817723	chr12:47817723:G:A	8.29546e-13	-0.523542	-1.07313	2.95063e-06	-1.83298	-0.985694
47817745	chr12:47817745:A:G	1.21021e-12	-2.90362e-10	-1.21901	1.45885e-05	-2.90362e-10	-1.22045
47817999	chr12:47817999:A:T	4.14449e-05	17.1422	-1.01211	4.57382e-06	-1.39022	-0.990119
47818011	chr12:47818011:C:G	1.46908e-12	-2.90362e-10	-1.02517	1.77908e-05	-2.90362e-10	-1.02201
47818012	chr12:47818012:T:C	1.4684e-12	-2.90362e-10	-1.02562	1.77825e-05	-2.90362e-10	-1.02248
47818197	chr12:47818197:G:A	1.40499e-12	-2.90362e-10	-1.06977	1.69357e-05	-2.90362e-10	-1.07126
47818230	chr12:47818230:A:G	1.09262e-08	9.11615	-1.22703	0.000111554	2.04527	-1.23144
47818599	chr12:47818599:G:A	8.15433e-13	-0.752951	-0.860884	2.72648e-06	-2.02746	-0.870224
47818749	chr12:47818749:G:A	7.70542e-08	10.9629	-1.12048	9.24301e-06	-0.540012	-1.13681
47818936	chr12:47818936:C:T	1.43258e-05	13.2181	1.84963	0.000278481	-0.0520844	1.78074
47819154	chr12:47819154:G:A	1.67659e-12	-0.893035	-2.70255e-10	1.06143e-05	-1.53849	-2.70255e-10
47819163	chr12:47819163:G:A	1.72391e-12	-2.90362e-10	-0.865207	2.06155e-05	-2.90362e-10	-0.874648
47819380	chr12:47819380:GCCGTCCC:G	5.21967e-12	-2.90362e-10	0.242633	6.20907e-05	-2.90362e-10	0.227907
47819452	chr12:47819452:A:G	1.32051e-12	-2.90362e-10	-1.13178	1.56547e-05	-2.90362e-10	-1.14992
47819603	chr12:47819603:C:G	0.00143328	19.4598	0.213586	6.33705e-05	0.0870417	0.161267
47819937	chr12:47819937:C:G	1.48286e-09	5.89193	-2.70255e-10	0.000112971	0.82644	-2.70255e-10
47820116	chr12:47820116:G:A	6.97577e-13	-1.76994	-2.70255e-10	3.38634e-05	-0.378356	-2.70255e-10
47820159	chr12:47820159:G:T	1.00386e-10	3.24031	-0.0410815	0.0518138	6.81727	0.137458
47820208	chr12:47820208:C:T	0.00107106	19.0881	0.294044	6.69551e-05	0.0633622	0.23997
47821042	chr12:47821042:G:A	0.00115496	18.9846	0.472957	7.82451e-05	0.0431793	0.415977
47821043	chr12:47821043:T:G	3.77413e-12	-2.90362e-10	-0.0816294	4.83857e-05	-2.90362e-10	-0.0214848
47821379	chr12:47821379:C:T	1.41791e-12	-2.90362e-10	-1.06061	1.77608e-05	-2.90362e-10	-1.0237
47821397	chr12:47821397:A:G	2.19141e-11	2.8618	-1.18447	5.59808e-06	-1.00024	-1.17803
47821450	chr12:47821450:T:C	2.25515e-11	2.82746	-1.12146	3.42367e-06	-1.54584	-1.12413
47821523	chr12:47821523:G:C	1.28224e-12	-2.90362e-10	-1.16119	1.5396e-05	-2.90362e-10	-1.16658
47821974	chr12:47821974:C:T	3.86269e-11	3.16483	-0.920685	2.70214e-06	-1.94673	-0.959914
47822134	chr12:47822134:AT:A	1.49519e-11	2.51856	-1.22352	1.92253e-06	-2.01585	-1.2312
47822647	chr12:47822647:A:T	4.90845e-11	3.61679	-1.13305	8.81745e-06	-0.593805	-1.13015
47822746	chr12:47822746:G:A	1.4635e-10	4.5618	-0.985593	3.85489e-06	-1.56133	-0.990014
47823027	chr12:47823027:T:C	2.34623e-12	-2.90362e-10	-0.556988	2.84807e-05	-2.90362e-10	-0.551463
47823229	chr12:47823229:C:T	1.84251e-12	-0.798674	-2.70255e-10	7.47078e-06	-1.88969	-2.70255e-10
47823230	chr12:47823230:A:G	0.000626727	18.743	0.103173	4.60179e-05	-0.123838	0.0521802
47823365	chr12:47823365:T:C	1.32176e-12	-2.90362e-10	-1.13084	1.57975e-05	-2.90362e-10	-1.14084
47823856	chr12:47823856:C:T	1.21368e-12	-2.90362e-10	-1.21614	1.46366e-05	-2.90362e-10	-1.21716
47824075	chr12:47824075:G:A	1.20722e-12	-2.90362e-10	-1.22148	1.45573e-05	-2.90362e-10	-1.2226
47824117	chr12:47824117:A:G	0.000628559	18.3835	0.465671	5.79933e-05	-0.239426	0.399065
47824376	chr12:47824376:C:A	2.02684e-12	-2.90362e-10	-0.703321	2.36075e-05	-2.90362e-10	-0.739125
47825433	chr12:47825433:C:T	1.24101e-12	-2.90362e-10	-1.19387	1.48138e-05	-2.90362e-10	-1.20513
47825928	chr12:47825928:A:T	1.91561e-13	-1.9051	-1.15725	6.08564e-06	-0.933478	-1.16128
47826043	chr12:47826043:C:T	0.000388369	18.3141	0.0535857	4.02957e-05	-0.208734	0.00428794
47827039	chr12:47827039:A:G	1.71988e-12	-2.90362e-10	-0.867543	2.01698e-05	-2.90362e-10	-0.896502
47827196	chr12:47827196:A:C	1.51707e-12	-2.90362e-10	-0.993019	1.84901e-05	-2.90362e-10	-0.983452
47827404	chr12:47827404:G:C	9.4049e-13	-0.677191	-0.793963	3.3912e-06	-1.9402	-0.739312
47828304	chr12:47828304:G:A	1.36336e-12	-2.90362e-10	-1.09985	1.62249e-05	-2.90362e-10	-1.11414
47829134	chr12:47829134:G:A	1.19433e-12	-2.90362e-10	-1.23221	1.44065e-05	-2.90362e-10	-1.23301
47829163	chr12:47829163:G:A	2.3127e-12	-2.90362e-10	-0.571385	2.82914e-05	-2.90362e-10	-0.558133
47829273	chr12:47829273:T:C	2.30351e-12	-2.90362e-10	-0.575367	2.67705e-05	-2.90362e-10	-0.613391
47829385	chr12:47829385:C:T	1.49801e-12	-2.90362e-10	-1.00566	1.80787e-05	-2.90362e-10	-1.00595
47829691	chr12:47829691:C:T	3.59467e-10	5.59349	-1.11867	8.64857e-06	-0.636729	-1.10657
47829771	chr12:47829771:C:G	4.39888e-06	13.8569	0.0301634	3.31777e-05	-0.396789	-0.00202259
47829916	chr12:47829916:T:C	1.26631e-12	-2.90362e-10	-1.17369	1.53681e-05	-2.90362e-10	-1.1684
47830349	chr12:47830349:G:T	5.81768e-13	-1.95148	-2.70255e-10	6.62728e-06	-2.00949	-2.70255e-10
47830441	chr12:47830441:C:T	2.80768e-12	-2.90362e-10	-0.37744	3.22477e-05	-2.90362e-10	-0.427243
47830830	chr12:47830830:C:T	2.29669e-12	-2.90362e-10	-0.578333	2.74406e-05	-2.90362e-10	-0.588666
47830938	chr12:47830938:C:T	9.56159e-12	1.80998	-0.962026	2.5834e-06	-1.93763	-1.01395
47830942	chr12:47830942:C:T	3.35355e-12	-2.90362e-10	-0.199781	4.32263e-05	-2.90362e-10	-0.13424
47831261	chr12:47831261:G:A	8.02342e-10	5.98225	-0.70451	1.3649e-05	-0.622504	-0.664521
47831362	chr12:47831362:C:G	1.20302e-12	-2.90362e-10	-1.22497	1.44845e-05	-2.90362e-10	-1.22761
47831365	chr12:47831365:G:T	1.3154e-12	-2.90362e-10	-1.13566	1.63423e-05	-2.90362e-10	-1.10693
47831795	chr12:47831795:G:A	1.19303e-12	-2.90362e-10	-1.2333	1.4401e-05	-2.90362e-10	-1.23339
47831959	chr12:47831959:T:C	5.49344e-06	14.38	-0.27073	2.29856e-05	-0.464339	-0.301482
47832559	chr12:47832559:G:A	6.12924e-13	-1.89931	-2.70255e-10	1.16168e-05	-1.44824	-2.70255e-10
47832659	chr12:47832659:C:T	1.64104e-12	-2.90362e-10	-0.91447	2.09002e-05	-2.90362e-10	-0.860932
47832767	chr12:47832767:C:T	3.37935e-12	-2.90362e-10	-0.192117	4.3222e-05	-2.90362e-10	-0.13434
47833186	chr12:47833186:A:G	1.28076e-12	-2.90362e-10	-1.16235	1.56913e-05	-2.90362e-10	-1.14758
47833638	chr12:47833638:G:A	1.62766e-12	-0.922659	-2.70255e-10	7.39915e-06	-1.89932	-2.70255e-10
47833708	chr12:47833708:T:A	3.28146e-12	-0.221512	-2.70255e-10	1.41405e-05	-1.25165	-2.70255e-10
47834581	chr12:47834581:G:A	1.7385e-12	-2.90362e-10	-0.856777	2.04154e-05	-2.90362e-10	-0.884398
47834985	chr12:47834985:A:T	0.00528367	22.2116	-1.23351	0.00429134	5.69709	-1.23342
47835038	chr12:47835038:A:C	2.70719e-11	2.22752	-0.338825	6.74475e-06	-1.65697	-0.334955
47835438	chr12:47835438:G:A	3.94126e-12	-2.90362e-10	-0.0382998	4.98307e-05	-2.90362e-10	0.00794136
47835485	chr12:47835485:C:T	6.79408e-13	-1.72336	-0.0729767	5.80549e-06	-1.99564	-0.146244
47835953	chr12:47835953:G:C	1.4712e-12	-2.90362e-10	-1.02372	1.78514e-05	-2.90362e-10	-1.01861
47836395	chr12:47836395:C:T	1.28455e-12	-2.90362e-10	-1.15939	1.54438e-05	-2.90362e-10	-1.16348
47836630	chr12:47836630:C:T	1.35265e-12	-2.90362e-10	-1.10774	1.61654e-05	-2.90362e-10	-1.11782
47836721	chr12:47836721:ACG:A	1.27628e-12	-2.90362e-10	-1.16585	1.55743e-05	-2.90362e-10	-1.15507
47836913	chr12:47836913:T:G	1.23083e-12	-2.90362e-10	-1.20211	1.4902e-05	-2.90362e-10	-1.19919
47837196	chr12:47837196:T:C	2.85092e-12	-2.90362e-10	-0.362158	3.31147e-05	-2.90362e-10	-0.400713
47837432	chr12:47837432:A:G	1.21315e-12	-2.90362e-10	-1.21658	1.4642e-05	-2.90362e-10	-1.21679
47837457	chr12:47837457:G:A	1.41857e-12	-2.90362e-10	-1.06015	1.7237e-05	-2.90362e-10	-1.05363
47837504	chr12:47837504:T:A	3.31381e-12	-2.90362e-10	-0.211702	3.82845e-05	-2.90362e-10	-0.255645
47837529	chr12:47837529:C:T	1.20054e-12	-2.90362e-10	-1.22703	1.4519e-05	-2.90362e-10	-1.22523
47837647	chr12:47837647:G:A	1.73923e-10	4.49973	-0.750918	1.12307e-05	-0.753218	-0.72882
47837769	chr12:47837769:G:A	1.50805e-12	-2.90362e-10	-0.998982	1.82788e-05	-2.90362e-10	-0.994947
47838015	chr12:47838015:T:C	1.71783e-12	-2.90362e-10	-0.86874	2.07688e-05	-2.90362e-10	-0.867239
47838115	chr12:47838115:C:T	5.05021e-11	3.73534	-1.22312	4.6268e-06	-1.14321	-1.22561
47838310	chr12:47838310:C:T	4.60871e-11	3.62061	-1.19988	4.57177e-06	-1.17658	-1.20421
47838389	chr12:47838389:C:T	7.00319e-13	-1.76602	-2.70255e-10	6.4761e-06	-2.03257	-2.70255e-10
47838500	chr12:47838500:G:T	1.97207e-12	-2.90362e-10	-0.730715	2.46049e-05	-2.90362e-10	-0.697746
47838964	chr12:47838964:T:C	1.17232e-10	4.58789	-1.23353	7.46631e-06	-0.656807	-1.23348
47838970	chr12:47838970:A:G	1.27741e-12	-2.90362e-10	-1.16497	1.53023e-05	-2.90362e-10	-1.17268
47839002	chr12:47839002:C:T	1.30577e-10	-2.90362e-10	3.46216	0.00164948	-2.90362e-10	3.50753
47839237	chr12:47839237:G:A	1.26982e-12	-2.90362e-10	-1.17092	1.53933e-05	-2.90362e-10	-1.16676
47839916	chr12:47839916:C:T	5.36394e-13	-2.03269	-2.70255e-10	1.34606e-05	-1.30093	-2.70255e-10
47840065	chr12:47840065:G:T	1.6354e-10	4.6003	-0.913041	8.98527e-06	-0.793111	-0.911992
47840305	chr12:47840305:C:T	1.33693e-12	-2.90362e-10	-1.11943	1.6235e-05	-2.90362e-10	-1.11352
47840868	chr12:47840868:G:T	1.57445e-12	-2.90362e-10	-0.955894	1.82171e-05	-2.90362e-10	-0.998329
47841134	chr12:47841134:C:T	1.90468e-13	-1.98232	-1.08576	5.28411e-06	-1.1313	-1.10468
47841247	chr12:47841247:C:G	1.2614e-12	-2.90362e-10	-1.17758	1.50642e-05	-2.90362e-10	-1.18837
47841313	chr12:47841313:T:C	2.75117e-12	-2.90362e-10	-0.397774	3.29945e-05	-2.90362e-10	-0.404347
47841480	chr12:47841480:T:C	1.20239e-12	-2.90362e-10	-1.22549	1.45334e-05	-2.90362e-10	-1.22424
47841772	chr12:47841772:T:A	2.85998e-13	-2.03179	-0.62978	3.66512e-06	-1.97282	-0.629003
47841919	chr12:47841919:T:C	1.19525e-12	-2.90362e-10	-1.23145	1.44212e-05	-2.90362e-10	-1.23199
47841955	chr12:47841955:C:T	1.69763e-13	-1.94963	-1.23353	1.89728e-06	-2.0269	-1.23336
47842153	chr12:47842153:T:C	1.43527e-12	-2.90362e-10	-1.04845	1.70149e-05	-2.90362e-10	-1.0666
47842603	chr12:47842603:T:A	6.28389e-11	3.92543	-1.19466	4.13405e-06	-1.29748	-1.18395
47842754	chr12:47842754:G:A	1.82459e-12	-2.90362e-10	-0.808442	2.20951e-05	-2.90362e-10	-0.805335
47842881	chr12:47842881:C:T	5.29496e-11	2.55954	-2.70255e-10	0.000143376	1.06478	-2.70255e-10
47843243	chr12:47843243:C:T	1.29857e-12	-2.90362e-10	-1.14853	1.57654e-05	-2.90362e-10	-1.14287
47843269	chr12:47843269:G:A	1.8432e-12	-2.90362e-10	-0.798298	2.24422e-05	-2.90362e-10	-0.789747
47843326	chr12:47843326:A:G	1.50903e-12	-0.998336	-2.70255e-10	8.44436e-06	-1.76719	-2.70255e-10
47843465	chr12:47843465:C:T	1.21223e-12	-2.90362e-10	-1.21734	1.46739e-05	-2.90362e-10	-1.21462
47843504	chr12:47843504:T:C	1.22366e-12	-2.90362e-10	-1.20795	1.48229e-05	-2.90362e-10	-1.20452
47843520	chr12:47843520:A:G	5.88095e-13	-1.94067	-2.70255e-10	7.50617e-06	-1.88496	-2.70255e-10
47843854	chr12:47843854:C:T	1.22438e-12	-2.90362e-10	-1.20737	1.47693e-05	-2.90362e-10	-1.20814
47843998	chr12:47843998:A:C	1.86722e-12	-2.90362e-10	-0.785349	2.26387e-05	-2.90362e-10	-0.781028
47844184	chr12:47844184:T:G	2.72109e-13	-2.02818	-0.683176	3.69647e-06	-1.91047	-0.682843
47844285	chr12:47844285:C:A	3.64771e-13	-2.00513	-0.413151	5.10119e-06	-1.81958	-0.451632
47844337	chr12:47844337:C:T	1.43291e-12	-2.90362e-10	-1.05009	1.69888e-05	-2.90362e-10	-1.06813
47844338	chr12:47844338:A:G	1.20727e-12	-2.90362e-10	-1.22143	1.45007e-05	-2.90362e-10	-1.22649
47844524	chr12:47844524:C:G	2.45961e-12	-2.90362e-10	-0.509796	3.07821e-05	-2.90362e-10	-0.473758
47844562	chr12:47844562:A:C	2.2298e-12	-2.90362e-10	-0.60789	2.80649e-05	-2.90362e-10	-0.566171
47844974	chr12:47844974:A:G	3.12352e-11	3.20558	-1.17384	2.36918e-06	-1.85543	-1.18272
47845054	chr12:47845054:C:A	7.71241e-11	3.85463	-0.919012	5.49362e-06	-1.28793	-0.909168
47845245	chr12:47845245:C:T	1.19937e-12	-2.90362e-10	-1.22801	1.4474e-05	-2.90362e-10	-1.22834
47845567	chr12:47845567:A:C	3.23125e-12	-2.90362e-10	-0.23693	4.07029e-05	-2.90362e-10	-0.194389
47845672	chr12:47845672:G:A	1.60733e-12	-2.90362e-10	-0.935223	1.92023e-05	-2.90362e-10	-0.945661
47845883	chr12:47845883:G:A	2.4486e-12	-2.90362e-10	-0.514284	3.06367e-05	-2.90362e-10	-0.478492
47845892	chr12:47845892:C:T	3.30786e-13	-1.99872	-0.517363	4.75093e-06	-1.78898	-0.553369
47845981	chr12:47845981:C:T	1.19839e-12	-2.90362e-10	-1.22882	1.44426e-05	-2.90362e-10	-1.23051
47847065	chr12:47847065:G:T	1.33631e-12	-2.90362e-10	-1.11988	1.59319e-05	-2.90362e-10	-1.13237
47847236	chr12:47847236:C:G	2.83111e-13	-2.01462	-0.657093	3.42567e-06	-2.01298	-0.65641
47847325	chr12:47847325:G:A	1.79044e-12	-2.90362e-10	-0.827337	2.1792e-05	-2.90362e-10	-0.819148
47847358	chr12:47847358:CA:C	1.6685e-13	-2.01232	-1.18814	1.99125e-06	-2.03079	-1.18114
47847563	chr12:47847563:T:A	1.89369e-12	-2.90362e-10	-0.77127	2.37015e-05	-2.90362e-10	-0.735153
47847651	chr12:47847651:C:T	2.14977e-13	-1.95895	-0.988073	2.51063e-06	-2.01674	-0.963417
47847842	chr12:47847842:A:G	6.10201e-11	3.93095	-1.22955	4.67099e-06	-1.13078	-1.22854
47847969	chr12:47847969:G:A	1.58909e-12	-2.90362e-10	-0.946639	1.90256e-05	-2.90362e-10	-0.954902
47847986	chr12:47847986:G:A	1.19294e-12	-2.90362e-10	-1.23338	1.44036e-05	-2.90362e-10	-1.23321
47848025	chr12:47848025:G:A	5.42408e-13	-2.02154	-2.70255e-10	1.16339e-05	-1.44677	-2.70255e-10
47848065	chr12:47848065:A:G	1.19581e-12	-2.90362e-10	-1.23098	1.44327e-05	-2.90362e-10	-1.23119
47848473	chr12:47848473:A:G	1.22139e-10	4.6275	-1.23214	6.54914e-06	-0.788726	-1.23263
47848707	chr12:47848707:G:C	8.17453e-11	4.1831	-1.18929	4.77713e-06	-1.15061	-1.18624
47848843	chr12:47848843:G:A	1.48181e-12	-1.01654	-2.70255e-10	8.66356e-06	-1.74156	-2.70255e-10
47848862	chr12:47848862:G:A	1.31929e-12	-2.90362e-10	-1.13271	1.57196e-05	-2.90362e-10	-1.14578
47848939	chr12:47848939:A:G	2.59735e-12	-2.90362e-10	-0.45531	3.28732e-05	-2.90362e-10	-0.40803
47849048	chr12:47849048:C:T	5.43043e-13	-2.02037	-2.70255e-10	1.15966e-05	-1.44998	-2.70255e-10
47849054	chr12:47849054:C:T	1.59982e-10	4.44936	-0.784098	9.09144e-06	-0.953059	-0.740296
47849129	chr12:47849129:TC:T	1.35256e-12	-2.90362e-10	-1.1078	1.60716e-05	-2.90362e-10	-1.12363
47849140	chr12:47849140:C:T	1.76167e-13	-1.98498	-1.16114	2.04633e-06	-2.03239	-1.15225
47849364	chr12:47849364:C:T	4.3012e-12	-2.90362e-10	0.0490932	5.44686e-05	-2.90362e-10	0.096935
47849594	chr12:47849594:G:A	7.7242e-11	4.10007	-1.16293	4.75653e-06	-1.18195	-1.15922
47849919	chr12:47849919:C:T	7.28571e-11	3.99723	-1.11853	4.90834e-06	-1.20102	-1.10874
47850776	chr12:47850776:G:A	1.20316e-10	4.60839	-1.22807	5.52415e-06	-0.960805	-1.23076
47850800	chr12:47850800:G:A	7.48171e-11	4.13845	-1.23321	4.5041e-06	-1.16311	-1.2326
47850905	chr12:47850905:T:G	1.13252e-11	-2.90362e-10	1.01723	0.000146262	-2.90362e-10	1.08471
47851452	chr12:47851452:C:A	1.8539e-10	5.04613	-1.23347	6.62092e-06	-0.777017	-1.23344
47851736	chr12:47851736:C:T	1.19731e-12	-2.90362e-10	-1.22972	1.4481e-05	-2.90362e-10	-1.22785
47852045	chr12:47852045:G:A	3.54879e-10	4.4581	0.00388064	1.27756e-05	-1.40447	0.0513191
47852115	chr12:47852115:A:C	1.68121e-12	-2.90362e-10	-0.890286	2.08281e-05	-2.90362e-10	-0.864384
47852651	chr12:47852651:C:T	1.59807e-12	-2.90362e-10	-0.941004	1.95111e-05	-2.90362e-10	-0.929707
47852751	chr12:47852751:T:A	2.05669e-12	-2.90362e-10	-0.688702	2.42944e-05	-2.90362e-10	-0.710444
47852954	chr12:47852954:T:G	4.65223e-12	-2.90362e-10	0.127546	5.77907e-05	-2.90362e-10	0.156138
47852976	chr12:47852976:G:C	1.44283e-12	-2.90362e-10	-1.04319	1.742e-05	-2.90362e-10	-1.04307
47853046	chr12:47853046:T:C	2.26547e-12	-2.90362e-10	-0.592019	2.63604e-05	-2.90362e-10	-0.628827
47853080	chr12:47853080:A:G	2.57148e-12	-2.90362e-10	-0.465318	3.14843e-05	-2.90362e-10	-0.4512
47853208	chr12:47853208:C:T	1.45265e-12	-2.90362e-10	-1.03641	1.81424e-05	-2.90362e-10	-1.00244
47853813	chr12:47853813:T:C	7.60219e-13	-2.00852	0.32457	9.10978e-06	-2.03112	0.339781
47853993	chr12:47853993:CAATG:C	1.19657e-12	-2.90362e-10	-1.23034	1.45135e-05	-2.90362e-10	-1.22561
47853997	chr12:47853997:G:A	2.02274e-10	5.12272	-1.2229	8.22115e-06	-0.569944	-1.22404
47854062	chr12:47854062:T:G	1.79977e-12	-2.90362e-10	-0.822144	2.13452e-05	-2.90362e-10	-0.83986
47854355	chr12:47854355:G:A	1.20117e-12	-2.90362e-10	-1.2265	1.44849e-05	-2.90362e-10	-1.22759
47854494	chr12:47854494:C:T	1.34013e-12	-2.90362e-10	-1.11703	1.59717e-05	-2.90362e-10	-1.12987
47854516	chr12:47854516:C:T	2.46959e-13	-2.01951	-0.788819	3.45465e-06	-1.88421	-0.776757
47854715	chr12:47854715:C:G	1.20106e-12	-2.90362e-10	-1.2266	1.44569e-05	-2.90362e-10	-1.22952
47854940	chr12:47854940:C:T	1.60401e-12	-2.90362e-10	-0.937292	1.92323e-05	-2.90362e-10	-0.944097
47855037	chr12:47855037:A:T	3.26735e-12	-2.90362e-10	-0.225821	4.13113e-05	-2.90362e-10	-0.179553
47855100	chr12:47855100:T:C	1.55938e-12	-1.77849	0.812977	2.41009e-05	-1.55616	0.837719
47855476	chr12:47855476:C:T	3.50784e-10	4.46069	-0.0103211	1.25831e-05	-1.38721	0.0188749
47855605	chr12:47855605:C:T	2.08135e-12	-2.90362e-10	-0.676784	2.52608e-05	-2.90362e-10	-0.671437
47855850	chr12:47855850:A:G	1.57381e-12	-2.90362e-10	-0.956302	1.87813e-05	-2.90362e-10	-0.967827
47856077	chr12:47856077:G:A	8.52112e-11	4.26817	-1.23283	5.84407e-06	-0.901865	-1.2334
47856241	chr12:47856241:C:A	1.22419e-12	-2.90362e-10	-1.20752	1.4792e-05	-2.90362e-10	-1.2066
47857011	chr12:47857011:T:A	3.12747e-13	-1.99455	-0.577612	3.78414e-06	-1.98604	-0.583833
47857293	chr12:47857293:C:T	1.19801e-12	-1.22914	-2.70255e-10	8.6223e-06	-1.74634	-2.70255e-10
47857522	chr12:47857522:G:A	1.30349e-12	-2.90362e-10	-1.14476	1.5348e-05	-2.90362e-10	-1.1697
47857750	chr12:47857750:C:T	1.0469e-10	3.62724	-0.38603	1.4432e-05	-0.860238	-0.371001
47858516	chr12:47858516:A:T	1.39477e-12	-2.90362e-10	-1.07707	1.67327e-05	-2.90362e-10	-1.08332
47858776	chr12:47858776:G:A	1.28964e-12	-2.90362e-10	-1.15543	1.55896e-05	-2.90362e-10	-1.15409
47859087	chr12:47859087:G:T	2.24571e-12	-2.90362e-10	-0.60078	2.822e-05	-2.90362e-10	-0.560659
47859144	chr12:47859144:T:C	1.66338e-12	-0.900947	-2.70255e-10	8.70195e-06	-1.73714	-2.70255e-10
47859305	chr12:47859305:C:T	1.99541e-12	-2.90362e-10	-0.718951	2.35872e-05	-2.90362e-10	-0.739986
47859573	chr12:47859573:A:G	5.553e-11	3.52183	-0.914704	6.13975e-06	-1.1852	-0.9007
47860055	chr12:47860055:C:T	1.65005e-12	-2.90362e-10	-0.908994	2.01177e-05	-2.90362e-10	-0.899091
47860164	chr12:47860164:C:T	1.20219e-12	-2.90362e-10	-1.22566	1.44849e-05	-2.90362e-10	-1.22758
47860307	chr12:47860307:C:T	5.50568e-11	-2.90362e-10	2.59856	0.000671345	-2.90362e-10	2.60859
47860350	chr12:47860350:C:T	6.82768e-11	3.7528	-0.939033	6.46802e-06	-1.1084	-0.925421
47860464	chr12:47860464:G:A	1.85482e-12	-2.90362e-10	-0.792013	2.16747e-05	-2.90362e-10	-0.824542
47860570	chr12:47860570:T:A	2.04814e-12	-0.69287	-2.70255e-10	3.39864e-05	-0.374728	-2.70255e-10
47860610	chr12:47860610:A:T	1.53148e-12	-2.90362e-10	-0.983562	1.86049e-05	-2.90362e-10	-0.977264
47860874	chr12:47860874:A:C	6.31501e-11	2.73571	-2.70255e-10	0.000173699	1.25663	-2.70255e-10
47860893	chr12:47860893:G:A	5.54974e-11	3.82583	-1.2193	5.41885e-06	-0.990508	-1.2203
47860957	chr12:47860957:A:G	1.20322e-12	-2.90362e-10	-1.2248	1.44875e-05	-2.90362e-10	-1.22741
47860995	chr12:47860995:G:A	5.10356e-11	3.243	-0.720272	6.36491e-06	-1.35026	-0.699634
47861323	chr12:47861323:C:A	1.2189e-12	-2.90362e-10	-1.21185	1.47245e-05	-2.90362e-10	-1.21118
47861472	chr12:47861472:A:G	1.20076e-12	-2.90362e-10	-1.22684	1.45311e-05	-2.90362e-10	-1.2244
47861628	chr12:47861628:T:C	1.6968e-11	2.37023	-0.948696	3.74968e-06	-1.60699	-0.97203
47861742	chr12:47861742:T:A	1.34555e-12	-2.90362e-10	-1.113	1.65761e-05	-2.90362e-10	-1.09273
47862076	chr12:47862076:A:G	1.80438e-13	-1.95153	-1.17064	2.19446e-06	-1.95134	-1.16341
47862166	chr12:47862166:A:C	2.34435e-13	-1.72065	-1.13972	2.61212e-06	-1.81264	-1.12789
47862263	chr12:47862263:C:G	2.10402e-13	-1.74655	-1.22199	2.32962e-06	-1.83119	-1.2238
47862270	chr12:47862270:A:G	1.21503e-12	-2.90362e-10	-1.21503	1.45368e-05	-2.90362e-10	-1.22401
47863357	chr12:47863357:T:C	1.19383e-12	-2.90362e-10	-1.23264	1.44184e-05	-2.90362e-10	-1.23219
47863543	chr12:47863543:C:T	6.22368e-13	-1.98108	0.0970537	7.5172e-06	-2.02009	0.13659
47863983	chr12:47863983:T:C	5.45016e-11	3.39583	-0.807399	6.00477e-06	-1.31508	-0.793057
47864112	chr12:47864112:G:A	1.58034e-12	-2.90362e-10	-0.952163	1.97573e-05	-2.90362e-10	-0.917165
47864852	chr12:47864852:C:T	5.98728e-12	-2.90362e-10	0.379838	7.23605e-05	-2.90362e-10	0.380971
47865242	chr12:47865242:G:A	1.25956e-12	-2.90362e-10	-1.17904	1.54288e-05	-2.90362e-10	-1.16445
47865341	chr12:47865341:A:G	7.58485e-13	-1.68623	-2.70255e-10	6.71438e-06	-1.99644	-2.70255e-10
47865343	chr12:47865343:C:T	3.59628e-13	-1.92967	-0.502816	3.90547e-06	-2.03301	-0.505302
47865540	chr12:47865540:T:C	1.32753e-12	-2.90362e-10	-1.12648	1.5794e-05	-2.90362e-10	-1.14106
47865599	chr12:47865599:A:G	6.86329e-11	2.66799	0.150978	1.42418e-05	-1.42906	0.184551
47865679	chr12:47865679:C:A	1.20302e-12	-2.90362e-10	-1.22496	1.4566e-05	-2.90362e-10	-1.222
47865857	chr12:47865857:C:T	2.52574e-12	-2.90362e-10	-0.483264	2.91104e-05	-2.90362e-10	-0.529593
47865861	chr12:47865861:C:T	2.4689e-12	-2.90362e-10	-0.506029	3.07754e-05	-2.90362e-10	-0.473973
47865942	chr12:47865942:C:T	9.26099e-13	-1.48657	-2.70255e-10	6.61589e-06	-2.01122	-2.70255e-10
47866269	chr12:47866269:G:A	1.32147e-12	-2.90362e-10	-1.13106	1.57278e-05	-2.90362e-10	-1.14526
47866423	chr12:47866423:C:A	5.41697e-13	-2.02285	-2.70255e-10	8.11551e-06	-1.80691	-2.70255e-10
47867074	chr12:47867074:G:T	3.29338e-12	-0.393937	0.176052	2.47373e-05	-0.873136	0.180757
47867241	chr12:47867241:C:A	2.4175e-13	-1.94131	-0.888341	2.66399e-06	-2.03248	-0.888384
47867834	chr12:47867834:A:T	1.83875e-12	-2.90362e-10	-0.800714	2.25903e-05	-2.90362e-10	-0.783168
47867971	chr12:47867971:C:CA	2.83475e-12	-0.370244	0.00239733	2.13875e-05	-0.844829	0.0069446
47868121	chr12:47868121:C:T	7.0108e-13	-1.76493	-2.70255e-10	6.72033e-06	-1.99555	-2.70255e-10
47868290	chr12:47868290:C:A	1.83184e-13	-1.99477	-1.1123	2.18482e-06	-2.02112	-1.09804
47868377	chr12:47868377:C:A	5.75383e-13	-1.96252	-2.70255e-10	6.7363e-06	-1.99318	-2.70255e-10
47868930	chr12:47868930:C:T	1.19278e-12	-2.90362e-10	-1.23352	1.44012e-05	-2.90362e-10	-1.23338
47869379	chr12:47869379:G:A	4.8873e-11	3.12912	-0.649697	7.54514e-06	-1.24235	-0.637435
47869412	chr12:47869412:T:C	1.59943e-12	-2.90362e-10	-0.940155	1.94237e-05	-2.90362e-10	-0.934194
47869617	chr12:47869617:G:A	2.29186e-13	-1.84379	-1.03923	2.41653e-06	-1.9985	-1.01985
47869624	chr12:47869624:C:T	1.29628e-12	-2.90362e-10	-1.1503	1.5696e-05	-2.90362e-10	-1.14728
47869657	chr12:47869657:G:C	7.39029e-13	-1.71222	-2.70255e-10	7.3963e-06	-1.89971	-2.70255e-10
47869732	chr12:47869732:A:G	1.41229e-12	-2.90362e-10	-1.06459	1.69166e-05	-2.90362e-10	-1.07239
47870045	chr12:47870045:G:T	2.73748e-12	0.806327	-1.20909	7.68315e-06	-0.651245	-1.21042
47870429	chr12:47870429:C:T	1.83153e-12	-2.90362e-10	-0.804647	2.08808e-05	-2.90362e-10	-0.861857
47870710	chr12:47870710:G:A	1.67132e-10	4.41502	-0.706035	1.10317e-05	-0.790671	-0.709241
47870753	chr12:47870753:T:C	1.23057e-12	-2.90362e-10	-1.20233	1.49071e-05	-2.90362e-10	-1.19885
47870993	chr12:47870993:T:A	6.47829e-13	-1.33514	-0.508788	4.87162e-06	-1.8529	-0.464359
47870994	chr12:47870994:A:T	6.54922e-13	-1.336	-0.497036	4.93119e-06	-1.85305	-0.452062
47871223	chr12:47871223:A:G	7.78254e-13	-1.32853	-0.33197	6.06069e-06	-1.78231	-0.316559
47871399	chr12:47871399:TTCTC:T	1.39662e-12	-1.37163	0.295891	1.14894e-05	-1.81477	0.355512
47871526	chr12:47871526:C:T	1.29789e-12	-2.90362e-10	-1.14906	1.59873e-05	-2.90362e-10	-1.1289
47871754	chr12:47871754:C:T	6.72288e-13	-2.02554	0.218675	8.07193e-06	-2.03193	0.219631
47871841	chr12:47871841:A:T	1.46711e-12	-2.90362e-10	-1.02651	1.75209e-05	-2.90362e-10	-1.03729
47872187	chr12:47872187:A:T	1.13395e-12	-1.2841	-2.70255e-10	9.87373e-06	-1.61081	-2.70255e-10
47872384	chr12:47872384:G:C	1.91639e-10	4.29791	-0.452103	1.85423e-05	-0.52252	-0.458113
47873551	chr12:47873551:C:T	1.57165e-11	0.224965	1.11995	2.47519e-05	-1.82677	1.13499
47873577	chr12:47873577:G:T	2.69759e-12	0.13601	-0.55345	5.44648e-06	-1.69309	-0.51263
47873761	chr12:47873761:G:A	2.00059e-12	-2.90362e-10	-0.716359	2.27542e-05	-2.90362e-10	-0.775942
47873852	chr12:47873852:A:G	2.98581e-13	-1.72177	-0.896744	4.13236e-06	-1.60239	-0.87945
47875250	chr12:47875250:C:A	2.13138e-12	-2.90362e-10	-0.653032	2.52219e-05	-2.90362e-10	-0.672975
47875849	chr12:47875849:T:C	1.44164e-12	-2.90362e-10	-1.04402	1.79381e-05	-2.90362e-10	-1.01376
47875867	chr12:47875867:T:A	9.37312e-12	2.0449	-1.21685	2.49766e-06	-1.7683	-1.21704
47876015	chr12:47876015:T:C	9.36075e-11	3.33088	-0.201568	1.40684e-05	-1.06141	-0.195351
47876056	chr12:47876056:T:C	1.59551e-12	-2.90362e-10	-0.942607	1.99424e-05	-2.90362e-10	-0.907843
47876201	chr12:47876201:A:G	2.10649e-13	-1.73618	-1.23119	2.01555e-06	-1.96988	-1.22992
47876382	chr12:47876382:T:C	1.80499e-11	2.38851	-0.905164	3.73671e-06	-1.66315	-0.919329
47876813	chr12:47876813:T:C	1.20718e-10	2.86344	0.520217	2.45178e-05	-1.21444	0.513144
47876830	chr12:47876830:CAG:C	1.19477e-12	-2.90362e-10	-1.23185	1.44341e-05	-2.90362e-10	-1.2311
47877599	chr12:47877599:G:A	1.20022e-12	-2.90362e-10	-1.22729	1.44386e-05	-2.90362e-10	-1.23078
47877672	chr12:47877672:A:G	1.90331e-12	-2.90362e-10	-0.766205	2.28699e-05	-2.90362e-10	-0.770868
47877829	chr12:47877829:G:A	3.04533e-12	-2.90362e-10	-0.296189	3.57193e-05	-2.90362e-10	-0.324998
47877851	chr12:47877851:T:C	1.20457e-12	-2.90362e-10	-1.22368	1.46475e-05	-2.90362e-10	-1.21642
47878317	chr12:47878317:A:G	1.19294e-12	-2.90362e-10	-1.23338	1.44035e-05	-2.90362e-10	-1.23322
47878322	chr12:47878322:C:T	2.26338e-13	-1.71946	-1.17607	5.51857e-06	-1.01509	-1.17748
47878386	chr12:47878386:A:G	1.20393e-12	-2.90362e-10	-1.22421	1.45115e-05	-2.90362e-10	-1.22575
47878685	chr12:47878685:G:T	1.19288e-12	-2.90362e-10	-1.23343	1.44134e-05	-2.90362e-10	-1.23253
47878732	chr12:47878732:A:G	6.55811e-13	-1.83168	-2.70255e-10	7.22425e-06	-1.92325	-2.70255e-10
47879057	chr12:47879057:G:A	1.58754e-13	-2.03292	-1.21728	1.92003e-06	-2.03173	-1.21662
47879066	chr12:47879066:A:G	2.96995e-12	-2.90362e-10	-0.321254	3.65299e-05	-2.90362e-10	-0.302559
47879112	chr12:47879112:A:G	1.81705e-13	-1.97698	-1.13819	2.10986e-06	-2.0168	-1.13726
47879166	chr12:47879166:C:T	6.51059e-13	-1.83896	-2.70255e-10	6.68382e-06	-2.001	-2.70255e-10
47879301	chr12:47879301:A:G	1.49924e-12	-2.90362e-10	-1.00484	1.79333e-05	-2.90362e-10	-1.01403
47879424	chr12:47879424:T:C	1.24346e-12	-2.90362e-10	-1.1919	1.47889e-05	-2.90362e-10	-1.20681
47879436	chr12:47879436:T:G	1.3774e-12	-2.90362e-10	-1.0896	1.66372e-05	-2.90362e-10	-1.08905
47879782	chr12:47879782:T:C	4.15015e-13	-1.22062	-1.06862	6.92971e-06	-0.878496	-1.08638
47880069	chr12:47880069:C:CA	5.31358e-12	-2.90362e-10	0.260466	6.02172e-05	-2.90362e-10	0.197269
47880190	chr12:47880190:T:A	3.16579e-13	-1.32649	-1.23349	1.37382e-05	-0.0493188	-1.23119
47880602	chr12:47880602:C:A	1.8167e-12	-2.90362e-10	-0.812779	2.24728e-05	-2.90362e-10	-0.788384
47880811	chr12:47880811:T:C	3.01974e-13	-1.89236	-0.714856	3.4349e-06	-2.00778	-0.658918
47880885	chr12:47880885:ATT:A	1.51988e-12	-2.90362e-10	-0.991166	1.86537e-05	-2.90362e-10	-0.974645
47881224	chr12:47881224:T:A	5.65405e-13	-1.87231	-0.107702	8.84055e-06	-1.62843	-0.092908
47882051	chr12:47882051:A:C	2.59145e-13	-1.97182	-0.788345	2.99138e-06	-1.98693	-0.818026
47882396	chr12:47882396:C:G	2.00762e-13	-1.7823	-1.23314	2.134e-06	-1.91087	-1.23182
47882830	chr12:47882830:A:G	8.9174e-13	-1.52438	-2.70255e-10	8.10811e-06	-1.80782	-2.70255e-10
47883370	chr12:47883370:C:T	3.3853e-12	-2.90362e-10	-0.190357	4.00861e-05	-2.90362e-10	-0.20966
47883930	chr12:47883930:C:T	1.03412e-12	-1.2814	-0.0948492	2.03253e-05	-0.764937	-0.123888
47884227	chr12:47884227:A:G	2.43497e-13	-2.02575	-0.796696	3.04025e-06	-1.98183	-0.806922
47884704	chr12:47884704:G:A	2.03996e-13	-1.9786	-1.02085	2.43024e-06	-2.03295	-0.979747
47884976	chr12:47884976:T:G	1.19522e-12	-2.90362e-10	-1.23147	1.44026e-05	-2.90362e-10	-1.23328
47885630	chr12:47885630:C:T	2.36032e-12	-2.90362e-10	-0.551002	3.04519e-05	-2.90362e-10	-0.48454
47885746	chr12:47885746:G:C	1.20641e-12	-2.90362e-10	-1.22215	1.46277e-05	-2.90362e-10	-1.21777
47885850	chr12:47885850:G:A	2.39235e-13	-1.77086	-1.06925	2.44239e-06	-1.94982	-1.05789
47885913	chr12:47885913:C:A	1.29764e-12	-2.90362e-10	-1.14926	1.56998e-05	-2.90362e-10	-1.14704
47886435	chr12:47886435:C:T	1.21817e-12	-2.90362e-10	-1.21245	1.47444e-05	-2.90362e-10	-1.20983
47886571	chr12:47886571:C:T	3.23328e-13	-1.65383	-0.885062	3.02079e-06	-1.88553	-0.909642
47886672	chr12:47886672:G:T	2.05895e-13	-1.76049	-1.2297	2.01157e-06	-1.9792	-1.22257
47886690	chr12:47886690:G:GA	5.3639e-13	-2.03269	-2.70255e-10	6.53308e-06	-2.02381	-2.70255e-10
47887397	chr12:47887397:T:C	1.60761e-12	-2.90362e-10	-0.935049	1.90326e-05	-2.90362e-10	-0.954538
47887474	chr12:47887474:T:C	2.1641e-12	-1.86918	1.23138	4.95071e-05	-1.3206	1.32203
47887877	chr12:47887877:T:A	1.72262e-12	-1.09004	0.224087	2.41023e-05	-0.927305	0.208923
47888236	chr12:47888236:C:G	6.46025e-13	-1.69354	-0.153178	1.01224e-05	-1.41823	-0.167708
47888477	chr12:47888477:A:G	3.46977e-11	-2.90362e-10	2.13687	0.000479959	-2.90362e-10	2.27301
47888619	chr12:47888619:C:T	1.85735e-13	-1.92306	-1.17017	3.86246e-06	-1.3862	-1.16319
47888710	chr12:47888710:G:A	2.35286e-11	1.74842	-2.70255e-10	0.000214594	1.46806	-2.70255e-10
47888960	chr12:47888960:G:A	1.51958e-12	-2.90362e-10	-0.991363	1.8024e-05	-2.90362e-10	-1.00898
47889022	chr12:47889022:A:G	2.98537e-13	-2.02927	-0.589394	4.02336e-06	-1.98913	-0.519442
47889115	chr12:47889115:G:A	1.20174e-12	-2.90362e-10	-1.22603	1.45955e-05	-2.90362e-10	-1.21997
47889117	chr12:47889117:G:A	1.83449e-13	-1.92184	-1.18378	2.65441e-06	-1.75012	-1.17435
47889266	chr12:47889266:A:G	1.92951e-13	-1.90908	-1.14604	3.89387e-06	-1.40864	-1.13264
47889442	chr12:47889442:A:G	1.1967e-12	-2.90362e-10	-1.23023	1.44495e-05	-2.90362e-10	-1.23003
47889504	chr12:47889504:G:A	4.62932e-12	-2.90362e-10	0.122611	5.79133e-05	-2.90362e-10	0.158257
47889848	chr12:47889848:G:A	1.24847e-12	-2.90362e-10	-1.18788	1.51586e-05	-2.90362e-10	-1.18212
47889864	chr12:47889864:C:T	4.69082e-11	-2.90362e-10	2.43839	0.00061415	-2.90362e-10	2.51955
47889910	chr12:47889910:C:G	5.58949e-13	-1.9915	-2.70255e-10	8.40265e-06	-1.77214	-2.70255e-10
47890042	chr12:47890042:A:G	1.45422e-12	-2.90362e-10	-1.03533	1.72817e-05	-2.90362e-10	-1.05104
47890429	chr12:47890429:TC:T	1.21119e-12	-2.90362e-10	-1.21819	1.45793e-05	-2.90362e-10	-1.22109
47890482	chr12:47890482:G:A	6.15708e-13	-0.895962	-0.998821	3.61635e-06	-1.61682	-0.998401
47890499	chr12:47890499:A:T	3.3252e-13	-1.50552	-1.00533	7.76935e-06	-0.829464	-1.02104
47890550	chr12:47890550:G:C	2.52167e-12	-2.90362e-10	-0.48488	3.20489e-05	-2.90362e-10	-0.433427
47890632	chr12:47890632:A:T	1.34648e-12	-2.90362e-10	-1.11231	1.65315e-05	-2.90362e-10	-1.09542
47891025	chr12:47891025:T:G	2.63525e-13	-1.96218	-0.781225	3.43795e-06	-1.87428	-0.79154
47891631	chr12:47891631:G:A	2.5936e-12	-1.85983	1.40308	3.23077e-05	-1.96523	1.53984
47891671	chr12:47891671:G:A	1.20682e-12	-2.90362e-10	-1.22181	1.46856e-05	-2.90362e-10	-1.21382
47891714	chr12:47891714:A:G	2.68204e-12	-2.90362e-10	-0.423221	3.21617e-05	-2.90362e-10	-0.429912
47892196	chr12:47892196:C:G	6.07537e-13	-1.90814	-2.70255e-10	6.71744e-06	-1.99598	-2.70255e-10
47892560	chr12:47892560:G:T	2.31417e-12	-2.90362e-10	-0.570749	2.85784e-05	-2.90362e-10	-0.548038
47893420	chr12:47893420:G:A	2.44532e-13	-1.84204	-0.976167	6.91682e-06	-1.00624	-0.96049
47893425	chr12:47893425:G:A	2.76256e-13	-1.95449	-0.741741	2.88746e-06	-2.03235	-0.807967
47893590	chr12:47893590:C:A	6.63892e-13	-1.81944	-2.70255e-10	7.40977e-06	-1.89789	-2.70255e-10
47893831	chr12:47893831:A:G	1.19376e-12	-2.90362e-10	-1.23269	1.44e-05	-2.90362e-10	-1.23346
47894003	chr12:47894003:G:A	1.38508e-12	-2.90362e-10	-1.08404	1.7246e-05	-2.90362e-10	-1.05311
47894463	chr12:47894463:G:A	4.4611e-13	-1.4777	-0.739293	5.34931e-06	-1.54917	-0.674553
47894498	chr12:47894498:T:G	1.3025e-12	-2.90362e-10	-1.14552	1.57136e-05	-2.90362e-10	-1.14616
47895545	chr12:47895545:C:T	1.51069e-12	-2.90362e-10	-0.997233	1.76811e-05	-2.90362e-10	-1.02819
47895572	chr12:47895572:G:A	1.64559e-13	-2.03294	-1.18135	3.91199e-06	-1.38294	-1.1537
47895590	chr12:47895590:C:T	1.58042e-13	-2.03308	-1.22162	3.60226e-06	-1.41324	-1.20588
47895724	chr12:47895724:T:A	1.48513e-12	-2.90362e-10	-1.0143	1.83363e-05	-2.90362e-10	-0.991809
47897367	chr12:47897367:T:C	3.13639e-13	-2.00609	-0.563219	3.87225e-06	-1.87721	-0.669643
47897468	chr12:47897468:G:A	1.39163e-12	-2.90362e-10	-1.07932	1.71395e-05	-2.90362e-10	-1.05931
47897538	chr12:47897538:G:T	1.80516e-12	-2.90362e-10	-0.819153	2.29298e-05	-2.90362e-10	-0.768252
47897918	chr12:47897918:G:A	1.50242e-12	-2.90362e-10	-1.00273	1.75873e-05	-2.90362e-10	-1.03351
47898608	chr12:47898608:A:G	8.40539e-13	-1.58351	-2.70255e-10	9.08477e-06	-1.69409	-2.70255e-10
47898992	chr12:47898992:G:T	1.70061e-12	-2.90362e-10	-0.878813	2.01898e-05	-2.90362e-10	-0.895512
47899093	chr12:47899093:A:G	3.05487e-13	-1.95988	-0.635767	3.32821e-06	-1.99113	-0.707125
47899254	chr12:47899254:C:A	2.94671e-13	-2.00342	-0.628272	3.17602e-06	-2.02723	-0.717825
47899437	chr12:47899437:G:A	1.95344e-12	-2.90362e-10	-0.740209	2.32252e-05	-2.90362e-10	-0.755451
47899515	chr12:47899515:A:C	2.16779e-13	-1.90277	-1.03591	3.56065e-06	-1.65345	-0.977295
47899607	chr12:47899607:T:C	6.08871e-13	-1.90595	-2.70255e-10	6.48441e-06	-2.03129	-2.70255e-10
47899842	chr12:47899842:A:G	1.21429e-12	-2.90362e-10	-1.21564	1.4765e-05	-2.90362e-10	-1.20843
47899921	chr12:47899921:G:A	1.56012e-12	-2.90362e-10	-0.965035	1.85621e-05	-2.90362e-10	-0.979567
47900176	chr12:47900176:G:A	1.75226e-12	-2.90362e-10	-0.848891	2.22245e-05	-2.90362e-10	-0.799494
47900348	chr12:47900348:G:A	1.77469e-13	-1.98609	-1.15267	3.93769e-06	-1.36485	-1.16525
47900630	chr12:47900630:G:A	3.54176e-13	-1.7773	-0.670463	4.2432e-06	-1.85159	-0.603783
47901300	chr12:47901300:C:T	8.9376e-13	-1.52212	-2.70255e-10	1.94135e-05	-0.93472	-2.70255e-10
47901350	chr12:47901350:C:T	1.95461e-13	-1.88989	-1.15231	2.2326e-06	-1.94073	-1.1568
47901398	chr12:47901398:T:C	4.29467e-12	-2.90362e-10	0.0475737	4.71562e-05	-2.90362e-10	-0.047224
47901568	chr12:47901568:T:C	2.05627e-13	-1.89862	-1.09287	3.35524e-06	-1.64758	-1.04258
47901705	chr12:47901705:T:A	1.78474e-13	-1.93698	-1.19613	4.49708e-06	-1.19289	-1.20437
47902053	chr12:47902053:C:T	1.67093e-12	-2.90362e-10	-0.896421	1.96412e-05	-2.90362e-10	-0.923062
47902485	chr12:47902485:C:T	1.75555e-13	-1.92463	-1.22497	1.96271e-06	-1.99496	-1.2314
47902561	chr12:47902561:C:A	1.58776e-12	-2.90362e-10	-0.947476	1.96774e-05	-2.90362e-10	-0.921217
47902703	chr12:47902703:A:G	1.66395e-13	-2.03035	-1.17285	3.4136e-06	-1.52648	-1.14644
47902867	chr12:47902867:T:G	1.65592e-12	-2.90362e-10	-0.905445	2.05574e-05	-2.90362e-10	-0.87747
47903047	chr12:47903047:C:T	1.2503e-12	-2.90362e-10	-1.18642	1.48583e-05	-2.90362e-10	-1.20213
47903258	chr12:47903258:CTG:C	1.46575e-12	-2.90362e-10	-1.02744	1.79004e-05	-2.90362e-10	-1.01587
47903362	chr12:47903362:C:T	3.3383e-12	-2.90362e-10	-0.204337	4.33478e-05	-2.90362e-10	-0.131433
47903512	chr12:47903512:T:G	1.54547e-12	-2.90362e-10	-0.974471	1.94023e-05	-2.90362e-10	-0.935299
47903936	chr12:47903936:T:C	1.27719e-12	-2.90362e-10	-1.16514	1.51301e-05	-2.90362e-10	-1.18401
47904009	chr12:47904009:A:G	3.0942e-13	-1.35637	-1.22648	4.87353e-06	-1.0834	-1.23347
47904149	chr12:47904149:G:A	1.36768e-12	-2.90362e-10	-1.09669	1.66673e-05	-2.90362e-10	-1.08724
47904512	chr12:47904512:A:G	6.46149e-13	-1.84653	-2.70255e-10	7.23593e-06	-1.92163	-2.70255e-10
47905658	chr12:47905658:C:G	1.77271e-12	-2.90362e-10	-0.837293	2.10784e-05	-2.90362e-10	-0.85244
47905787	chr12:47905787:C:T	1.85889e-13	-2.03132	-1.06109	2.34767e-06	-1.94031	-1.10696
47905845	chr12:47905845:T:G	2.07014e-12	-2.90362e-10	-0.682183	2.45837e-05	-2.90362e-10	-0.698604
47906043	chr12:47906043:T:C	1.66614e-13	-1.99076	-1.21111	3.12631e-06	-1.55004	-1.21079
47906757	chr12:47906757:C:T	2.20141e-12	-2.90362e-10	-0.620702	2.60556e-05	-2.90362e-10	-0.640457
47906909	chr12:47906909:T:C	2.29099e-12	-2.90362e-10	-0.580818	2.76445e-05	-2.90362e-10	-0.581263
47907600	chr12:47907600:G:T	1.64826e-13	-1.9936	-1.21907	3.13987e-06	-1.5368	-1.21971
47908115	chr12:47908115:G:A	1.75973e-13	-1.97108	-1.17614	3.05891e-06	-1.60683	-1.1758
47908465	chr12:47908465:C:G	1.48868e-12	-2.90362e-10	-1.01191	1.83914e-05	-2.90362e-10	-0.988807
47908551	chr12:47908551:G:A	1.26063e-12	-2.90362e-10	-1.17819	1.49699e-05	-2.90362e-10	-1.19465
47908576	chr12:47908576:T:C	1.17622e-12	-1.24749	-2.70255e-10	3.24376e-05	-0.421372	-2.70255e-10
47908762	chr12:47908762:C:T	1.72388e-13	-1.93921	-1.2286	1.88956e-06	-2.03274	-1.2316
47909113	chr12:47909113:G:A	1.74136e-13	-1.99551	-1.16221	3.32537e-06	-1.53742	-1.16169
47909163	chr12:47909163:G:T	1.36762e-12	-2.90362e-10	-1.09673	1.68117e-05	-2.90362e-10	-1.07862
47909315	chr12:47909315:T:C	5.35879e-12	-2.90362e-10	0.268939	6.58631e-05	-2.90362e-10	0.286888
47909318	chr12:47909318:G:A	1.91241e-12	-2.90362e-10	-0.761438	2.1996e-05	-2.90362e-10	-0.809827
47909596	chr12:47909596:C:G	7.06453e-13	-1.7573	-2.70255e-10	1.35216e-05	-1.2964	-2.70255e-10
47909778	chr12:47909778:T:A	1.71735e-13	-2.00508	-1.16652	3.5849e-06	-1.44409	-1.17986
47910076	chr12:47910076:A:G	1.78667e-13	-1.96063	-1.1714	3.00127e-06	-1.63084	-1.17082
47910398	chr12:47910398:T:C	3.39351e-13	-1.26584	-1.22468	5.63934e-06	-0.973178	-1.19774
47910586	chr12:47910586:C:A	1.76573e-12	-2.90362e-10	-0.841238	2.04021e-05	-2.90362e-10	-0.885049
47910725	chr12:47910725:A:G	1.19521e-12	-2.90362e-10	-1.23148	1.44124e-05	-2.90362e-10	-1.2326
47910769	chr12:47910769:C:T	1.66145e-13	-1.97189	-1.2328	1.89697e-06	-2.02688	-1.23355
47910787	chr12:47910787:A:C	1.29197e-12	-2.90362e-10	-1.15363	1.57094e-05	-2.90362e-10	-1.14643
47911014	chr12:47911014:A:T	1.57185e-13	-2.02666	-1.23347	2.34596e-06	-1.81939	-1.22861
47911069	chr12:47911069:T:C	1.25947e-12	-2.90362e-10	-1.17911	1.52777e-05	-2.90362e-10	-1.1743
47911447	chr12:47911447:G:A	7.85985e-13	-1.65062	-2.70255e-10	8.44394e-06	-1.76724	-2.70255e-10
47911696	chr12:47911696:C:T	1.40803e-12	-2.90362e-10	-1.06761	1.69412e-05	-2.90362e-10	-1.07094
47911750	chr12:47911750:C:T	3.7611e-13	-1.15515	-1.23252	6.22108e-06	-0.843107	-1.22964
47911861	chr12:47911861:A:G	3.84966e-13	-1.13526	-1.22914	6.0928e-06	-0.860839	-1.23274
47911914	chr12:47911914:T:G	1.24726e-12	-2.90362e-10	-1.18885	1.51224e-05	-2.90362e-10	-1.18451
47912295	chr12:47912295:C:T	1.20215e-12	-2.90362e-10	-1.22569	1.44335e-05	-2.90362e-10	-1.23114
47912377	chr12:47912377:T:C	1.73905e-12	-2.90362e-10	-0.856464	2.16345e-05	-2.90362e-10	-0.826401
47912553	chr12:47912553:A:G	1.74846e-13	-1.95977	-1.19388	4.2705e-06	-1.24753	-1.20143
47913321	chr12:47913321:A:G	2.04687e-13	-1.76617	-1.2299	2.26934e-06	-1.85504	-1.22616
47913858	chr12:47913858:G:A	4.35188e-13	-1.00853	-1.23325	6.95319e-06	-0.733756	-1.22773
47914100	chr12:47914100:A:G	1.79352e-13	-1.89465	-1.23356	1.88678e-06	-2.03241	-1.2334
47914127	chr12:47914127:T:C	1.494e-12	-2.90362e-10	-1.00834	1.76052e-05	-2.90362e-10	-1.0325
47914173	chr12:47914173:G:A	1.58833e-13	-2.03129	-1.21841	2.37917e-06	-1.84466	-1.18928
47914205	chr12:47914205:G:A	5.84166e-13	-1.94737	-2.70255e-10	8.63158e-06	-1.74526	-2.70255e-10
47914289	chr12:47914289:C:T	2.22311e-13	-1.68369	-1.22979	2.42988e-06	-1.78683	-1.22602
47914391	chr12:47914391:A:G	1.81438e-13	-1.88312	-1.23352	1.88856e-06	-2.03137	-1.23351
47914453	chr12:47914453:G:A	1.22062e-12	-2.90362e-10	-1.21044	1.46656e-05	-2.90362e-10	-1.21518
47914824	chr12:47914824:A:G	1.90879e-13	-1.87078	-1.19513	5.10739e-06	-1.06771	-1.20229
47915160	chr12:47915160:A:C	1.46126e-12	-2.90362e-10	-1.0305	1.79103e-05	-2.90362e-10	-1.01531
47915249	chr12:47915249:C:T	1.21112e-12	-2.90362e-10	-1.21825	1.4565e-05	-2.90362e-10	-1.22207
47915726	chr12:47915726:G:A	4.24258e-13	-1.03374	-1.23347	6.75905e-06	-0.763452	-1.22636
47915787	chr12:47915787:C:T	1.84431e-13	-1.96264	-1.13764	4.4641e-06	-1.2521	-1.15252
47916002	chr12:47916002:AC:A	1.60546e-13	-2.00966	-1.22931	2.05527e-06	-1.97163	-1.20865
47916005	chr12:47916005:AC:A	1.60224e-13	-2.02684	-1.21414	2.08846e-06	-1.93286	-1.23141
47916050	chr12:47916050:A:G	1.15646e-12	-1.26444	-2.70255e-10	0.00010043	0.708775	-2.70255e-10
47916072	chr12:47916072:A:T	1.98818e-13	-1.84522	-1.17995	1.98951e-06	-2.02517	-1.18763
47916569	chr12:47916569:A:G	2.31518e-13	-1.91845	-0.95445	3.70264e-06	-1.70776	-0.88388
47916705	chr12:47916705:G:A	1.24009e-12	-2.90362e-10	-1.19462	1.50308e-05	-2.90362e-10	-1.19059
47917148	chr12:47917148:G:A	1.57665e-13	-2.03294	-1.22414	2.26306e-06	-1.88034	-1.20364
47917289	chr12:47917289:A:G	1.48491e-12	-2.90362e-10	-1.01445	1.75438e-05	-2.90362e-10	-1.03599
47917468	chr12:47917468:A:T	1.99973e-12	-2.90362e-10	-0.71679	2.374e-05	-2.90362e-10	-0.733529
47917505	chr12:47917505:C:A	1.59604e-13	-2.02303	-1.22183	2.14061e-06	-1.94463	-1.19496
47917564	chr12:47917564:A:T	2.01664e-13	-2.0316	-0.979354	2.48454e-06	-1.95542	-1.03518
47917592	chr12:47917592:T:C	1.23981e-12	-2.90362e-10	-1.19484	1.49496e-05	-2.90362e-10	-1.19601
47917848	chr12:47917848:C:T	1.3667e-12	-2.90362e-10	-1.0974	1.6311e-05	-2.90362e-10	-1.10885
47917904	chr12:47917904:A:T	2.74063e-12	-2.90362e-10	-0.401611	3.09849e-05	-2.90362e-10	-0.467191
47918084	chr12:47918084:A:G	1.54307e-12	-2.90362e-10	-0.976029	1.9437e-05	-2.90362e-10	-0.933509
47918086	chr12:47918086:A:G	1.57604e-13	-2.03285	-1.22462	2.26645e-06	-1.87795	-1.20453
47918108	chr12:47918108:C:T	1.23996e-12	-2.90362e-10	-1.19472	1.50344e-05	-2.90362e-10	-1.19035
47918314	chr12:47918314:T:C	1.19351e-12	-2.90362e-10	-1.2329	1.44249e-05	-2.90362e-10	-1.23173
47918399	chr12:47918399:A:C	1.19298e-12	-2.90362e-10	-1.23335	1.4413e-05	-2.90362e-10	-1.23256
47918470	chr12:47918470:G:A	3.6714e-13	-1.1875	-1.22431	4.84425e-06	-1.12282	-1.20008
47918519	chr12:47918519:G:A	1.20996e-12	-2.90362e-10	-1.21921	1.44916e-05	-2.90362e-10	-1.22712
47918579	chr12:47918579:A:T	1.23036e-12	-2.90362e-10	-1.20249	1.49063e-05	-2.90362e-10	-1.19891
47918656	chr12:47918656:C:A	1.57206e-13	-2.02943	-1.23057	2.30977e-06	-1.83132	-1.23222
47918807	chr12:47918807:T:C	1.59822e-13	-2.01103	-1.23246	2.011e-06	-1.97097	-1.23109
47918952	chr12:47918952:C:T	3.19413e-13	-1.31753	-1.23355	5.16234e-06	-1.03516	-1.22414
47919077	chr12:47919077:T:C	1.74634e-13	-1.94473	-1.21013	4.42768e-06	-1.19693	-1.21589
47919101	chr12:47919101:G:A	1.71227e-12	-2.90362e-10	-0.871979	2.129e-05	-2.90362e-10	-0.842453
47919235	chr12:47919235:T:A	1.5646e-13	-2.0319	-1.23285	2.26466e-06	-1.86079	-1.22248
47919254	chr12:47919254:T:C	1.70431e-12	-2.90362e-10	-0.876638	2.11869e-05	-2.90362e-10	-0.847308
47919359	chr12:47919359:G:A	1.73698e-12	-2.90362e-10	-0.857652	2.16093e-05	-2.90362e-10	-0.827565
47919398	chr12:47919398:C:G	1.65079e-13	-2.02597	-1.18516	3.93097e-06	-1.34887	-1.18293
47919671	chr12:47919671:A:G	1.19344e-12	-2.90362e-10	-1.23296	1.44234e-05	-2.90362e-10	-1.23184
47919867	chr12:47919867:C:A	2.1185e-13	-1.74192	-1.21975	3.15321e-06	-1.56125	-1.19102
47919874	chr12:47919874:C:T	1.66441e-13	-2.01267	-1.19025	2.22202e-06	-1.96373	-1.13854
47920142	chr12:47920142:G:A	3.88793e-12	-2.90362e-10	-0.0519243	5.65939e-05	-2.90362e-10	0.135211
47920344	chr12:47920344:T:C	1.2404e-12	-2.90362e-10	-1.19437	1.50348e-05	-2.90362e-10	-1.19032
47920819	chr12:47920819:T:G	1.80677e-13	-1.91089	-1.20995	4.91166e-06	-1.09332	-1.21576
47920979	chr12:47920979:C:T	9.85862e-13	-1.42404	-2.70255e-10	3.06894e-05	-0.476773	-2.70255e-10
47920999	chr12:47920999:C:T	6.88575e-13	-1.78293	-2.70255e-10	8.43836e-06	-1.7679	-2.70255e-10
47921107	chr12:47921107:A:G	2.8828e-13	-1.43436	-1.21926	4.63949e-06	-1.17877	-1.18732
47921117	chr12:47921117:G:A	3.42788e-13	-1.2493	-1.23115	4.41969e-06	-1.19779	-1.21683
47921152	chr12:47921152:G:T	2.7784e-13	-2.03276	-0.657748	5.23184e-06	-1.69867	-0.547259
47921232	chr12:47921232:A:G	2.44699e-13	-2.02965	-0.787874	2.94295e-06	-1.94083	-0.880448
47922199	chr12:47922199:G:C	1.59802e-12	-2.90362e-10	-0.941032	1.97889e-05	-2.90362e-10	-0.915568
47922350	chr12:47922350:A:G	1.52717e-12	-2.90362e-10	-0.986381	1.78566e-05	-2.90362e-10	-1.01832
47922478	chr12:47922478:T:C	1.58989e-13	-2.03233	-1.2164	2.23602e-06	-1.8962	-1.1998
47922515	chr12:47922515:T:C	2.4959e-12	-2.90362e-10	-0.495152	2.88944e-05	-2.90362e-10	-0.537043
47922939	chr12:47922939:C:T	1.74656e-13	-2.00787	-1.14686	2.3093e-06	-1.96684	-1.09691
47922962	chr12:47922962:C:T	1.65013e-13	-2.0328	-1.17873	2.44403e-06	-1.86024	-1.14681
47922993	chr12:47922993:A:G	2.76755e-13	-1.98397	-0.71045	6.50487e-06	-1.42946	-0.598681
47922995	chr12:47922995:T:G	1.2006e-12	-2.90362e-10	-1.22698	1.44555e-05	-2.90362e-10	-1.22961
47923019	chr12:47923019:A:C	2.30536e-12	-2.90362e-10	-0.574565	2.83011e-05	-2.90362e-10	-0.557789
47923622	chr12:47923622:G:A	2.01209e-12	-2.90362e-10	-0.710627	2.49807e-05	-2.90362e-10	-0.682586
47924216	chr12:47924216:G:A	2.10765e-13	-1.8366	-1.13021	3.4473e-06	-1.61525	-1.04784
47924327	chr12:47924327:CT:C	5.37295e-13	-2.03101	-2.70255e-10	6.73518e-06	-1.99335	-2.70255e-10
47924787	chr12:47924787:C:T	1.64758e-12	-2.90362e-10	-0.910494	1.90972e-05	-2.90362e-10	-0.951146
47924801	chr12:47924801:G:C	2.59289e-12	-2.90362e-10	-0.457027	3.18921e-05	-2.90362e-10	-0.43833
47925489	chr12:47925489:G:A	1.20391e-12	-2.90362e-10	-1.22422	1.45924e-05	-2.90362e-10	-1.22019
47925542	chr12:47925542:T:C	2.02797e-13	-1.86634	-1.13901	2.03252e-06	-2.02188	-1.16953
47925543	chr12:47925543:G:A	1.57448e-13	-2.02492	-1.23354	2.61056e-06	-1.71139	-1.22974
47925800	chr12:47925800:G:A	2.13286e-13	-1.84854	-1.10639	2.0985e-06	-2.01689	-1.14258
47925811	chr12:47925811:A:G	2.1114e-13	-1.86015	-1.10488	2.09433e-06	-2.02015	-1.14131
47925830	chr12:47925830:A:G	1.81061e-13	-1.91879	-1.19993	5.05541e-06	-1.08801	-1.19222
47925919	chr12:47925919:A:T	2.10358e-13	-1.85527	-1.11347	2.08193e-06	-2.01883	-1.14856
47925964	chr12:47925964:G:A	1.19999e-12	-2.90362e-10	-1.22749	1.45349e-05	-2.90362e-10	-1.22414
47926077	chr12:47926077:A:G	2.41926e-13	-1.85408	-0.974842	2.36798e-06	-2.01957	-1.01909
47926100	chr12:47926100:A:G	4.94777e-13	-0.8801	-1.23335	1.2634e-05	-0.131858	-1.23244
47926137	chr12:47926137:G:T	3.1487e-13	-1.51704	-1.04835	2.38064e-06	-1.94868	-1.08464
47926229	chr12:47926229:C:T	1.63467e-13	-2.02311	-1.19783	2.68209e-06	-1.69777	-1.21633
47926326	chr12:47926326:C:T	2.14953e-13	-1.84971	-1.09742	2.11328e-06	-2.01741	-1.13504
47926359	chr12:47926359:G:A	1.68728e-12	-2.90362e-10	-0.886684	1.95319e-05	-2.90362e-10	-0.928638
47926559	chr12:47926559:G:GT	2.1214e-13	-1.84938	-1.11093	2.08802e-06	-2.01727	-1.14721
47926811	chr12:47926811:C:A	1.20967e-12	-2.90362e-10	-1.21945	1.45919e-05	-2.90362e-10	-1.22023
47927106	chr12:47927106:A:G	1.25429e-12	-2.90362e-10	-1.18323	1.56431e-05	-2.90362e-10	-1.15066
47927149	chr12:47927149:G:C	5.41362e-13	-2.02347	-2.70255e-10	1.00651e-05	-1.59162	-2.70255e-10
47927152	chr12:47927152:G:C	1.74684e-13	-1.92381	-1.23077	1.90463e-06	-2.03284	-1.22356
47927240	chr12:47927240:G:A	1.77155e-13	-1.90834	-1.23219	5.02473e-06	-1.05659	-1.22973
47927634	chr12:47927634:A:G	6.10855e-13	-0.83774	-1.06496	1.58006e-05	-0.0639411	-1.0767
47927916	chr12:47927916:A:G	1.70447e-13	-1.96902	-1.21011	3.26016e-06	-1.51049	-1.20842
47928423	chr12:47928423:T:G	1.15462e-11	-2.90362e-10	1.03656	0.000123713	-2.90362e-10	0.917278
47928746	chr12:47928746:G:A	2.05567e-11	-2.90362e-10	1.61338	0.000218666	-2.90362e-10	1.48685
47929073	chr12:47929073:T:TG	6.37534e-13	-0.647736	-1.21221	1.9219e-05	0.265144	-1.20993
47929436	chr12:47929436:C:T	1.6055e-12	-2.90362e-10	-0.936366	1.83915e-05	-2.90362e-10	-0.988802
47929603	chr12:47929603:G:A	1.95207e-12	-2.90362e-10	-0.740912	2.27211e-05	-2.90362e-10	-0.777395
47929907	chr12:47929907:A:G	2.30374e-12	-2.90362e-10	-0.575265	2.82934e-05	-2.90362e-10	-0.55806
47930044	chr12:47930044:G:A	1.31757e-12	-2.90362e-10	-1.13401	1.53864e-05	-2.90362e-10	-1.16721
47930691	chr12:47930691:T:C	1.79586e-13	-1.92805	-1.19885	5.00675e-06	-1.10072	-1.18918
47931044	chr12:47931044:C:T	1.54667e-12	-2.90362e-10	-0.973693	1.8359e-05	-2.90362e-10	-0.99057
47931271	chr12:47931271:C:T	1.20045e-12	-2.90362e-10	-1.2271	1.45908e-05	-2.90362e-10	-1.2203
47931371	chr12:47931371:G:T	1.24596e-12	-2.90362e-10	-1.18989	1.50078e-05	-2.90362e-10	-1.19212
47931902	chr12:47931902:C:T	4.70913e-13	-2.0209	-0.141985	1.06723e-05	-1.5897	0.0566557
47932060	chr12:47932060:A:G	1.81055e-13	-1.94541	-1.17334	2.78542e-06	-1.78138	-1.09491
47932299	chr12:47932299:T:C	1.27323e-12	-2.90362e-10	-1.16824	1.5238e-05	-2.90362e-10	-1.1769
47932378	chr12:47932378:T:G	2.64155e-12	-2.90362e-10	-0.438435	3.02869e-05	-2.90362e-10	-0.489973
47932671	chr12:47932671:C:T	2.11446e-12	-2.90362e-10	-0.660999	2.59511e-05	-2.90362e-10	-0.644476
47932777	chr12:47932777:A:G	2.2911e-12	-2.90362e-10	-0.580769	2.61194e-05	-2.90362e-10	-0.638011
47933097	chr12:47933097:A:G	1.84851e-13	-1.94772	-1.15028	4.92468e-06	-1.16803	-1.1384
47933195	chr12:47933195:A:G	2.35437e-12	-2.90362e-10	-0.553527	3.21187e-05	-2.90362e-10	-0.43125
47933288	chr12:47933288:C:T	5.48602e-13	-2.01629	0.00610859	1.28827e-05	-1.56184	0.21704
47933313	chr12:47933313:A:G	2.51213e-13	-1.7844	-1.00686	2.60107e-06	-2.02362	-0.921147
47933323	chr12:47933323:A:G	2.17005e-13	-1.96511	-0.97252	2.749e-06	-2.00892	-0.880534
47933533	chr12:47933533:A:G	1.19599e-12	-2.90362e-10	-1.23083	1.44839e-05	-2.90362e-10	-1.22765
47933584	chr12:47933584:A:AG	1.23145e-12	-2.90362e-10	-1.2016	1.47767e-05	-2.90362e-10	-1.20764
47934132	chr12:47934132:T:C	2.56129e-12	-2.90362e-10	-0.469288	2.93973e-05	-2.90362e-10	-0.519787
47934261	chr12:47934261:G:A	1.7752e-13	-2.03096	-1.10751	2.43128e-06	-1.92602	-1.08625
47934523	chr12:47934523:C:T	2.15088e-12	-2.90362e-10	-0.643924	2.64169e-05	-2.90362e-10	-0.626687
47934671	chr12:47934671:A:T	4.17273e-13	-2.01112	-0.272693	1.02722e-05	-1.53115	-0.0400955
47935071	chr12:47935071:G:A	1.34874e-12	-2.90362e-10	-1.11063	1.62487e-05	-2.90362e-10	-1.11268
47935149	chr12:47935149:C:T	3.17138e-12	-2.90362e-10	-0.255632	3.93701e-05	-2.90362e-10	-0.227682
47935459	chr12:47935459:G:A	3.37796e-12	-0.192528	-2.70255e-10	1.34431e-05	-1.30222	-2.70255e-10
47935516	chr12:47935516:G:A	1.25448e-12	-2.90362e-10	-1.18308	1.49953e-05	-2.90362e-10	-1.19295
47935605	chr12:47935605:T:A	1.23157e-12	-2.90362e-10	-1.20151	1.47694e-05	-2.90362e-10	-1.20813
47935992	chr12:47935992:C:G	1.27267e-12	-2.90362e-10	-1.16868	1.49085e-05	-2.90362e-10	-1.19876
47936065	chr12:47936065:G:A	3.223e-12	-2.90362e-10	-0.239488	3.98408e-05	-2.90362e-10	-0.215799
47936190	chr12:47936190:G:A	2.77965e-12	-2.90362e-10	-0.387474	3.42604e-05	-2.90362e-10	-0.3667
47936637	chr12:47936637:T:C	6.24295e-13	-0.944725	-0.936208	1.26006e-05	-0.401269	-0.965673
47936665	chr12:47936665:A:T	2.58398e-13	-2.00417	-0.758891	5.72222e-06	-1.50533	-0.651003
47936846	chr12:47936846:G:A	1.83143e-13	-1.89056	-1.21673	1.96537e-06	-2.03138	-1.19363
47937014	chr12:47937014:G:T	1.22138e-12	-2.90362e-10	-1.20982	1.4505e-05	-2.90362e-10	-1.2262
47937158	chr12:47937158:G:A	1.85627e-13	-1.87606	-1.21776	1.95999e-06	-2.03257	-1.19519
47937523	chr12:47937523:C:T	1.62676e-13	-2.02774	-1.19806	2.2857e-06	-1.9039	-1.17012
47937637	chr12:47937637:C:G	1.64459e-13	-2.02801	-1.18689	2.32313e-06	-1.90235	-1.15542
47937747	chr12:47937747:T:C	4.71156e-13	-0.938372	-1.22399	9.66437e-06	-0.402641	-1.2296
47938191	chr12:47938191:TG:T	4.4281e-13	-1.26778	-0.956639	8.5417e-06	-0.780799	-0.97493
47938470	chr12:47938470:G:T	1.34077e-12	-2.90362e-10	-1.11656	1.62886e-05	-2.90362e-10	-1.11022
47938530	chr12:47938530:G:A	3.21725e-12	-0.241272	-2.70255e-10	3.21044e-05	-0.431697	-2.70255e-10
47938716	chr12:47938716:A:G	3.06294e-12	-2.90362e-10	-0.290424	3.78039e-05	-2.90362e-10	-0.268276
47938746	chr12:47938746:G:A	2.99413e-13	-1.9161	-0.699635	3.57152e-06	-2.02931	-0.598386
47938858	chr12:47938858:C:A	7.12195e-13	-2.02458	0.275375	1.54574e-05	-1.63452	0.47192
47938941	chr12:47938941:T:C	1.72588e-13	-1.94969	-1.21696	4.42594e-06	-1.18705	-1.22615
47939111	chr12:47939111:G:T	1.52531e-12	-2.90362e-10	-0.987605	1.86069e-05	-2.90362e-10	-0.977158
47939241	chr12:47939241:G:T	3.00508e-12	-2.90362e-10	-0.309497	3.71406e-05	-2.90362e-10	-0.285977
47939317	chr12:47939317:G:A	1.53313e-12	-2.90362e-10	-0.982488	1.80383e-05	-2.90362e-10	-1.00819
47939815	chr12:47939815:A:G	2.07518e-13	-1.81947	-1.16287	2.12093e-06	-2.03261	-1.11622
47939853	chr12:47939853:T:A	2.03857e-13	-1.8252	-1.17493	2.08788e-06	-2.03272	-1.13182
47939922	chr12:47939922:T:C	1.96962e-13	-1.8499	-1.18465	2.06038e-06	-2.033	-1.1448
47939943	chr12:47939943:T:C	2.02405e-13	-1.82284	-1.18445	2.06187e-06	-2.03261	-1.14447
47939963	chr12:47939963:C:T	2.54379e-12	-2.90362e-10	-0.476143	3.17328e-05	-2.90362e-10	-0.44334
47939967	chr12:47939967:A:G	2.04142e-13	-1.82028	-1.17846	2.07868e-06	-2.03248	-1.13647
47940064	chr12:47940064:C:A	1.55512e-12	-2.90362e-10	-0.968249	1.99641e-05	-2.90362e-10	-0.906753
47940072	chr12:47940072:G:A	2.034e-13	-1.8216	-1.18078	2.07187e-06	-2.03257	-1.13967
47940107	chr12:47940107:T:A	2.07428e-13	-1.80514	-1.17763	3.45252e-06	-1.56061	-1.10098
47940495	chr12:47940495:G:T	3.67677e-12	-0.107766	-2.70255e-10	1.48933e-05	-1.19978	-2.70255e-10
47940649	chr12:47940649:G:A	1.47821e-12	-2.90362e-10	-1.01896	1.78193e-05	-2.90362e-10	-1.02041
47940660	chr12:47940660:C:T	5.21795e-12	-2.90362e-10	0.242305	6.31419e-05	-2.90362e-10	0.244696
47940820	chr12:47940820:G:A	1.26353e-12	-2.90362e-10	-1.17589	1.51216e-05	-2.90362e-10	-1.18457
47940856	chr12:47940856:T:C	4.13575e-13	-1.30906	-0.983653	2.68447e-06	-1.88337	-1.02983
47941763	chr12:47941763:C:A	5.41397e-12	-2.90362e-10	0.279183	6.67256e-05	-2.90362e-10	0.299899
47942042	chr12:47942042:G:A	2.12375e-12	-1.40151	0.744893	4.28243e-05	-0.927634	0.78405
47942280	chr12:47942280:C:T	1.41175e-12	-2.90362e-10	-1.06497	1.69412e-05	-2.90362e-10	-1.07094
47942358	chr12:47942358:G:C	1.61796e-12	0.184774	-1.11341	5.76251e-06	-0.982241	-1.16707
47942528	chr12:47942528:G:T	2.04228e-13	-1.90225	-1.09607	4.65738e-06	-1.23389	-1.12835
47942567	chr12:47942567:G:C	1.40942e-12	-2.90362e-10	-1.06662	1.73778e-05	-2.90362e-10	-1.0455
47942640	chr12:47942640:C:A	4.0223e-12	-2.90362e-10	-0.0179465	4.95641e-05	-2.90362e-10	0.00257795
47942830	chr12:47942830:G:A	1.23097e-12	-2.90362e-10	-1.202	1.50265e-05	-2.90362e-10	-1.19088
47942997	chr12:47942997:G:A	1.51471e-12	-2.90362e-10	-0.994578	1.8014e-05	-2.90362e-10	-1.00954
47943286	chr12:47943286:G:A	1.85056e-13	-1.88073	-1.21616	5.17541e-06	-1.0382	-1.21857
47943401	chr12:47943401:C:A	1.21432e-12	-2.90362e-10	-1.21562	1.47004e-05	-2.90362e-10	-1.21282
47943427	chr12:47943427:G:A	1.21662e-12	-2.90362e-10	-1.21372	1.4751e-05	-2.90362e-10	-1.20938
47943534	chr12:47943534:C:G	2.68324e-13	-1.49592	-1.22944	1.95286e-06	-1.99938	-1.23201
47943545	chr12:47943545:C:T	1.47081e-12	-2.90362e-10	-1.02399	1.92296e-05	-2.90362e-10	-0.944238
47943846	chr12:47943846:C:T	1.61763e-13	-1.99814	-1.23328	4.95483e-06	-1.06945	-1.23088
47944052	chr12:47944052:A:G	1.19644e-12	-2.90362e-10	-1.23045	1.44019e-05	-2.90362e-10	-1.23333
47944209	chr12:47944209:G:C	1.56426e-12	-2.90362e-10	-0.962389	1.86863e-05	-2.90362e-10	-0.972898
47944267	chr12:47944267:C:A	1.10615e-12	-1.57724	0.268323	1.84071e-05	-1.25312	0.265169
47944413	chr12:47944413:C:T	2.85106e-13	-1.44978	-1.21492	1.95153e-06	-2.01103	-1.22105
47944631	chr12:47944631:G:A	1.58296e-13	-2.02313	-1.22996	2.78902e-06	-1.65479	-1.22021
47944639	chr12:47944639:G:A	2.38176e-13	-2.0161	-0.828444	8.29857e-06	-1.02309	-0.761514
47944768	chr12:47944768:T:C	1.48849e-12	-0.74037	-0.271665	7.7521e-06	-1.53896	-0.313764
47945512	chr12:47945512:A:C	1.25332e-12	-0.798663	-0.385338	6.68438e-06	-1.57596	-0.424952
47945617	chr12:47945617:G:C	1.38047e-12	-2.90362e-10	-1.08738	1.56755e-05	-2.90362e-10	-1.14859
47945690	chr12:47945690:A:G	2.44572e-12	-2.90362e-10	-0.515461	2.88874e-05	-2.90362e-10	-0.537283
47945957	chr12:47945957:G:C	7.11754e-13	-1.74982	-2.70255e-10	6.56218e-06	-2.01937	-2.70255e-10
47946043	chr12:47946043:T:C	6.30649e-13	-1.05149	-0.81932	1.1545e-05	-0.672076	-0.782359
47946053	chr12:47946053:C:G	2.8517e-12	-2.90362e-10	-0.361886	3.93662e-05	-2.90362e-10	-0.227782
47946226	chr12:47946226:T:A	1.65822e-13	-2.02834	-1.1783	4.5657e-06	-1.1953	-1.18682
47946412	chr12:47946412:C:T	9.38161e-13	-1.47363	-2.70255e-10	2.54225e-05	-0.665055	-2.70255e-10
47947176	chr12:47947176:C:T	1.08565e-12	-1.32762	-2.70255e-10	7.92785e-06	-1.83031	-2.70255e-10
47947222	chr12:47947222:A:G	1.83598e-12	-2.90362e-10	-0.802224	2.24321e-05	-2.90362e-10	-0.790198
47947229	chr12:47947229:G:A	1.33141e-12	-2.90362e-10	-1.12356	1.52584e-05	-2.90362e-10	-1.17556
47947654	chr12:47947654:C:T	1.53953e-12	-2.90362e-10	-0.978323	1.90375e-05	-2.90362e-10	-0.954278
47947801	chr12:47947801:A:G	1.58752e-13	-2.01729	-1.23292	4.92935e-06	-1.07199	-1.23349
47947836	chr12:47947836:C:G	2.1827e-13	-1.87975	-1.05208	2.68892e-06	-1.82415	-1.08739
47947838	chr12:47947838:A:T	1.06947e-12	-0.353217	-0.989421	5.04178e-06	-1.28543	-0.9975
47947958	chr12:47947958:G:A	5.64291e-13	-1.98198	-2.70255e-10	6.48389e-06	-2.03137	-2.70255e-10
47948086	chr12:47948086:C:T	1.46245e-12	-2.90362e-10	-1.02969	1.80262e-05	-2.90362e-10	-1.00886
47948315	chr12:47948315:T:A	6.90142e-13	-1.55142	-0.229239	1.15181e-05	-1.22898	-0.227793
47948556	chr12:47948556:A:G	1.30696e-12	-1.1421	-2.70255e-10	1.28569e-05	-1.34681	-2.70255e-10
47948579	chr12:47948579:C:T	9.66999e-13	-1.60079	0.157429	1.57872e-05	-1.29582	0.154328
47948777	chr12:47948777:C:A	2.67213e-12	-2.90362e-10	-0.426925	3.20886e-05	-2.90362e-10	-0.432189
47949412	chr12:47949412:T:C	1.20611e-12	-2.90362e-10	-1.2224	1.4738e-05	-2.90362e-10	-1.21026
47949599	chr12:47949599:A:G	1.73886e-12	-2.90362e-10	-0.85657	2.34376e-05	-2.90362e-10	-0.74635
47950547	chr12:47950547:G:T	1.36055e-12	-2.90362e-10	-1.10191	1.63469e-05	-2.90362e-10	-1.10665
47950785	chr12:47950785:CAG:C	2.48414e-11	1.80271	-2.70255e-10	6.21606e-05	0.229032	-2.70255e-10
47951584	chr12:47951584:T:C	1.5481e-12	-2.90362e-10	-0.972773	1.85025e-05	-2.90362e-10	-0.982782
47951647	chr12:47951647:G:A	2.07531e-12	-0.455248	-0.224442	9.99997e-06	-1.3484	-0.249711
47951723	chr12:47951723:C:A	3.02761e-13	-1.61856	-0.986055	2.39805e-06	-1.98116	-1.04488
47951794	chr12:47951794:C:T	1.84332e-12	-2.90362e-10	-0.798234	2.25639e-05	-2.90362e-10	-0.78434
47951884	chr12:47951884:G:T	2.4172e-12	-2.90362e-10	-0.52719	2.85547e-05	-2.90362e-10	-0.548868
47952192	chr12:47952192:C:T	1.88921e-13	-2.00313	-1.07309	1.20602e-05	-0.371207	-1.03957
47952580	chr12:47952580:C:T	1.74754e-13	-1.96687	-1.18731	4.15138e-06	-1.28724	-1.19001
47952685	chr12:47952685:G:A	1.066e-12	-1.34589	-2.70255e-10	9.81588e-06	-1.61669	-2.70255e-10
47953017	chr12:47953017:G:A	4.25623e-13	-1.70754	-0.556466	6.89924e-06	-1.42448	-0.544798
47953127	chr12:47953127:T:C	1.57129e-12	-2.90362e-10	-0.9579	2.04063e-05	-2.90362e-10	-0.884848
47953350	chr12:47953350:C:T	8.23346e-13	-0.745021	-0.859158	2.8325e-06	-2.02335	-0.836176
47953360	chr12:47953360:G:A	1.29504e-12	-2.90362e-10	-1.15126	1.60337e-05	-2.90362e-10	-1.126
47953373	chr12:47953373:C:T	5.51262e-13	-2.00535	-2.70255e-10	6.60099e-06	-2.01347	-2.70255e-10
47953607	chr12:47953607:C:T	7.45064e-13	-1.70409	-2.70255e-10	9.17204e-06	-1.68453	-2.70255e-10
47953825	chr12:47953825:A:G	1.5887e-12	-2.90362e-10	-0.946882	1.88006e-05	-2.90362e-10	-0.966802
47954044	chr12:47954044:A:C	3.49396e-12	-2.90362e-10	-0.158765	4.19231e-05	-2.90362e-10	-0.164852
47954092	chr12:47954092:C:T	1.19289e-12	-2.90362e-10	-1.23342	1.44148e-05	-2.90362e-10	-1.23243
47954141	chr12:47954141:C:T	1.54687e-12	-2.90362e-10	-0.973566	1.85546e-05	-2.90362e-10	-0.97997
47954569	chr12:47954569:C:G	4.97259e-13	-0.968813	-1.13963	1.1252e-05	-0.359849	-1.12029
47955025	chr12:47955025:A:C	1.35311e-12	-2.90362e-10	-1.1074	1.54364e-05	-2.90362e-10	-1.16396
47955217	chr12:47955217:T:C	1.50746e-12	-2.90362e-10	-0.999373	1.80855e-05	-2.90362e-10	-1.00558
47955277	chr12:47955277:C:G	1.50303e-12	-2.90362e-10	-1.00232	1.80333e-05	-2.90362e-10	-1.00847
47955427	chr12:47955427:T:C	1.49837e-12	-2.90362e-10	-1.00542	1.7977e-05	-2.90362e-10	-1.0116
47955687	chr12:47955687:G:A	1.42496e-12	-1.05566	-2.70255e-10	2.30982e-05	-0.760935	-2.70255e-10
47955716	chr12:47955716:G:A	2.62089e-13	-1.61268	-1.13619	3.51706e-06	-1.51324	-1.12982
47955863	chr12:47955863:A:G	8.36131e-13	-0.943466	-0.645304	2.03484e-05	-0.198771	-0.688917
47955977	chr12:47955977:T:G	1.45378e-12	-2.90362e-10	-1.03564	1.74505e-05	-2.90362e-10	-1.04132
47956106	chr12:47956106:A:G	1.30805e-12	-2.90362e-10	-1.14126	1.62175e-05	-2.90362e-10	-1.1146
47956160	chr12:47956160:G:T	1.6948e-12	-2.90362e-10	-0.882237	2.10222e-05	-2.90362e-10	-0.855111
47956290	chr12:47956290:C:T	1.50866e-12	-2.90362e-10	-0.998578	1.78909e-05	-2.90362e-10	-1.0164
47956592	chr12:47956592:A:G	2.22027e-12	-2.90362e-10	-0.612172	2.59371e-05	-2.90362e-10	-0.645014
47956666	chr12:47956666:T:C	2.54958e-13	-1.89269	-0.883766	5.30166e-06	-1.38769	-0.844975
47957075	chr12:47957075:G:A	1.49509e-12	-2.90362e-10	-1.00761	1.79378e-05	-2.90362e-10	-1.01378
47957130	chr12:47957130:A:G	2.03143e-12	-2.90362e-10	-0.701059	2.38264e-05	-2.90362e-10	-0.729896
47957292	chr12:47957292:G:A	1.49739e-12	-2.90362e-10	-1.00607	1.71797e-05	-2.90362e-10	-1.05696
47957479	chr12:47957479:G:A	9.61957e-13	-0.556832	-0.891754	4.72323e-06	-1.43985	-0.908348
47957823	chr12:47957823:T:C	2.66373e-12	-0.430071	-2.70255e-10	1.17824e-05	-1.43408	-2.70255e-10
47958168	chr12:47958168:C:T	1.2046e-12	-2.90362e-10	-1.22365	1.44452e-05	-2.90362e-10	-1.23032
47958213	chr12:47958213:G:A	1.19478e-12	-2.90362e-10	-1.23184	1.44401e-05	-2.90362e-10	-1.23068
47958366	chr12:47958366:T:C	1.4791e-12	-2.90362e-10	-1.01836	1.77486e-05	-2.90362e-10	-1.02438
47958368	chr12:47958368:G:A	3.0205e-13	-1.7343	-0.872665	7.57958e-06	-1.04339	-0.831842
47958498	chr12:47958498:A:G	8.50676e-13	-0.955148	-0.616376	2.05861e-05	-0.215008	-0.661065
47958528	chr12:47958528:G:A	1.5155e-12	-2.90362e-10	-0.994055	1.81809e-05	-2.90362e-10	-1.00032
47958575	chr12:47958575:T:G	1.6948e-12	-2.90362e-10	-0.882237	2.10222e-05	-2.90362e-10	-0.855111
47958629	chr12:47958629:T:C	3.33877e-13	-1.6161	-0.890679	8.88576e-06	-0.86202	-0.854219
47958943	chr12:47958943:C:T	2.6141e-13	-1.79407	-0.957391	6.1853e-06	-1.15759	-0.920928
47958999	chr12:47958999:C:T	2.02725e-12	-2.90362e-10	-0.703119	2.37928e-05	-2.90362e-10	-0.731306
47959014	chr12:47959014:C:T	1.50221e-12	-2.90362e-10	-1.00286	1.80213e-05	-2.90362e-10	-1.00913
47959373	chr12:47959373:C:T	3.16506e-13	-1.65714	-0.903077	4.24374e-06	-1.55983	-0.89542
47959590	chr12:47959590:C:A	1.32976e-12	-2.90362e-10	-1.12481	1.62923e-05	-2.90362e-10	-1.10999
47959694	chr12:47959694:A:G	1.45285e-12	-0.806432	-0.229843	2.96836e-05	-0.225878	-0.284218
47959843	chr12:47959843:T:C	2.41463e-13	-1.66013	-1.17071	3.22777e-06	-1.56517	-1.16372
47959938	chr12:47959938:G:C	1.49766e-12	-2.90362e-10	-1.00589	1.85324e-05	-2.90362e-10	-0.981169
47960413	chr12:47960413:C:T	2.16013e-12	-2.90362e-10	-0.639631	2.55992e-05	-2.90362e-10	-0.658129
47960414	chr12:47960414:G:A	1.529e-12	-2.90362e-10	-0.985189	1.88963e-05	-2.90362e-10	-0.961723
47960620	chr12:47960620:A:G	8.18925e-13	-1.08646	-0.523102	1.88774e-05	-0.391248	-0.571477
47960823	chr12:47960823:C:T	1.31742e-12	-2.90362e-10	-1.13413	1.63483e-05	-2.90362e-10	-1.10656
47960904	chr12:47960904:G:C	2.23056e-12	-2.90362e-10	-0.607546	2.58303e-05	-2.90362e-10	-0.649142
47961569	chr12:47961569:G:A	1.35165e-12	-2.90362e-10	-1.10847	1.68282e-05	-2.90362e-10	-1.07764
47961695	chr12:47961695:AG:A	2.17652e-13	-1.75698	-1.17768	5.49191e-06	-1.00672	-1.19069
47962144	chr12:47962144:CTG:C	1.56889e-12	-0.511922	-0.447508	7.60159e-06	-1.40478	-0.467548
47962186	chr12:47962186:A:T	4.05463e-12	-2.90362e-10	-0.00993961	5.08014e-05	-2.90362e-10	0.0272338
47962298	chr12:47962298:A:T	5.68659e-13	-1.97427	-2.70255e-10	6.56556e-06	-2.01885	-2.70255e-10
47962326	chr12:47962326:A:G	2.50152e-13	-1.88289	-0.912597	5.30871e-06	-1.32983	-0.901507
47962765	chr12:47962765:T:G	3.76707e-12	-0.0835027	-2.70255e-10	1.56248e-05	-1.15183	-2.70255e-10
47962981	chr12:47962981:T:C	1.21935e-12	-2.90362e-10	-1.21149	1.44997e-05	-2.90362e-10	-1.22656
47963147	chr12:47963147:G:A	1.72601e-12	-2.90362e-10	-0.863985	1.93356e-05	-2.90362e-10	-0.938744
47963231	chr12:47963231:A:C	7.9247e-13	-0.538123	-1.10428	2.48987e-06	-1.9402	-1.04826
47963459	chr12:47963459:C:T	1.21919e-12	-2.90362e-10	-1.21161	1.4499e-05	-2.90362e-10	-1.22661
47964274	chr12:47964274:C:T	1.95867e-12	-2.90362e-10	-0.737536	2.38334e-05	-2.90362e-10	-0.729602
47964933	chr12:47964933:G:A	4.66268e-12	-2.90362e-10	0.12979	5.57416e-05	-2.90362e-10	0.120037
47965011	chr12:47965011:C:T	7.87953e-13	-0.641299	-1.00682	4.56925e-05	0.800669	-0.879423
47965447	chr12:47965447:A:G	1.20327e-12	-2.90362e-10	-1.22475	1.44107e-05	-2.90362e-10	-1.23272
47965744	chr12:47965744:G:A	2.03706e-13	-1.81536	-1.18551	2.62513e-06	-1.77887	-1.15669
47965905	chr12:47965905:T:C	2.00435e-12	-2.90362e-10	-0.714479	2.306e-05	-2.90362e-10	-0.76259
47966014	chr12:47966014:C:A	1.20467e-12	-2.90362e-10	-1.22359	1.44162e-05	-2.90362e-10	-1.23234
47966837	chr12:47966837:A:G	3.86293e-13	-1.77922	-0.581738	3.23671e-05	0.116872	-0.540421
47966938	chr12:47966938:G:A	1.26345e-12	-2.90362e-10	-1.17595	1.51337e-05	-2.90362e-10	-1.18377
47967220	chr12:47967220:G:A	3.55044e-12	-2.90362e-10	-0.142727	4.72937e-05	-2.90362e-10	-0.0443121
47967499	chr12:47967499:T:G	1.28322e-12	-2.90362e-10	-1.16042	1.58697e-05	-2.90362e-10	-1.13628
47967740	chr12:47967740:C:T	1.32996e-12	-2.90362e-10	-1.12465	1.6165e-05	-2.90362e-10	-1.11784
47967741	chr12:47967741:G:A	3.69888e-13	-1.82899	-0.57537	2.79293e-05	-0.030879	-0.540135
47968127	chr12:47968127:C:A	4.94659e-12	-2.90362e-10	0.188898	5.91251e-05	-2.90362e-10	0.178966
47968658	chr12:47968658:AAG:A	3.87238e-12	-2.90362e-10	-0.0559311	5.17913e-05	-2.90362e-10	0.0465334
47968963	chr12:47968963:G:A	1.34899e-12	-2.90362e-10	-1.11044	1.60936e-05	-2.90362e-10	-1.12227
47969241	chr12:47969241:G:T	1.38596e-12	-2.90362e-10	-1.08341	1.73148e-05	-2.90362e-10	-1.04913
47969250	chr12:47969250:G:A	4.37681e-13	-1.78177	-0.454296	3.69189e-05	0.11641	-0.408375
47969327	chr12:47969327:A:G	1.33679e-12	-2.90362e-10	-1.11953	1.62713e-05	-2.90362e-10	-1.11129
47969340	chr12:47969340:T:C	2.79042e-12	-2.90362e-10	-0.383609	3.31623e-05	-2.90362e-10	-0.399276
47969865	chr12:47969865:G:A	3.98949e-13	-1.83094	-0.497782	3.86115e-06	-2.01652	-0.533208
47970292	chr12:47970292:T:G	3.25938e-13	-1.78689	-0.743962	3.06717e-06	-2.00388	-0.776053
47970319	chr12:47970319:AAC:A	1.22889e-12	-2.90362e-10	-1.20368	1.49409e-05	-2.90362e-10	-1.19659
47970680	chr12:47970680:A:T	6.33283e-13	-0.750398	-1.11624	2.461e-05	0.445167	-1.1427
47970721	chr12:47970721:C:T	4.90133e-12	-2.90362e-10	0.179706	7.2606e-05	-2.90362e-10	0.384358
47970929	chr12:47970929:G:A	3.75926e-12	-2.90362e-10	-0.0855771	5.02406e-05	-2.90362e-10	0.0161344
47971098	chr12:47971098:C:T	1.22856e-12	-2.90362e-10	-1.20396	1.49061e-05	-2.90362e-10	-1.19892
47971401	chr12:47971401:T:C	1.64854e-13	-2.01871	-1.19378	1.98462e-06	-2.02498	-1.19028
47971580	chr12:47971580:AT:A	3.08216e-12	-2.90362e-10	-0.28417	3.48492e-05	-2.90362e-10	-0.349658
47971687	chr12:47971687:TATA:T	2.23341e-12	-0.606271	-2.70255e-10	1.26442e-05	-1.36349	-2.70255e-10
47972105	chr12:47972105:G:A	4.16782e-13	-1.67698	-0.608015	6.86572e-06	-1.32526	-0.648892
47972442	chr12:47972442:T:G	7.71602e-12	-2.90362e-10	0.633499	9.38856e-05	-2.90362e-10	0.641387
47972764	chr12:47972764:G:A	1.67908e-13	-1.96778	-1.22636	2.55415e-06	-1.72942	-1.23355
47972767	chr12:47972767:G:A	1.62574e-13	-2.02839	-1.19804	1.9835e-06	-2.01876	-1.19707
47973112	chr12:47973112:G:A	2.58738e-12	-2.90362e-10	-0.459154	2.94346e-05	-2.90362e-10	-0.518518
47973271	chr12:47973271:G:A	2.96773e-13	-1.55903	-1.06556	5.2101e-06	-1.18874	-1.06135
47973403	chr12:47973403:G:A	1.20237e-12	-2.90362e-10	-1.22551	1.44148e-05	-2.90362e-10	-1.23244
47973422	chr12:47973422:C:T	1.25586e-12	-2.90362e-10	-1.18198	1.55295e-05	-2.90362e-10	-1.15795
47973544	chr12:47973544:C:T	2.16432e-12	-2.90362e-10	-0.637692	2.57356e-05	-2.90362e-10	-0.652813
47973644	chr12:47973644:G:A	3.19198e-12	-2.90362e-10	-0.249158	3.66594e-05	-2.90362e-10	-0.299019
47973774	chr12:47973774:C:G	2.72161e-12	-2.90362e-10	-0.408577	3.2186e-05	-2.90362e-10	-0.429157
47974193	chr12:47974193:C:T	1.30699e-12	-2.90362e-10	-1.14208	1.62142e-05	-2.90362e-10	-1.1148
47974388	chr12:47974388:G:T	4.01809e-12	-2.90362e-10	-0.0189927	4.72477e-05	-2.90362e-10	-0.0452865
47974513	chr12:47974513:C:T	2.69561e-13	-1.57765	-1.14311	4.62045e-06	-1.20924	-1.16095
47974623	chr12:47974623:AAG:A	2.70817e-13	-1.58588	-1.13023	4.61893e-06	-1.22115	-1.14938
47974681	chr12:47974681:G:A	3.3904e-12	-2.90362e-10	-0.188853	4.51218e-05	-2.90362e-10	-0.0913249
47974758	chr12:47974758:C:T	2.5224e-13	-1.65797	-1.1292	4.19255e-06	-1.31894	-1.14844
47975097	chr12:47975097:G:T	1.43571e-12	-2.90362e-10	-1.04814	1.80724e-05	-2.90362e-10	-1.0063
47975104	chr12:47975104:G:A	1.19297e-12	-2.90362e-10	-1.23335	1.44235e-05	-2.90362e-10	-1.23183
47975110	chr12:47975110:C:T	1.31008e-12	-2.90362e-10	-1.13971	1.62574e-05	-2.90362e-10	-1.11214
47975242	chr12:47975242:T:G	2.58778e-13	-1.63239	-1.1292	4.34745e-06	-1.28266	-1.14844
47975624	chr12:47975624:A:C	2.72765e-12	-2.90362e-10	-0.406358	3.22629e-05	-2.90362e-10	-0.426771
47975801	chr12:47975801:C:T	4.36988e-12	-2.90362e-10	0.0649354	5.13187e-05	-2.90362e-10	0.0373661
47975901	chr12:47975901:G:A	1.76656e-12	-2.90362e-10	-0.840768	2.14811e-05	-2.90362e-10	-0.833516
47976140	chr12:47976140:G:A	3.63534e-12	-2.90362e-10	-0.119098	4.84586e-05	-2.90362e-10	-0.0199804
47976222	chr12:47976222:T:A	1.74822e-12	-2.90362e-10	-0.851205	2.12511e-05	-2.90362e-10	-0.844279
47976640	chr12:47976640:A:G	2.0253e-12	-2.90362e-10	-0.704083	2.4605e-05	-2.90362e-10	-0.697742
47977008	chr12:47977008:A:C	2.15108e-12	-2.90362e-10	-0.643829	2.60755e-05	-2.90362e-10	-0.639693
47977228	chr12:47977228:T:C	2.55752e-12	-2.90362e-10	-0.470763	3.09898e-05	-2.90362e-10	-0.467032
47977557	chr12:47977557:T:C	1.69911e-12	-2.90362e-10	-0.879694	2.06795e-05	-2.90362e-10	-0.871546
47977561	chr12:47977561:C:G	1.51407e-12	-2.90362e-10	-0.995001	1.80439e-05	-2.90362e-10	-1.00788
47977812	chr12:47977812:G:A	4.00284e-13	-1.22514	-1.10024	8.20503e-06	-0.747326	-1.04862
47977896	chr12:47977896:C:T	1.7277e-12	-2.90362e-10	-0.863007	2.10263e-05	-2.90362e-10	-0.854914
47977937	chr12:47977937:T:G	1.74038e-12	-2.90362e-10	-0.855699	2.11816e-05	-2.90362e-10	-0.847555
47977984	chr12:47977984:C:T	1.7262e-12	-2.90362e-10	-0.86388	2.10081e-05	-2.90362e-10	-0.85578
47978019	chr12:47978019:A:G	2.79759e-12	-2.90362e-10	-0.381043	3.30873e-05	-2.90362e-10	-0.401539
47978294	chr12:47978294:C:T	2.23328e-12	-2.90362e-10	-0.606327	2.70333e-05	-2.90362e-10	-0.60362
47978500	chr12:47978500:C:T	1.86097e-12	-2.90362e-10	-0.788701	2.24339e-05	-2.90362e-10	-0.790118
47978550	chr12:47978550:C:T	1.52597e-12	-2.90362e-10	-0.987172	1.81847e-05	-2.90362e-10	-1.00011
47978800	chr12:47978800:TTCC:T	4.28045e-13	-1.04042	-1.2179	6.85903e-06	-0.781461	-1.19366
47978857	chr12:47978857:G:A	2.74028e-12	-2.90362e-10	-0.401741	3.11007e-05	-2.90362e-10	-0.46346
47978957	chr12:47978957:A:T	1.54596e-12	-2.90362e-10	-0.974156	1.87823e-05	-2.90362e-10	-0.967772
47979006	chr12:47979006:C:T	2.74315e-13	-1.73118	-0.9721	5.04012e-06	-1.33397	-0.949292
47979097	chr12:47979097:C:T	1.55201e-12	-2.90362e-10	-0.970252	1.88611e-05	-2.90362e-10	-0.963587
47979272	chr12:47979272:C:G	1.79948e-12	-2.90362e-10	-0.822305	2.19094e-05	-2.90362e-10	-0.813775
47979291	chr12:47979291:A:G	1.80192e-12	-2.90362e-10	-0.820949	2.19386e-05	-2.90362e-10	-0.812442
47979302	chr12:47979302:G:A	1.7925e-12	-2.90362e-10	-0.826187	2.18235e-05	-2.90362e-10	-0.817704
47979314	chr12:47979314:T:G	1.8053e-12	-2.90362e-10	-0.819072	2.19813e-05	-2.90362e-10	-0.810498
47979318	chr12:47979318:G:A	1.75699e-12	-2.90362e-10	-0.846197	2.13728e-05	-2.90362e-10	-0.838572
47979398	chr12:47979398:A:G	4.16133e-13	-1.85323	-0.433322	3.72107e-05	0.0587688	-0.342863
47979669	chr12:47979669:C:T	1.22712e-12	-2.90362e-10	-1.20513	1.47682e-05	-2.90362e-10	-1.20822
47979696	chr12:47979696:T:G	1.68153e-12	-2.90362e-10	-0.890095	2.04779e-05	-2.90362e-10	-0.881344
47979728	chr12:47979728:T:C	1.52403e-12	-2.90362e-10	-0.988442	1.85415e-05	-2.90362e-10	-0.980679
47980160	chr12:47980160:A:G	1.71005e-12	-2.90362e-10	-0.873279	2.06107e-05	-2.90362e-10	-0.874881
47980245	chr12:47980245:T:C	3.36158e-13	-1.57868	-0.92129	7.29478e-06	-1.01966	-0.893874
47980296	chr12:47980296:G:A	1.78498e-12	-2.90362e-10	-0.830391	2.1112e-05	-2.90362e-10	-0.850847
47980513	chr12:47980513:C:T	2.65909e-12	-2.90362e-10	-0.431815	3.14501e-05	-2.90362e-10	-0.452286
47980545	chr12:47980545:G:A	1.49411e-12	-2.90362e-10	-1.00827	1.81699e-05	-2.90362e-10	-1.00092
47980833	chr12:47980833:T:C	2.62543e-13	-1.71833	-1.02881	6.46548e-06	-1.09773	-0.936481
47981149	chr12:47981149:A:T	1.19284e-12	-2.90362e-10	-1.23346	1.44788e-05	-2.90362e-10	-1.228
47981654	chr12:47981654:C:CT	1.65241e-13	-2.03186	-1.17829	4.41013e-06	-1.22783	-1.18895
47981668	chr12:47981668:G:A	2.24713e-13	-1.88854	-1.01419	3.71941e-06	-1.57656	-1.01056
47981692	chr12:47981692:C:G	8.79945e-13	-0.304419	-1.23328	3.12437e-05	0.766641	-1.22551
47981785	chr12:47981785:A:G	1.88351e-13	-1.87782	-1.20143	2.90674e-06	-1.63245	-1.20121
47981940	chr12:47981940:C:T	5.4821e-13	-2.0109	-2.70255e-10	6.47534e-06	-2.03269	-2.70255e-10
47982039	chr12:47982039:C:T	3.6577e-13	-1.32291	-1.09264	8.19035e-06	-0.704279	-1.09345
47982182	chr12:47982182:C:T	5.34804e-13	-0.826076	-1.20958	1.96887e-05	0.293667	-1.21431
47982192	chr12:47982192:A:G	3.1144e-13	-1.35329	-1.22306	8.47306e-06	-0.553503	-1.21029
47982354	chr12:47982354:G:A	2.9377e-13	-1.4335	-1.20126	7.35453e-06	-0.70081	-1.20456
47982430	chr12:47982430:G:A	2.49387e-13	-1.82036	-0.97819	3.41371e-05	0.678059	-1.04836
47982508	chr12:47982508:G:A	2.86636e-13	-1.46862	-1.19072	7.04004e-06	-0.754603	-1.19447
47982639	chr12:47982639:G:A	3.54798e-12	-2.90362e-10	-0.143422	4.46664e-05	-2.90362e-10	-0.101467
47982660	chr12:47982660:A:AC	1.94063e-13	-1.81596	-1.23342	3.05812e-06	-1.54934	-1.23355
47982664	chr12:47982664:A:G	1.97138e-13	-1.80019	-1.23346	3.13181e-06	-1.52589	-1.23318
47982720	chr12:47982720:C:T	1.87151e-13	-1.85213	-1.23351	2.89605e-06	-1.60404	-1.2333
47982791	chr12:47982791:G:A	3.33349e-13	-1.4182	-1.09017	7.19264e-06	-0.8376	-1.09003
47983086	chr12:47983086:T:C	3.69213e-13	-1.31955	-1.08663	8.05867e-06	-0.703611	-1.11033
47983186	chr12:47983186:C:A	1.74941e-13	-1.94214	-1.21096	1.57957e-05	0.0467058	-1.18765
47983852	chr12:47983852:A:G	3.6995e-13	-1.48877	-0.915419	7.98045e-06	-0.874275	-0.94942
47983870	chr12:47983870:T:A	1.31911e-12	-2.90362e-10	-1.13284	1.60835e-05	-2.90362e-10	-1.12289
47983935	chr12:47983935:T:C	3.058e-13	-1.38177	-1.21286	7.08396e-06	-0.720481	-1.22238
47983973	chr12:47983973:T:C	3.31385e-13	-1.3023	-1.21197	7.76177e-06	-0.629853	-1.22163
47984164	chr12:47984164:G:T	3.15701e-13	-1.33205	-1.23071	7.54032e-06	-0.647088	-1.23334
47984174	chr12:47984174:C:T	1.19274e-12	-2.90362e-10	-1.23355	1.44162e-05	-2.90362e-10	-1.23234
47984187	chr12:47984187:A:G	1.57052e-13	-2.03207	-1.22891	5.80831e-06	-0.929203	-1.2122
47984597	chr12:47984597:A:G	3.59279e-13	-1.20045	-1.233	9.23074e-06	-0.44849	-1.22966
47984649	chr12:47984649:T:C	1.95755e-12	-2.90362e-10	-0.738106	2.41609e-05	-2.90362e-10	-0.715953
47985117	chr12:47985117:A:G	2.26071e-13	-1.66472	-1.23199	4.70556e-06	-1.11839	-1.23356
47985299	chr12:47985299:G:A	1.19475e-12	-2.90362e-10	-1.23186	1.44181e-05	-2.90362e-10	-1.23221
47985625	chr12:47985625:C:T	2.86567e-13	-1.47645	-1.18313	6.68348e-06	-0.835097	-1.16595
47985711	chr12:47985711:G:A	2.42887e-12	-2.90362e-10	-0.522373	2.93337e-05	-2.90362e-10	-0.521954
47986178	chr12:47986178:A:C	3.27175e-13	-1.67029	-0.856776	5.76467e-06	-1.36835	-0.780588
47986181	chr12:47986181:A:G	3.44227e-13	-1.63068	-0.845573	6.14687e-06	-1.31646	-0.768288
47986248	chr12:47986248:A:G	3.45185e-13	-1.52019	-0.953288	6.56198e-06	-1.13005	-0.88935
47986899	chr12:47986899:G:A	2.85493e-12	0.0639445	-0.424697	0.000377231	2.3035	-0.271333
47987262	chr12:47987262:C:T	8.23421e-13	-1.60409	-2.70255e-10	7.6569e-06	-1.86508	-2.70255e-10
47987591	chr12:47987591:C:G	1.19319e-12	-2.90362e-10	-1.23317	1.4403e-05	-2.90362e-10	-1.23325
47988313	chr12:47988313:G:A	1.63731e-12	-2.90362e-10	-0.916744	1.93569e-05	-2.90362e-10	-0.937638
47988499	chr12:47988499:A:C	2.51296e-13	-1.9701	-0.820822	3.88418e-06	-1.83882	-0.704961
47988674	chr12:47988674:A:G	3.31331e-13	-1.28702	-1.22741	8.09434e-06	-0.577824	-1.2317
47988790	chr12:47988790:G:C	1.63245e-13	-2.01098	-1.21133	6.71243e-06	-0.770546	-1.22618
47988815	chr12:47988815:C:T	1.54496e-12	-2.90362e-10	-0.974802	1.7415e-05	-2.90362e-10	-1.04336
47988860	chr12:47988860:G:A	3.47021e-12	-2.90362e-10	-0.165583	4.2034e-05	-2.90362e-10	-0.162212
47989452	chr12:47989452:A:G	2.23471e-13	-1.98313	-0.925141	3.38709e-06	-1.85603	-0.824682
47990014	chr12:47990014:G:T	1.70244e-13	-2.01576	-1.16456	9.51255e-06	-0.467338	-1.18074
47990026	chr12:47990026:G:T	1.51867e-12	-2.90362e-10	-0.991967	1.71592e-05	-2.90362e-10	-1.05816
47990031	chr12:47990031:G:A	1.57745e-13	-2.02345	-1.23313	9.28444e-06	-0.440969	-1.23138
47990170	chr12:47990170:T:A	2.15094e-13	-1.97732	-0.969164	3.52005e-06	-1.76519	-0.877022
47990339	chr12:47990339:T:C	2.08542e-13	-1.96717	-1.01024	3.42874e-06	-1.74371	-0.924785
47990653	chr12:47990653:C:T	6.73788e-12	0.68804	-0.190095	0.00118905	3.19397	-0.0137499
47990665	chr12:47990665:CA:C	1.65345e-12	-2.90362e-10	-0.906933	1.84643e-05	-2.90362e-10	-0.984853
47990797	chr12:47990797:A:G	9.84341e-12	-2.90362e-10	0.877003	0.000117629	-2.90362e-10	0.866848
47991133	chr12:47991133:C:T	2.8602e-12	-2.90362e-10	-0.358909	3.62449e-05	-2.90362e-10	-0.31039
47991161	chr12:47991161:A:T	2.36974e-13	-1.92364	-0.925965	7.11132e-06	-1.16406	-0.774942
47991346	chr12:47991346:C:T	1.5541e-12	-0.968902	-2.70255e-10	1.21246e-05	-1.40545	-2.70255e-10
47991793	chr12:47991793:A:G	2.30585e-13	-1.74057	-1.13637	4.27022e-06	-1.45368	-0.995345
47991912	chr12:47991912:G:A	5.87217e-13	-0.730813	-1.21135	1.79149e-05	0.181725	-1.19678
47992088	chr12:47992088:A:G	1.4429e-12	-2.90362e-10	-1.04314	1.79419e-05	-2.90362e-10	-1.01355
47992162	chr12:47992162:A:G	2.54548e-13	-1.80043	-0.977632	5.37904e-06	-1.38199	-0.83619
47992277	chr12:47992277:T:C	1.87559e-13	-1.96444	-1.11902	3.04163e-06	-1.74144	-1.04685
47992549	chr12:47992549:C:A	1.84957e-12	-2.90362e-10	-0.794845	2.34163e-05	-2.90362e-10	-0.747257
47992770	chr12:47992770:A:G	2.40877e-13	-1.66293	-1.17034	3.3567e-06	-1.60388	-1.08585
47992794	chr12:47992794:G:T	2.51479e-13	-1.63405	-1.15615	3.32667e-06	-1.63387	-1.06485
47993136	chr12:47993136:A:G	4.96854e-12	0.424499	-0.231172	0.000801637	2.84054	-0.0545699
47993242	chr12:47993242:T:A	2.51482e-13	-1.55664	-1.23355	2.67431e-06	-1.70356	-1.21344
47993269	chr12:47993269:A:C	2.41058e-13	-1.61013	-1.22238	2.91918e-06	-1.65701	-1.17238
47994319	chr12:47994319:G:A	4.40711e-13	-1.02479	-1.20437	1.53398e-05	0.0118835	-1.18212
47994367	chr12:47994367:G:A	1.34881e-12	-2.90362e-10	-1.11058	1.59441e-05	-2.90362e-10	-1.1316
47994829	chr12:47994829:T:C	1.27237e-12	-1.18018	0.0112653	5.78038e-06	-2.03308	-0.113138
47995047	chr12:47995047:C:T	9.54404e-13	-1.24608	-0.210385	5.03289e-06	-2.03249	-0.252211
47995073	chr12:47995073:A:C	9.87538e-13	-1.21739	-0.204953	5.05526e-06	-2.03302	-0.247237
47995212	chr12:47995212:TC:T	5.23607e-12	0.743552	-0.49778	0.00158811	3.80543	-0.335819
47995240	chr12:47995240:C:T	1.71291e-13	-2.01423	-1.15996	9.51741e-06	-0.453247	-1.19432
47995449	chr12:47995449:G:C	6.21836e-13	-0.662965	-1.22191	1.94294e-05	0.276764	-1.21067
47995462	chr12:47995462:C:T	3.06576e-12	-1.9613	1.6718	8.37798e-05	-1.63997	2.16748
47995550	chr12:47995550:C:G	1.83896e-13	-2.03234	-1.07084	2.81838e-06	-1.90784	-0.956688
47995702	chr12:47995702:G:A	2.10208e-12	-2.90362e-10	-0.666874	2.84783e-05	-2.90362e-10	-0.551547
47996297	chr12:47996297:T:C	3.48738e-12	-0.646383	0.485734	3.07888e-05	-1.12532	0.651776
47996652	chr12:47996652:A:T	1.09393e-12	-1.32002	-2.70255e-10	6.59007e-06	-2.01513	-2.70255e-10
47996802	chr12:47996802:T:A	5.22282e-12	0.747403	-0.504165	0.00159459	3.81658	-0.342899
47996939	chr12:47996939:A:G	1.03088e-12	-1.12257	-0.25682	4.7559e-06	-2.0317	-0.309601
47997272	chr12:47997272:G:A	1.84311e-13	-2.00461	-1.09632	9.31545e-06	-0.522695	-1.14632
47997311	chr12:47997311:C:T	4.68471e-12	0.859588	-0.725085	0.0014095	3.95433	-0.604026
47997344	chr12:47997344:C:T	5.27946e-12	0.724603	-0.470579	0.00159737	3.78112	-0.305701
47997874	chr12:47997874:T:A	1.87875e-11	1.52339	-2.70255e-10	0.000450473	2.20961	-2.70255e-10
47997986	chr12:47997986:C:T	1.34784e-12	-2.90362e-10	-1.11129	1.71613e-05	-2.90362e-10	-1.05803
47998614	chr12:47998614:G:A	9.11385e-13	-1.50259	-2.70255e-10	6.72417e-06	-1.99498	-2.70255e-10
47998650	chr12:47998650:A:G	6.93239e-13	-1.35286	-0.423323	0.00317683	4.10019	0.0627585
47998695	chr12:47998695:G:C	9.42127e-13	-1.46942	-2.70255e-10	6.78783e-06	-1.98556	-2.70255e-10
47998966	chr12:47998966:C:T	1.45195e-12	-2.90362e-10	-1.0369	1.6516e-05	-2.90362e-10	-1.09636
47999041	chr12:47999041:C:G	2.01376e-13	-1.78557	-1.22681	0.000108809	1.98186	-1.19296
47999131	chr12:47999131:C:G	3.0445e-13	-1.37516	-1.22389	2.36069e-06	-1.85454	-1.1872
47999167	chr12:47999167:G:A	3.77204e-12	-2.90362e-10	-0.0821852	4.54131e-05	-2.90362e-10	-0.0848895
47999315	chr12:47999315:G:A	4.61723e-11	1.33977	1.08281	0.0277054	4.78933	1.53936
47999537	chr12:47999537:G:A	8.95296e-13	-1.63286	0.11246	8.37072e-06	-2.00684	0.230892
47999568	chr12:47999568:T:C	3.87213e-12	-2.90362e-10	-0.0559944	5.17789e-05	-2.90362e-10	0.0462936
48000627	chr12:48000627:T:C	9.51138e-13	-1.4599	-2.70255e-10	9.06516e-06	-1.69625	-2.70255e-10
48001578	chr12:48001578:C:T	4.79742e-12	0.158278	-2.70255e-10	2.28479e-05	-0.771831	-2.70255e-10
48002117	chr12:48002117:C:T	3.86744e-13	-1.20712	-1.15267	2.37613e-06	-1.97944	-1.05578
48002226	chr12:48002226:T:G	6.63026e-13	-1.82074	-2.70255e-10	6.5796e-06	-2.01672	-2.70255e-10
48002427	chr12:48002427:C:T	1.04411e-12	-2.0093	0.642667	2.57616e-05	-1.77489	1.12308
48002667	chr12:48002667:G:T	3.06988e-13	-1.46196	-1.12879	3.01861e-06	-1.7755	-1.02039
48002722	chr12:48002722:G:T	3.14318e-13	-1.44583	-1.12132	3.01662e-06	-1.78644	-1.01012
48002846	chr12:48002846:C:T	1.29905e-12	-2.90362e-10	-1.14817	1.63212e-05	-2.90362e-10	-1.10823
48002867	chr12:48002867:G:A	3.26192e-12	-2.90362e-10	-0.227483	4.38911e-05	-2.90362e-10	-0.118978
48003002	chr12:48003002:C:T	3.08085e-13	-1.46458	-1.1226	3.04932e-06	-1.77417	-1.0116
48004297	chr12:48004297:T:A	2.51752e-13	-1.68678	-1.10233	3.72449e-06	-1.60154	-0.984221
48004440	chr12:48004440:G:A	3.08196e-13	-1.49555	-1.09127	3.4675e-06	-1.66749	-0.989768
48004508	chr12:48004508:C:T	1.28568e-12	-2.90362e-10	-1.15851	1.62607e-05	-2.90362e-10	-1.11194
48005447	chr12:48005447:T:C	6.58491e-12	-2.90362e-10	0.474981	7.8853e-05	-2.90362e-10	0.466895
48005576	chr12:48005576:T:C	1.65712e-12	-2.90362e-10	-0.904718	1.90937e-05	-2.90362e-10	-0.951333
48005620	chr12:48005620:T:C	2.40412e-13	-1.69436	-1.14084	3.55975e-06	-1.5763	-1.0547
48005778	chr12:48005778:T:C	1.20883e-12	-2.90362e-10	-1.22015	1.48119e-05	-2.90362e-10	-1.20526
48005829	chr12:48005829:G:A	2.75768e-13	-1.79147	-0.906522	6.66213e-06	-1.29123	-0.713018
48006004	chr12:48006004:G:A	1.25487e-12	-2.90362e-10	-1.18276	1.56344e-05	-2.90362e-10	-1.15122
48006148	chr12:48006148:A:G	2.89644e-13	-1.54231	-1.10659	3.26248e-06	-1.73113	-0.987071
48006196	chr12:48006196:G:A	2.11602e-12	-0.660262	-2.70255e-10	1.48583e-05	-1.20213	-2.70255e-10
48006307	chr12:48006307:C:T	6.01928e-12	1.31385	-0.928681	0.00297282	4.7914	-0.694825
48006834	chr12:48006834:C:T	2.30176e-13	-1.71607	-1.16264	3.5404e-06	-1.55087	-1.08558
48007061	chr12:48007061:C:T	5.70079e-13	-0.992025	-0.979756	2.5736e-06	-2.01872	-0.936661
48007221	chr12:48007221:G:A	1.19682e-12	-2.90362e-10	-1.23013	1.47621e-05	-2.90362e-10	-1.20863
48007266	chr12:48007266:G:A	1.27929e-12	-2.90362e-10	-1.16349	1.60155e-05	-2.90362e-10	-1.12713
48007737	chr12:48007737:A:G	6.15084e-12	-2.90362e-10	0.406788	7.36837e-05	-2.90362e-10	0.399092
48008340	chr12:48008340:G:T	1.32511e-12	-2.90362e-10	-1.12831	1.67095e-05	-2.90362e-10	-1.08471
48009385	chr12:48009385:T:C	1.30748e-12	-2.90362e-10	-1.1417	1.64432e-05	-2.90362e-10	-1.10078
48009446	chr12:48009446:A:C	2.49145e-13	-1.72081	-1.07871	4.03953e-06	-1.54178	-0.962785
48009612	chr12:48009612:C:A	6.88225e-13	-0.563099	-1.22034	2.1163e-05	0.380013	-1.22845
48009657	chr12:48009657:C:T	2.28801e-13	-1.99933	-0.885377	2.46397e-06	-2.00638	-0.992539
48009747	chr12:48009747:C:T	2.5557e-13	-1.55741	-1.21665	2.57697e-06	-1.76957	-1.18451
48009798	chr12:48009798:G:A	6.7679e-13	-0.580281	-1.21991	2.0709e-05	0.358061	-1.22818
48009909	chr12:48009909:G:A	2.79185e-13	-1.491	-1.19468	2.56022e-06	-1.81199	-1.14861
48009927	chr12:48009927:C:T	1.28132e-12	-2.90362e-10	-1.16191	1.60498e-05	-2.90362e-10	-1.12499
48009982	chr12:48009982:G:A	1.58238e-13	-2.03255	-1.22091	9.38847e-06	-0.429593	-1.23161
48010134	chr12:48010134:T:C	2.72412e-13	-1.81643	-0.893807	6.46342e-06	-1.33709	-0.697436
48010519	chr12:48010519:G:A	1.19274e-12	-2.90362e-10	-1.23355	1.44044e-05	-2.90362e-10	-1.23316
48010760	chr12:48010760:A:T	6.62217e-13	-1.82196	-2.70255e-10	6.52553e-06	-2.02497	-2.70255e-10
48010800	chr12:48010800:G:T	4.47324e-12	-2.90362e-10	0.0883119	4.64155e-05	-2.90362e-10	-0.0630558
48010909	chr12:48010909:G:A	2.30282e-13	-1.64695	-1.2313	3.02282e-06	-1.57596	-1.21854
48011106	chr12:48011106:C:A	1.63155e-12	-2.90362e-10	-0.920272	2.02897e-05	-2.90362e-10	-0.890577
48011339	chr12:48011339:T:C	8.30603e-13	-1.5954	-2.70255e-10	6.50324e-06	-2.02839	-2.70255e-10
48011589	chr12:48011589:G:A	1.89241e-12	0.433065	-1.20501	6.89642e-05	1.55166	-1.21876
48011625	chr12:48011625:A:G	6.19319e-13	-1.88893	-2.70255e-10	6.7698e-06	-1.98822	-2.70255e-10
48012077	chr12:48012077:C:T	2.61037e-13	-1.55569	-1.1972	2.88565e-06	-1.71191	-1.12903
48012423	chr12:48012423:A:G	1.13897e-12	-1.27968	-2.70255e-10	6.6195e-06	-2.01067	-2.70255e-10
48013344	chr12:48013344:A:AG	7.06286e-13	-1.75753	-2.70255e-10	6.50826e-06	-2.02762	-2.70255e-10
48014204	chr12:48014204:C:T	2.33524e-13	-1.7301	-1.13417	4.37792e-06	-1.45876	-0.965361
48014230	chr12:48014230:A:G	2.19404e-11	2.1162	-0.437672	0.0106762	5.45841	-0.0833267
48014353	chr12:48014353:C:T	6.66372e-13	-1.81571	-2.70255e-10	6.71206e-06	-1.99678	-2.70255e-10
48014378	chr12:48014378:C:T	1.80591e-12	0.386295	-1.20503	6.49404e-05	1.4914	-1.21862
48014429	chr12:48014429:C:T	4.25406e-13	-2.03078	-0.23373	6.07657e-06	-1.94809	-0.148161
48014801	chr12:48014801:A:T	1.46964e-12	-2.90362e-10	-1.02478	1.84375e-05	-2.90362e-10	-0.986304
48014822	chr12:48014822:C:T	1.18717e-11	-2.90362e-10	1.06436	0.00018115	-2.90362e-10	1.29863
48014954	chr12:48014954:G:C	6.44587e-13	-1.84894	-2.70255e-10	7.91859e-06	-1.83148	-2.70255e-10
48015043	chr12:48015043:T:C	4.42768e-12	-2.90362e-10	0.0780753	5.85219e-05	-2.90362e-10	0.168712
48015514	chr12:48015514:C:T	3.66937e-13	-1.83154	-0.580825	9.1539e-06	-1.40098	-0.285528
48016434	chr12:48016434:C:A	1.64286e-12	-2.90362e-10	-0.913363	2.10583e-05	-2.90362e-10	-0.853394
48016734	chr12:48016734:T:C	3.85631e-13	-1.74282	-0.619852	1.05417e-05	-1.25341	-0.29194
48016783	chr12:48016783:T:A	2.56598e-12	-1.48825	1.02079	2.25921e-05	-1.86854	1.08545
48016900	chr12:48016900:A:G	2.13172e-12	0.430626	-1.0835	7.5935e-05	1.54716	-1.11797
48017047	chr12:48017047:C:T	1.83305e-12	-0.0405766	-0.763241	5.88341e-05	1.01892	-0.844891
48017049	chr12:48017049:G:T	2.09725e-12	0.129279	-0.798451	8.68657e-05	1.28411	-0.720433
48017150	chr12:48017150:C:G	1.91698e-12	-0.528754	-0.230297	3.34847e-05	-0.111418	-0.278182
48017171	chr12:48017171:G:C	5.64844e-12	-2.90362e-10	0.32158	6.57906e-05	-2.90362e-10	0.285788
48017375	chr12:48017375:T:C	2.32166e-13	-1.97751	-0.89259	1.40225e-05	-0.486779	-0.773249
48017406	chr12:48017406:C:T	2.24303e-12	-2.90362e-10	-0.601971	2.94736e-05	-2.90362e-10	-0.517194
48017717	chr12:48017717:G:A	1.94166e-12	-2.90362e-10	-0.746256	2.4317e-05	-2.90362e-10	-0.709512
48018004	chr12:48018004:A:G	1.45082e-12	-1.60018	0.562511	4.96284e-05	-1.04327	1.04715
48018014	chr12:48018014:T:TCAGG	5.17625e-12	-2.90362e-10	0.234281	6.03416e-05	-2.90362e-10	0.199332
48018017	chr12:48018017:C:CACT	5.19551e-12	-2.90362e-10	0.237994	6.05631e-05	-2.90362e-10	0.202997
48018204	chr12:48018204:A:G	1.93139e-12	-2.90362e-10	-0.75156	3.29741e-05	-2.90362e-10	-0.404969
48018627	chr12:48018627:C:T	1.92679e-12	0.339877	-1.09382	2.71034e-06	-1.9116	-0.992018
48018817	chr12:48018817:G:A	4.26579e-12	-2.90362e-10	0.0408285	4.98131e-05	-2.90362e-10	0.00758749
48018950	chr12:48018950:C:T	1.35505e-12	-2.90362e-10	-1.10596	1.59303e-05	-2.90362e-10	-1.13247
48019114	chr12:48019114:C:A	4.62142e-12	-2.90362e-10	0.120902	5.39396e-05	-2.90362e-10	0.0871751
48019159	chr12:48019159:A:T	6.59942e-13	-1.8254	-2.70255e-10	6.60369e-06	-2.01306	-2.70255e-10
48019263	chr12:48019263:C:T	1.19431e-11	-2.90362e-10	1.07036	0.000142033	-2.90362e-10	1.05537
48019586	chr12:48019586:C:T	1.57905e-12	0.169166	-1.12214	5.3624e-05	1.23262	-1.15131
48019782	chr12:48019782:C:T	5.64912e-12	0.512791	-0.191091	9.66759e-06	-1.56859	-0.0633175
48019810	chr12:48019810:A:G	4.80446e-13	-2.00978	-0.133059	2.84441e-05	-0.293209	-0.259541
48019851	chr12:48019851:T:G	5.87423e-12	0.507108	-0.146334	1.011e-05	-1.57117	-0.015987
48020006	chr12:48020006:A:ATATTGT	5.85208e-12	0.454714	-0.0977174	1.04094e-05	-1.59382	0.0358431
48020092	chr12:48020092:G:A	7.43193e-12	-0.217512	0.813497	0.000909944	1.44076	1.47193
48020139	chr12:48020139:A:G	1.35317e-12	-2.90362e-10	-1.10735	1.57073e-05	-2.90362e-10	-1.14656
48020161	chr12:48020161:C:T	5.70401e-12	0.331025	0.000345128	1.09439e-05	-1.64755	0.139641
48020167	chr12:48020167:A:C	5.4171e-12	0.4815	-0.20174	9.43987e-06	-1.5816	-0.0741517
48020187	chr12:48020187:C:T	1.48529e-12	-2.90362e-10	-1.01419	1.69061e-05	-2.90362e-10	-1.07301
48020275	chr12:48020275:C:T	1.44517e-12	-2.90362e-10	-1.04157	1.8146e-05	-2.90362e-10	-1.00224
48021015	chr12:48021015:T:C	1.50432e-12	-2.90362e-10	-1.00146	2.36159e-05	-2.90362e-10	-0.73877
48021618	chr12:48021618:A:C	3.4804e-12	-2.90362e-10	-0.162652	4.56364e-05	-2.90362e-10	-0.0799841
48021751	chr12:48021751:A:G	1.27809e-12	-2.90362e-10	-1.16443	1.51309e-05	-2.90362e-10	-1.18395
48021974	chr12:48021974:G:T	3.09982e-12	0.816363	-1.09482	0.000421065	3.13258	-0.990476
48022062	chr12:48022062:C:G	1.68983e-12	-2.90362e-10	-0.885175	2.05414e-05	-2.90362e-10	-0.878247
48022240	chr12:48022240:G:A	3.68996e-13	-1.5676	-0.839164	1.46558e-05	-0.441928	-0.773925
48022269	chr12:48022269:G:T	5.54206e-12	0.878724	-0.576157	7.6033e-06	-1.38462	-0.487486
48022782	chr12:48022782:T:C	1.3078e-12	-2.90362e-10	-1.14146	1.54317e-05	-2.90362e-10	-1.16426
48023057	chr12:48023057:G:A	1.21046e-12	-2.90362e-10	-1.2188	1.44792e-05	-2.90362e-10	-1.22798
48023156	chr12:48023156:T:G	5.39019e-13	-2.0278	-2.70255e-10	6.67414e-06	-2.00245	-2.70255e-10
48023328	chr12:48023328:A:AT	1.72305e-12	-2.90362e-10	-0.865703	1.91298e-05	-2.90362e-10	-0.949441
48023380	chr12:48023380:C:T	1.19367e-12	-2.90362e-10	-1.23277	1.4412e-05	-2.90362e-10	-1.23263
48023525	chr12:48023525:A:G	6.06199e-12	0.449175	-0.0569368	0.000401921	1.68753	0.408033
48023754	chr12:48023754:A:G	3.35894e-12	0.356483	-0.554658	6.2594e-06	-1.60264	-0.463964
48023874	chr12:48023874:C:T	1.94924e-12	-2.90362e-10	-0.742358	2.34808e-05	-2.90362e-10	-0.744508
48024340	chr12:48024340:C:T	1.58906e-12	-2.90362e-10	-0.946657	1.97215e-05	-2.90362e-10	-0.918982
48024363	chr12:48024363:C:T	8.32158e-12	0.0663664	0.642685	0.000644591	1.44441	1.12352
48024442	chr12:48024442:C:T	6.09352e-12	1.20223	-0.804801	0.00120837	3.74201	-0.545665
48024626	chr12:48024626:T:C	5.53831e-13	-2.0007	-2.70255e-10	8.5536e-06	-1.75434	-2.70255e-10
48024773	chr12:48024773:G:T	5.21457e-13	-2.0221	-0.0388272	6.48916e-05	0.444414	-0.172385
48024927	chr12:48024927:T:C	6.29277e-13	-1.26393	-0.609056	3.73496e-06	-1.9425	-0.64045
48024993	chr12:48024993:AGAG:A	1.23378e-12	-2.90362e-10	-1.19972	1.50121e-05	-2.90362e-10	-1.19183
48025026	chr12:48025026:A:G	1.68235e-12	-2.90362e-10	-0.88961	2.09082e-05	-2.90362e-10	-0.860549
48025277	chr12:48025277:A:G	6.59717e-13	-1.9774	0.151659	1.69338e-05	-1.72144	0.650061
48026053	chr12:48026053:A:G	2.03464e-12	-2.90362e-10	-0.699479	2.56028e-05	-2.90362e-10	-0.657989
48026193	chr12:48026193:C:T	1.06666e-12	-1.34527	-2.70255e-10	1.21732e-05	-1.40145	-2.70255e-10
48026431	chr12:48026431:C:T	2.25782e-13	-1.87727	-1.02072	8.68205e-06	-0.987388	-0.752044
48026597	chr12:48026597:T:A	1.21752e-12	-2.90362e-10	-1.21298	1.44753e-05	-2.90362e-10	-1.22824
48026785	chr12:48026785:C:T	1.50397e-12	-2.90362e-10	-1.00169	1.78574e-05	-2.90362e-10	-1.01827
48026813	chr12:48026813:C:T	5.36213e-13	-2.03302	-2.70255e-10	6.98405e-06	-1.95706	-2.70255e-10
48026930	chr12:48026930:A:G	2.34335e-13	-1.93817	-0.922634	4.1584e-06	-1.7067	-0.768862
48027251	chr12:48027251:A:G	5.41795e-13	-0.791702	-1.23097	3.999e-06	-1.28846	-1.22619
48027953	chr12:48027953:G:A	1.34734e-12	-2.90362e-10	-1.11167	1.6675e-05	-2.90362e-10	-1.08678
48027991	chr12:48027991:G:GCA	2.42053e-13	-1.70869	-1.1197	0.000404583	2.9917	-0.889532
48028073	chr12:48028073:C:T	1.816e-13	-2.02713	-1.08862	2.41939e-05	0.417576	-1.13217
48028198	chr12:48028198:G:C	6.11425e-13	-1.90176	-2.70255e-10	1.10092e-05	-1.50196	-2.70255e-10
48028199	chr12:48028199:G:T	1.1948e-12	-2.90362e-10	-1.23182	1.44652e-05	-2.90362e-10	-1.22895
48028437	chr12:48028437:G:A	1.1952e-12	-2.90362e-10	-1.23148	1.44837e-05	-2.90362e-10	-1.22767
48028448	chr12:48028448:A:G	1.5925e-12	0.0934822	-1.03798	0.00014603	1.89308	-0.809957
48028922	chr12:48028922:C:T	1.05836e-12	-0.235843	-1.11724	3.30731e-05	0.745208	-1.14718
48029450	chr12:48029450:C:T	1.75487e-13	-1.93557	-1.21442	6.83571e-06	-0.752245	-1.22628
48029462	chr12:48029462:A:G	1.10749e-12	-0.223252	-1.08445	3.45979e-05	0.761834	-1.11873
48029540	chr12:48029540:TCTC:T	1.19358e-12	-2.90362e-10	-1.23284	1.45029e-05	-2.90362e-10	-1.22634
48030123	chr12:48030123:A:G	1.32772e-12	-2.90362e-10	-1.12634	1.62372e-05	-2.90362e-10	-1.11338
48030422	chr12:48030422:C:T	1.44093e-12	-2.90362e-10	-1.04451	1.71371e-05	-2.90362e-10	-1.05944
48030714	chr12:48030714:C:G	3.82785e-13	-1.61877	-0.751312	1.32803e-05	-0.685047	-0.629363
48031784	chr12:48031784:C:T	1.52979e-12	-2.90362e-10	-0.984668	1.99393e-05	-2.90362e-10	-0.907997
48032191	chr12:48032191:A:C	1.20141e-12	-2.90362e-10	-1.22631	1.44411e-05	-2.90362e-10	-1.23061
48032209	chr12:48032209:A:G	1.79364e-13	-1.99138	-1.13675	0.000141917	1.95746	-0.902905
48032360	chr12:48032360:T:C	1.71578e-13	-2.01235	-1.16017	0.000107487	1.72403	-0.947353
48032436	chr12:48032436:T:C	1.268e-12	-2.90362e-10	-1.17236	1.48794e-05	-2.90362e-10	-1.20071
48032512	chr12:48032512:T:C	3.83701e-13	-2.01003	-0.357661	1.17662e-05	-1.5608	0.125345
48032601	chr12:48032601:T:G	1.26168e-12	-2.90362e-10	-1.17736	1.48254e-05	-2.90362e-10	-1.20435
48032609	chr12:48032609:T:G	1.3144e-12	-0.254328	-0.882091	0.000628419	3.23526	-0.692745
48032943	chr12:48032943:A:G	1.01419e-12	-0.26705	-1.12866	0.000528414	3.35134	-0.982148
48033001	chr12:48033001:ATTCC:A	6.19667e-13	-1.88837	-2.70255e-10	6.78958e-06	-1.9853	-2.70255e-10
48033272	chr12:48033272:T:C	1.7373e-12	-2.90362e-10	-0.857465	2.08841e-05	-2.90362e-10	-0.8617
48033335	chr12:48033335:A:G	1.73688e-12	-2.90362e-10	-0.857709	2.08788e-05	-2.90362e-10	-0.861955
48033546	chr12:48033546:T:C	4.12132e-13	-1.10542	-1.19079	0.0152493	6.70773	-0.976135
48033713	chr12:48033713:C:T	3.82231e-13	-2.00501	-0.366523	1.19914e-05	-1.53385	0.117351
48033740	chr12:48033740:G:A	1.7127e-13	-1.9547	-1.21961	7.36696e-06	-0.681097	-1.22259
48034036	chr12:48034036:TTTATTGATTTG:T	1.69869e-12	-2.90362e-10	-0.879945	2.13519e-05	-2.90362e-10	-0.839548
48034092	chr12:48034092:A:T	3.2794e-12	0.590055	-0.812194	0.00162175	4.0143	-0.523734
48034101	chr12:48034101:A:G	1.23847e-12	-2.90362e-10	-1.19592	1.44077e-05	-2.90362e-10	-1.23292
48034126	chr12:48034126:C:G	1.21856e-12	-2.90362e-10	-1.21213	1.48801e-05	-2.90362e-10	-1.20067
48034363	chr12:48034363:T:C	1.32482e-12	-2.90362e-10	-1.12852	1.62002e-05	-2.90362e-10	-1.11567
48034367	chr12:48034367:C:T	1.66817e-13	-1.96756	-1.2331	8.08449e-06	-0.620984	-1.18976
48034751	chr12:48034751:C:G	1.16377e-12	-0.150451	-1.10769	3.62444e-05	0.828833	-1.13924
48035199	chr12:48035199:A:G	1.26499e-12	-2.90362e-10	-1.17474	1.54794e-05	-2.90362e-10	-1.16118
48035366	chr12:48035366:A:G	1.53179e-12	-2.90362e-10	-0.983362	1.91333e-05	-2.90362e-10	-0.94926
48035918	chr12:48035918:C:T	1.80497e-13	-1.93186	-1.18998	6.75951e-06	-0.756448	-1.23329
48035993	chr12:48035993:C:T	3.65335e-13	-1.20016	-1.21658	0.0106027	6.41606	-1.04788
48036150	chr12:48036150:A:T	1.32364e-12	-2.90362e-10	-1.12941	1.45473e-05	-2.90362e-10	-1.22328
48036964	chr12:48036964:T:C	1.30169e-12	-2.90362e-10	-1.14613	1.51807e-05	-2.90362e-10	-1.18066
48037130	chr12:48037130:T:C	1.26636e-12	-2.90362e-10	-1.17365	1.54932e-05	-2.90362e-10	-1.16029
48037206	chr12:48037206:C:T	5.44179e-13	-2.01828	-2.70255e-10	6.55291e-06	-2.02078	-2.70255e-10
48037279	chr12:48037279:G:C	1.1935e-12	-2.90362e-10	-1.23291	1.44508e-05	-2.90362e-10	-1.22994
48037385	chr12:48037385:G:A	2.64162e-12	0.562058	-1.00047	0.00120282	3.9683	-0.776567
48037414	chr12:48037414:A:G	1.26116e-12	-2.90362e-10	-1.17777	1.54229e-05	-2.90362e-10	-1.16484
48038134	chr12:48038134:A:AC	1.78689e-13	-2.02616	-1.10575	9.76039e-05	1.51896	-0.838737
48038153	chr12:48038153:C:T	3.44554e-13	-1.27984	-1.19547	0.00911924	6.19776	-0.980305
48038771	chr12:48038771:A:G	1.54766e-12	-0.973057	-2.70255e-10	5.5392e-05	0.113747	-2.70255e-10
48038778	chr12:48038778:C:T	1.19366e-12	-2.90362e-10	-1.23277	1.45009e-05	-2.90362e-10	-1.22648
48039017	chr12:48039017:A:T	1.01183e-12	-0.2177	-1.18034	3.63982e-05	0.895874	-1.20204
48039134	chr12:48039134:G:A	1.10004e-12	-0.12341	-1.19105	4.07046e-05	1.01579	-1.21014
48039153	chr12:48039153:C:T	1.34864e-12	0.0417491	-1.15245	4.45662e-05	1.07359	-1.17731
48039304	chr12:48039304:T:C	1.32139e-12	-2.90362e-10	-1.13112	1.67473e-05	-2.90362e-10	-1.08245
48039758	chr12:48039758:A:G	1.55368e-12	-2.90362e-10	-0.969174	1.95209e-05	-2.90362e-10	-0.929205
48039830	chr12:48039830:A:G	1.21392e-12	-0.0910712	-1.12487	3.87635e-05	0.910876	-1.15409
48039890	chr12:48039890:C:G	1.65804e-12	-2.90362e-10	-0.904164	1.97904e-05	-2.90362e-10	-0.915494
48040057	chr12:48040057:T:C	1.28615e-12	-2.90362e-10	-1.15815	1.58e-05	-2.90362e-10	-1.14068
48040100	chr12:48040100:A:G	2.15317e-12	-2.90362e-10	-0.64286	2.65597e-05	-2.90362e-10	-0.621294
48040148	chr12:48040148:C:A	2.15239e-12	-2.90362e-10	-0.643222	2.65513e-05	-2.90362e-10	-0.62161
48040724	chr12:48040724:G:A	3.92351e-13	-2.00818	-0.337219	1.24746e-05	-1.5422	0.165205
48040949	chr12:48040949:T:A	5.15405e-13	-0.882038	-1.19056	2.13591e-06	-2.03205	-1.10974
48040956	chr12:48040956:A:T	4.66311e-13	-0.939775	-1.23293	1.95188e-06	-2.02958	-1.20231
48041392	chr12:48041392:A:T	5.12537e-13	-0.90369	-1.17449	2.40466e-06	-1.84051	-1.18277
48041448	chr12:48041448:C:T	1.36005e-12	-2.90362e-10	-1.10228	1.57235e-05	-2.90362e-10	-1.14553
48041752	chr12:48041752:C:G	1.1932e-12	-2.90362e-10	-1.23316	1.44047e-05	-2.90362e-10	-1.23313
48041853	chr12:48041853:G:A	1.30557e-12	-2.90362e-10	-1.14316	1.53003e-05	-2.90362e-10	-1.17282
48042864	chr12:48042864:G:A	1.68616e-13	-1.99668	-1.19325	8.49624e-06	-0.527971	-1.23309
48043312	chr12:48043312:G:T	1.19385e-12	-2.90362e-10	-1.23262	1.44125e-05	-2.90362e-10	-1.23259
48043903	chr12:48043903:G:A	1.66549e-12	0.258192	-1.15787	0.000725579	3.70053	-1.01425
48043950	chr12:48043950:A:G	1.19385e-12	-2.90362e-10	-1.23262	1.44125e-05	-2.90362e-10	-1.23259
48044050	chr12:48044050:G:A	1.27247e-12	-2.90362e-10	-1.16884	1.51065e-05	-2.90362e-10	-1.18557
48044097	chr12:48044097:A:G	1.27994e-12	-2.90362e-10	-1.16298	1.57154e-05	-2.90362e-10	-1.14605
48044507	chr12:48044507:T:A	1.34309e-12	-2.90362e-10	-1.11483	1.46296e-05	-2.90362e-10	-1.21764
48044683	chr12:48044683:G:A	1.27109e-12	-2.90362e-10	-1.16992	1.50918e-05	-2.90362e-10	-1.18654
48046339	chr12:48046339:T:C	1.26355e-12	-2.90362e-10	-1.17588	1.50198e-05	-2.90362e-10	-1.19132
48046422	chr12:48046422:G:A	1.19353e-12	-2.90362e-10	-1.23288	1.44086e-05	-2.90362e-10	-1.23286
48046738	chr12:48046738:C:A	1.87126e-12	-2.90362e-10	-0.783186	2.39115e-05	-2.90362e-10	-0.726328
48046822	chr12:48046822:C:T	1.13101e-12	-1.28669	-2.70255e-10	8.95694e-05	0.594325	-2.70255e-10
48047385	chr12:48047385:C:T	1.63346e-12	-2.90362e-10	-0.919097	2.05976e-05	-2.90362e-10	-0.875515
48047548	chr12:48047548:A:C	1.25214e-12	-2.90362e-10	-1.18495	1.49042e-05	-2.90362e-10	-1.19904
48047623	chr12:48047623:G:A	1.51048e-12	-2.90362e-10	-0.997375	1.89374e-05	-2.90362e-10	-0.959552
48047696	chr12:48047696:C:G	2.96107e-12	0.649266	-0.973514	0.00144692	4.11484	-0.738337
48047807	chr12:48047807:T:C	1.19322e-12	-2.90362e-10	-1.23314	1.43991e-05	-2.90362e-10	-1.23352
48047909	chr12:48047909:C:G	1.35543e-12	-2.90362e-10	-1.10568	1.46746e-05	-2.90362e-10	-1.21457
48047965	chr12:48047965:G:A	1.15409e-12	-0.143133	-1.12335	4.19739e-05	0.992457	-1.1561
48048137	chr12:48048137:G:GT	1.51744e-12	0.0344947	-1.02727	6.26892e-05	1.28287	-1.04537
48049174	chr12:48049174:C:T	1.72091e-12	-0.866949	-2.70255e-10	9.22802e-06	-1.67844	-2.70255e-10
48049265	chr12:48049265:T:C	1.65985e-13	-2.03308	-1.17257	1.80186e-05	0.196191	-1.20547
48049563	chr12:48049563:G:A	1.24121e-12	-1.19371	-2.70255e-10	7.33364e-06	-1.90822	-2.70255e-10
48050705	chr12:48050705:C:T	1.74034e-13	-2.03058	-1.12773	8.21486e-05	1.38547	-0.877631
48050908	chr12:48050908:G:A	1.19419e-12	-2.90362e-10	-1.23233	1.44166e-05	-2.90362e-10	-1.23231
48050922	chr12:48050922:G:C	4.72215e-12	-2.90362e-10	0.142464	7.19791e-05	-2.90362e-10	0.375687
48051704	chr12:48051704:A:G	5.91591e-13	-1.93474	-2.70255e-10	7.2992e-06	-1.91292	-2.70255e-10
48052325	chr12:48052325:T:G	1.19274e-12	-2.90362e-10	-1.23355	1.4403e-05	-2.90362e-10	-1.23325
48052522	chr12:48052522:A:C	3.58604e-13	-2.00629	-0.429041	1.11643e-05	-1.53864	0.0506703
48052535	chr12:48052535:T:A	1.34332e-12	-2.90362e-10	-1.11465	1.46258e-05	-2.90362e-10	-1.2179
48052936	chr12:48052936:CAT:C	1.29784e-12	-2.90362e-10	-1.1491	1.52038e-05	-2.90362e-10	-1.17914
48052968	chr12:48052968:C:T	2.20244e-12	-2.90362e-10	-0.620234	2.71839e-05	-2.90362e-10	-0.598066
48053322	chr12:48053322:C:A	2.69945e-13	-2.03157	-0.687762	2.54466e-05	0.12393	-0.788036
48053875	chr12:48053875:A:G	2.91443e-12	0.63504	-0.975165	0.00141285	4.09311	-0.740443
48053907	chr12:48053907:CTAA:C	1.19414e-12	-2.90362e-10	-1.23238	1.44159e-05	-2.90362e-10	-1.23236
48054006	chr12:48054006:G:C	5.30033e-13	-0.88554	-1.15908	2.46671e-06	-1.82941	-1.16839
48054044	chr12:48054044:A:C	1.19344e-12	-2.90362e-10	-1.23296	1.44075e-05	-2.90362e-10	-1.23294
48054683	chr12:48054683:G:A	3.06643e-12	0.662034	-0.95132	0.00149765	4.11911	-0.70814
48054869	chr12:48054869:T:C	1.2196e-12	-2.90362e-10	-1.21128	1.44114e-05	-2.90362e-10	-1.23267
48054989	chr12:48054989:A:G	1.21137e-12	-2.90362e-10	-1.21805	1.49211e-05	-2.90362e-10	-1.19791
48055133	chr12:48055133:G:A	1.53127e-12	0.0583453	-1.04205	6.36623e-05	1.31235	-1.05944
48055380	chr12:48055380:C:T	1.3388e-12	-2.90362e-10	-1.11802	1.46091e-05	-2.90362e-10	-1.21905
48055441	chr12:48055441:G:C	1.2755e-12	-0.0416748	-1.12479	4.11799e-05	0.971271	-1.15401
48055663	chr12:48055663:T:C	1.52744e-12	-2.90362e-10	-0.98621	1.75474e-05	-2.90362e-10	-1.03578
48055841	chr12:48055841:T:C	1.21699e-12	-2.90362e-10	-1.21342	1.44067e-05	-2.90362e-10	-1.233
48056273	chr12:48056273:A:G	2.64026e-13	-1.93836	-0.803149	8.50139e-06	-1.32339	-0.43707
48057204	chr12:48057204:ATTAT:A	2.32916e-12	0.479481	-1.04377	8.24368e-05	1.59319	-1.08185
48057205	chr12:48057205:T:C	1.199e-12	-2.90362e-10	-1.22831	1.44789e-05	-2.90362e-10	-1.228
48057226	chr12:48057226:T:C	1.31784e-12	-2.90362e-10	-1.1338	1.4533e-05	-2.90362e-10	-1.22427
48057444	chr12:48057444:G:A	1.1941e-12	-2.90362e-10	-1.23241	1.44153e-05	-2.90362e-10	-1.2324
48057464	chr12:48057464:A:G	7.36111e-13	-0.83864	-0.877534	3.34485e-06	-1.7972	-0.896073
48057477	chr12:48057477:G:A	1.63247e-12	0.230999	-1.15071	5.62668e-05	1.30528	-1.17586
48057592	chr12:48057592:TTATTTTATA:T	1.88663e-13	-1.97505	-1.10254	0.000180349	2.13473	-0.840522
48057671	chr12:48057671:C:T	1.38376e-12	-2.90362e-10	-1.085	1.64861e-05	-2.90362e-10	-1.09817
48058298	chr12:48058298:A:T	4.07808e-13	-2.00375	-0.303008	1.3128e-05	-1.53308	0.207133
48058454	chr12:48058454:C:T	1.39879e-12	-2.90362e-10	-1.07419	1.48695e-05	-2.90362e-10	-1.20138
48058544	chr12:48058544:TAC:T	1.24798e-12	0.00922648	-1.1975	4.15574e-05	1.03973	-1.21335
48058926	chr12:48058926:T:C	1.07976e-12	-0.190031	-1.14303	3.90391e-05	0.936295	-1.17242
48059256	chr12:48059256:T:C	1.16416e-12	-0.0873224	-1.17048	4.33977e-05	1.06429	-1.19457
48059406	chr12:48059406:T:C	1.52641e-12	-2.90362e-10	-0.986885	1.91566e-05	-2.90362e-10	-0.948041
48059721	chr12:48059721:TCTCTG:T	1.32034e-12	0.0198395	-1.15175	4.34584e-05	1.04784	-1.17673
48060037	chr12:48060037:A:G	3.12866e-12	0.708412	-0.977607	0.00156482	4.19869	-0.743854
48060847	chr12:48060847:G:A	1.34932e-12	0.0426373	-1.15284	4.47138e-05	1.07722	-1.17763
48061421	chr12:48061421:T:C	9.91563e-13	-0.284212	-1.13406	3.51253e-05	0.821857	-1.16363
48061549	chr12:48061549:A:G	1.32019e-12	-2.90362e-10	-1.13202	1.57625e-05	-2.90362e-10	-1.14305
48061627	chr12:48061627:T:C	1.46535e-12	-2.90362e-10	-1.02771	1.70345e-05	-2.90362e-10	-1.06545
48061784	chr12:48061784:G:A	3.34773e-13	-2.00443	-0.49967	1.02784e-05	-1.53206	-0.0385873
48061998	chr12:48061998:T:C	2.47233e-12	-2.90362e-10	-0.504639	2.97949e-05	-2.90362e-10	-0.506352
48062005	chr12:48062005:A:C	2.46814e-12	-2.90362e-10	-0.506334	2.97445e-05	-2.90362e-10	-0.508047
48062371	chr12:48062371:T:C	1.19637e-12	-2.90362e-10	-1.23051	1.44433e-05	-2.90362e-10	-1.23046
48063040	chr12:48063040:C:T	1.34949e-12	-2.90362e-10	-1.11008	1.46507e-05	-2.90362e-10	-1.2162
48063162	chr12:48063162:C:T	3.62627e-13	-1.99365	-0.430532	1.16883e-05	-1.49113	0.0490233
48063277	chr12:48063277:A:G	1.30309e-12	-2.90362e-10	-1.14506	1.55711e-05	-2.90362e-10	-1.15527
48063351	chr12:48063351:T:C	1.4067e-12	-2.90362e-10	-1.06855	1.65785e-05	-2.90362e-10	-1.09258
48063376	chr12:48063376:G:A	1.76385e-13	-2.02765	-1.11724	9.20251e-05	1.47993	-0.85856
48063556	chr12:48063556:A:C	3.5081e-13	-2.00658	-0.450733	1.08407e-05	-1.54124	0.0238608
48063602	chr12:48063602:C:T	1.34219e-12	-2.90362e-10	-1.1155	1.46214e-05	-2.90362e-10	-1.2182
48064366	chr12:48064366:C:T	1.41223e-12	-2.90362e-10	-1.06463	1.49346e-05	-2.90362e-10	-1.19701
48064731	chr12:48064731:C:T	1.26641e-12	-2.90362e-10	-1.17362	1.50444e-05	-2.90362e-10	-1.18968
48064746	chr12:48064746:G:A	3.33101e-12	0.762552	-0.969075	0.0017164	4.2794	-0.732107
48065705	chr12:48065705:C:G	1.38968e-12	-2.90362e-10	-1.08073	1.48401e-05	-2.90362e-10	-1.20335
48066233	chr12:48066233:T:C	1.35767e-12	-2.90362e-10	-1.10403	1.46839e-05	-2.90362e-10	-1.21394
48066300	chr12:48066300:G:A	4.96935e-13	-0.954813	-1.15428	2.4118e-06	-1.85644	-1.16387
48066634	chr12:48066634:T:C	7.7179e-13	-1.66884	-2.70255e-10	1.84764e-05	-0.984194	-2.70255e-10
48066780	chr12:48066780:G:A	1.37752e-12	-2.90362e-10	-1.08951	1.47696e-05	-2.90362e-10	-1.20812
48067121	chr12:48067121:T:C	1.19343e-12	-2.90362e-10	-1.23297	1.44075e-05	-2.90362e-10	-1.23294
48067581	chr12:48067581:C:A	1.32672e-12	-2.90362e-10	-1.12709	1.54124e-05	-2.90362e-10	-1.16552
48067632	chr12:48067632:T:C	1.54764e-12	-2.90362e-10	-0.973066	1.94403e-05	-2.90362e-10	-0.933339
48067852	chr12:48067852:G:T	2.66162e-13	-2.02818	-0.705272	2.28989e-05	0.0342438	-0.803842
48068202	chr12:48068202:A:C	1.29949e-12	-2.90362e-10	-1.14783	1.53843e-05	-2.90362e-10	-1.16734
48068414	chr12:48068414:T:C	1.2991e-12	-2.90362e-10	-1.14813	1.53803e-05	-2.90362e-10	-1.1676
48068672	chr12:48068672:T:C	1.36984e-12	-2.90362e-10	-1.09511	1.47348e-05	-2.90362e-10	-1.21047
48068922	chr12:48068922:G:A	1.19403e-12	-2.90362e-10	-1.23246	1.44147e-05	-2.90362e-10	-1.23244
48068924	chr12:48068924:G:A	1.22151e-12	-2.90362e-10	-1.20971	1.45046e-05	-2.90362e-10	-1.22622
48069085	chr12:48069085:G:A	3.53781e-12	0.790687	-0.936979	0.00189742	4.32817	-0.680608
48069592	chr12:48069592:T:C	1.47295e-12	-2.90362e-10	-1.02253	1.84345e-05	-2.90362e-10	-0.986466
48070023	chr12:48070023:T:C	2.80114e-12	0.612609	-0.992384	0.00132335	4.05198	-0.764748
48070412	chr12:48070412:T:C	1.35751e-12	-2.90362e-10	-1.10415	1.46819e-05	-2.90362e-10	-1.21407
48070692	chr12:48070692:A:G	3.23965e-12	0.725648	-0.959982	0.00163818	4.22055	-0.719892
48071007	chr12:48071007:C:T	1.31628e-12	-2.90362e-10	-1.13499	1.54029e-05	-2.90362e-10	-1.16613
48071278	chr12:48071278:A:G	1.36715e-12	-2.90362e-10	-1.09707	1.47231e-05	-2.90362e-10	-1.21127
48071344	chr12:48071344:GGTGGCTCACGCCT:G	1.45229e-12	0.0661902	-1.10285	4.79848e-05	1.10529	-1.13509
48071408	chr12:48071408:G:A	1.3148e-12	-2.90362e-10	-1.13611	1.53886e-05	-2.90362e-10	-1.16706
48071618	chr12:48071618:A:G	1.68403e-12	-0.888608	-2.70255e-10	1.09956e-05	-1.50319	-2.70255e-10
48072425	chr12:48072425:C:T	1.28608e-12	-2.90362e-10	-1.1582	1.55563e-05	-2.90362e-10	-1.15622
48072550	chr12:48072550:C:T	1.19352e-12	-2.90362e-10	-1.23289	1.44084e-05	-2.90362e-10	-1.23288
48073119	chr12:48073119:T:C	1.19405e-12	-2.90362e-10	-1.23245	1.44149e-05	-2.90362e-10	-1.23243
48073257	chr12:48073257:G:A	1.19547e-12	-2.90362e-10	-1.23126	1.45048e-05	-2.90362e-10	-1.22621
48074194	chr12:48074194:C:T	3.02801e-12	0.686641	-0.988533	0.00148314	4.16075	-0.759529
48074426	chr12:48074426:C:T	7.70933e-12	-2.90362e-10	0.632632	8.00482e-05	-2.90362e-10	0.481939
48074869	chr12:48074869:A:G	1.71188e-13	-2.03032	-1.14447	8.07443e-05	1.39954	-0.908943
48075140	chr12:48075140:T:C	1.40394e-12	0.00385726	-1.07437	5.77626e-05	1.24602	-1.09036
48075205	chr12:48075205:ACT:A	3.30099e-13	-1.99787	-0.520293	1.01924e-05	-1.51267	-0.0663747
48075289	chr12:48075289:T:C	1.21763e-12	-2.90362e-10	-1.21289	1.44226e-05	-2.90362e-10	-1.23189
48075607	chr12:48075607:C:T	1.29668e-12	-2.90362e-10	-1.14999	1.56174e-05	-2.90362e-10	-1.1523
48075913	chr12:48075913:T:C	1.3697e-12	-2.90362e-10	-1.09521	1.47344e-05	-2.90362e-10	-1.21051
48075968	chr12:48075968:G:A	1.19762e-12	-2.90362e-10	-1.22946	1.44337e-05	-2.90362e-10	-1.23112
48076044	chr12:48076044:G:A	1.31604e-12	-2.90362e-10	-1.13517	1.54006e-05	-2.90362e-10	-1.16628
48076125	chr12:48076125:T:C	1.19326e-12	-2.90362e-10	-1.23311	1.43993e-05	-2.90362e-10	-1.23351
48076315	chr12:48076315:G:A	1.31796e-12	-2.90362e-10	-1.13371	1.54192e-05	-2.90362e-10	-1.16508
48076385	chr12:48076385:C:T	1.23437e-12	-2.90362e-10	-1.19924	1.50816e-05	-2.90362e-10	-1.18722
48076386	chr12:48076386:G:A	1.34445e-12	-2.90362e-10	-1.11381	1.46275e-05	-2.90362e-10	-1.21779
48076750	chr12:48076750:C:A	2.73599e-12	0.576036	-0.979344	0.00135023	4.05259	-0.745248
48076897	chr12:48076897:G:A	3.04866e-12	0.680348	-0.975447	0.00149534	4.15101	-0.741593
48076934	chr12:48076934:G:A	3.03372e-12	0.656454	-0.956464	0.00147266	4.1098	-0.715663
48077666	chr12:48077666:T:C	1.19417e-12	-2.90362e-10	-1.23235	1.44163e-05	-2.90362e-10	-1.23233
48078560	chr12:48078560:G:A	1.3367e-12	-2.90362e-10	-1.1196	1.45977e-05	-2.90362e-10	-1.21983
48078583	chr12:48078583:C:T	2.60177e-12	0.496753	-0.950361	0.00117358	3.87403	-0.706911
48078670	chr12:48078670:G:A	3.12786e-12	0.705502	-0.974952	0.00155564	4.18965	-0.740692
48079276	chr12:48079276:G:A	2.96804e-12	0.662062	-0.983959	0.00144041	4.12505	-0.753055
48079748	chr12:48079748:TAGAG:T	1.55577e-12	0.118994	-1.08682	6.58683e-05	1.38905	-1.10208
48079784	chr12:48079784:CTG:C	1.34651e-12	-2.90362e-10	-1.11228	1.46354e-05	-2.90362e-10	-1.21724
48079956	chr12:48079956:T:A	2.96063e-12	0.646951	-0.971349	0.00143561	4.10419	-0.735538
48080186	chr12:48080186:T:C	1.2542e-12	-2.90362e-10	-1.1833	1.53597e-05	-2.90362e-10	-1.16895
48081070	chr12:48081070:A:G	6.92355e-13	-1.7912	0.0137411	2.49706e-05	-1.24253	0.559534
48081392	chr12:48081392:T:C	1.21048e-12	-2.90362e-10	-1.21878	1.51492e-05	-2.90362e-10	-1.18274
48081450	chr12:48081450:T:C	3.05261e-12	0.682678	-0.976482	0.00150023	4.15541	-0.742732
48081577	chr12:48081577:T:G	1.32817e-12	-2.90362e-10	-1.12599	1.54262e-05	-2.90362e-10	-1.16462
48081834	chr12:48081834:G:A	5.57449e-13	-1.99418	-2.70255e-10	6.69812e-06	-1.99886	-2.70255e-10
48081901	chr12:48081901:G:A	2.37732e-12	-2.90362e-10	-0.543825	3.01091e-05	-2.90362e-10	-0.495862
48082389	chr12:48082389:T:C	1.33658e-12	-2.90362e-10	-1.11968	1.5504e-05	-2.90362e-10	-1.15959
48082626	chr12:48082626:C:T	5.94066e-13	-1.93056	-2.70255e-10	6.52986e-06	-2.0243	-2.70255e-10
48082871	chr12:48082871:T:C	1.29199e-12	-2.90362e-10	-1.15362	1.50904e-05	-2.90362e-10	-1.18663
48083265	chr12:48083265:C:T	1.44177e-12	-2.90362e-10	-1.04393	1.79929e-05	-2.90362e-10	-1.01071
48083303	chr12:48083303:C:G	1.36192e-12	-2.90362e-10	-1.1009	1.47004e-05	-2.90362e-10	-1.21281
48083639	chr12:48083639:A:G	2.86021e-12	0.619939	-0.978843	0.00135378	4.05588	-0.745916
48083794	chr12:48083794:C:T	1.85417e-12	-0.901015	0.108651	1.62144e-05	-1.38455	0.269754
48083847	chr12:48083847:T:C	1.28412e-12	-2.90362e-10	-1.15973	1.57715e-05	-2.90362e-10	-1.14249
48084324	chr12:48084324:T:C	1.56595e-12	-0.961307	-2.70255e-10	5.5677e-05	0.118878	-2.70255e-10
48084571	chr12:48084571:C:G	1.33901e-12	-2.90362e-10	-1.11787	1.46057e-05	-2.90362e-10	-1.21928
48084762	chr12:48084762:T:A	1.10757e-12	-1.30763	-2.70255e-10	1.05684e-05	-1.54282	-2.70255e-10
48084881	chr12:48084881:T:C	1.35592e-12	-2.90362e-10	-1.10532	1.46754e-05	-2.90362e-10	-1.21452
48085219	chr12:48085219:G:A	1.44908e-12	-2.90362e-10	-1.03887	1.81118e-05	-2.90362e-10	-1.00413
48085440	chr12:48085440:C:T	2.20008e-12	-2.90362e-10	-0.621308	2.7154e-05	-2.90362e-10	-0.599164
48085587	chr12:48085587:G:T	5.65057e-13	-1.98063	-2.70255e-10	7.44187e-06	-1.89357	-2.70255e-10
48086345	chr12:48086345:T:C	3.14863e-12	-0.262831	-2.70255e-10	1.66447e-05	-1.0886	-2.70255e-10
48086787	chr12:48086787:C:T	1.41041e-12	-2.90362e-10	-1.06592	1.9541e-05	-2.90362e-10	-0.928175
48086860	chr12:48086860:G:A	1.36154e-12	-2.90362e-10	-1.10118	1.46997e-05	-2.90362e-10	-1.21286
48086869	chr12:48086869:T:C	1.19398e-12	-2.90362e-10	-1.23251	1.4414e-05	-2.90362e-10	-1.23249
48087136	chr12:48087136:T:C	1.7253e-13	-2.0297	-1.13728	8.35244e-05	1.41992	-0.895467
48087223	chr12:48087223:T:C	1.35348e-12	-2.90362e-10	-1.10712	1.56628e-05	-2.90362e-10	-1.1494
48087388	chr12:48087388:G:A	1.19407e-12	-2.90362e-10	-1.23243	1.44151e-05	-2.90362e-10	-1.23241
48087650	chr12:48087650:T:C	1.25929e-12	-2.90362e-10	-1.17925	1.54309e-05	-2.90362e-10	-1.16432
48087694	chr12:48087694:A:C	1.29961e-12	-2.90362e-10	-1.14774	1.53854e-05	-2.90362e-10	-1.16727
48087804	chr12:48087804:T:C	1.65455e-13	-2.03232	-1.17653	1.66911e-05	0.122267	-1.20808
48088015	chr12:48088015:T:C	6.0993e-13	-1.90421	-2.70255e-10	6.5805e-06	-2.01658	-2.70255e-10
48088370	chr12:48088370:T:C	3.01661e-12	0.671091	-0.976758	0.00147935	4.14169	-0.743016
48088791	chr12:48088791:A:C	1.24227e-12	-2.90362e-10	-1.19286	1.46489e-05	-2.90362e-10	-1.21632
48089458	chr12:48089458:T:C	2.6318e-12	0.662105	-1.10423	0.00120623	4.1217	-0.927133
48089501	chr12:48089501:A:G	1.52115e-12	-2.90362e-10	-0.990332	2.00408e-05	-2.90362e-10	-0.902921
48089709	chr12:48089709:T:G	2.85012e-12	0.639017	-1.00146	0.00135713	4.0899	-0.777462
48089724	chr12:48089724:T:C	3.02527e-12	0.676004	-0.978803	0.00148607	4.14912	-0.745921
48090190	chr12:48090190:T:C	3.07681e-12	0.716378	-1.00228	0.0015226	4.20607	-0.778586
48090365	chr12:48090365:A:T	1.19488e-12	-2.90362e-10	-1.23176	1.44249e-05	-2.90362e-10	-1.23173
48090424	chr12:48090424:G:A	1.19298e-12	-2.90362e-10	-1.23335	1.44017e-05	-2.90362e-10	-1.23334
48090650	chr12:48090650:G:A	3.29978e-12	0.740444	-0.956389	0.00168131	4.2417	-0.715063
48090833	chr12:48090833:G:C	1.52323e-12	0.0851923	-1.07416	6.41145e-05	1.35009	-1.09011
48091088	chr12:48091088:T:G	1.56238e-12	-0.963589	-2.70255e-10	1.1959e-05	-1.41921	-2.70255e-10
48091175	chr12:48091175:T:C	3.06617e-12	0.676953	-0.966323	0.00150979	4.14778	-0.728742
48091592	chr12:48091592:A:C	1.28789e-12	-2.90362e-10	-1.1568	1.55786e-05	-2.90362e-10	-1.15479
48091628	chr12:48091628:C:G	1.29735e-12	-2.90362e-10	-1.14948	1.53619e-05	-2.90362e-10	-1.1688
48091821	chr12:48091821:T:C	5.41481e-12	-2.90362e-10	0.279338	8.49852e-05	-2.90362e-10	0.541788
48091836	chr12:48091836:G:A	1.35438e-12	-2.90362e-10	-1.10646	1.56712e-05	-2.90362e-10	-1.14887
48091912	chr12:48091912:C:T	1.3462e-12	-2.90362e-10	-1.11251	1.55942e-05	-2.90362e-10	-1.15379
48092157	chr12:48092157:G:C	2.72186e-13	-2.0289	-0.68217	2.38631e-05	0.0555089	-0.783865
48092469	chr12:48092469:C:G	3.68123e-12	-2.90362e-10	-0.106553	5.47005e-05	-2.90362e-10	0.101183
48092694	chr12:48092694:A:C	3.30823e-12	-0.213387	-2.70255e-10	1.72535e-05	-1.05267	-2.70255e-10
48092932	chr12:48092932:A:G	3.76718e-13	-1.99589	-0.390164	1.21572e-05	-1.5012	0.0984343
48093836	chr12:48093836:T:C	1.38775e-12	-2.90362e-10	-1.08211	1.4815e-05	-2.90362e-10	-1.20505
48093939	chr12:48093939:G:A	1.34443e-12	-2.90362e-10	-1.11383	1.46279e-05	-2.90362e-10	-1.21776
48094060	chr12:48094060:C:G	1.19409e-12	-2.90362e-10	-1.23242	1.44153e-05	-2.90362e-10	-1.2324
48094167	chr12:48094167:G:A	1.78646e-12	-2.90362e-10	-0.829561	2.01711e-05	-2.90362e-10	-0.89644
48094238	chr12:48094238:G:A	1.34124e-12	0.0362489	-1.15245	4.43395e-05	1.06849	-1.17731
48094445	chr12:48094445:C:T	1.33947e-12	-2.90362e-10	-1.11752	1.46085e-05	-2.90362e-10	-1.21909
48094612	chr12:48094612:G:A	1.19422e-12	-2.90362e-10	-1.23231	1.44169e-05	-2.90362e-10	-1.23229
48094929	chr12:48094929:T:C	1.3434e-12	0.0378568	-1.15245	4.44681e-05	1.07139	-1.17731
48095137	chr12:48095137:G:A	1.34468e-12	-2.90362e-10	-1.11365	1.4629e-05	-2.90362e-10	-1.21769
48095334	chr12:48095334:C:T	2.9959e-12	0.682673	-0.995226	0.00147263	4.1628	-0.768682
48095393	chr12:48095393:G:A	1.20263e-12	-2.90362e-10	-1.22529	1.44003e-05	-2.90362e-10	-1.23344
48095574	chr12:48095574:T:C	1.3299e-12	-2.90362e-10	-1.1247	1.45724e-05	-2.90362e-10	-1.22156
48095649	chr12:48095649:G:A	1.50154e-12	0.0631377	-1.06644	6.26001e-05	1.31885	-1.08277
48095738	chr12:48095738:G:A	8.38319e-13	-1.58616	-2.70255e-10	8.23011e-06	-1.79289	-2.70255e-10
48096149	chr12:48096149:T:C	1.3866e-12	-2.90362e-10	-1.08295	1.59779e-05	-2.90362e-10	-1.12948
48096722	chr12:48096722:C:T	1.27128e-12	-2.90362e-10	-1.16978	1.58064e-05	-2.90362e-10	-1.14027
48097265	chr12:48097265:A:G	2.57282e-13	-2.0288	-0.738579	2.257e-05	0.0491718	-0.833242
48097844	chr12:48097844:T:C	1.2018e-12	-2.90362e-10	-1.22598	1.49608e-05	-2.90362e-10	-1.19526
48098265	chr12:48098265:T:A	2.94594e-12	0.672951	-1.00232	0.001429	4.14274	-0.778699
48098410	chr12:48098410:T:C	2.30429e-13	-2.03213	-0.845478	2.25297e-05	0.139308	-0.925162
48098470	chr12:48098470:C:T	1.30102e-12	-2.90362e-10	-1.14665	1.54e-05	-2.90362e-10	-1.16632
48098557	chr12:48098557:T:G	1.42275e-12	-2.90362e-10	-1.05721	1.7751e-05	-2.90362e-10	-1.02425
48099140	chr12:48099140:G:A	1.27159e-12	-2.90362e-10	-1.16953	1.50974e-05	-2.90362e-10	-1.18617
48099295	chr12:48099295:T:C	1.0573e-12	-1.35408	-2.70255e-10	1.0175e-05	-1.58076	-2.70255e-10
48099587	chr12:48099587:G:T	8.62147e-13	-1.55813	-2.70255e-10	8.50247e-06	-1.76033	-2.70255e-10
48099591	chr12:48099591:G:A	9.70398e-13	-0.567818	-0.872031	3.36595e-05	0.328154	-0.712549
48099884	chr12:48099884:C:T	1.44503e-12	-2.90362e-10	-1.04167	1.67989e-05	-2.90362e-10	-1.07938
48099927	chr12:48099927:T:C	1.20729e-12	-0.0248924	-1.19653	3.98283e-05	0.996507	-1.21262
48099948	chr12:48099948:T:C	1.35456e-12	-2.90362e-10	-1.10632	1.46689e-05	-2.90362e-10	-1.21496
48100210	chr12:48100210:G:A	8.24536e-11	3.00244	-2.70255e-10	0.00289272	4.06926	-2.70255e-10
48100357	chr12:48100357:G:A	1.19583e-12	-2.90362e-10	-1.23096	1.44177e-05	-2.90362e-10	-1.23223
48100551	chr12:48100551:C:T	2.79115e-12	0.614794	-0.998142	0.00134304	4.0748	-0.772795
48100594	chr12:48100594:C:T	1.48946e-12	0.141787	-1.15317	5.05864e-05	1.201	-1.17801
48101787	chr12:48101787:C:T	1.32015e-12	-2.90362e-10	-1.13205	1.5762e-05	-2.90362e-10	-1.14309
48101917	chr12:48101917:G:T	1.31506e-12	-2.90362e-10	-1.13592	1.53911e-05	-2.90362e-10	-1.1669
48102124	chr12:48102124:T:C	1.28838e-12	0.0410386	-1.19746	4.31081e-05	1.07634	-1.21332
48102706	chr12:48102706:A:G	5.51372e-13	-2.00515	-2.70255e-10	6.62824e-06	-2.00935	-2.70255e-10
48102782	chr12:48102782:G:C	2.39394e-12	0.696237	-1.2331	6.84087e-05	1.55808	-1.23326
48102789	chr12:48102789:C:T	1.21974e-12	-2.90362e-10	-1.21116	1.48537e-05	-2.90362e-10	-1.20244
48102877	chr12:48102877:C:T	1.2952e-12	-2.90362e-10	-1.15114	1.44623e-05	-2.90362e-10	-1.22914
48102997	chr12:48102997:C:T	1.32134e-12	-2.90362e-10	-1.13115	1.57755e-05	-2.90362e-10	-1.14223
48103170	chr12:48103170:T:G	1.28403e-12	-2.90362e-10	-1.1598	1.50187e-05	-2.90362e-10	-1.19139
48103214	chr12:48103214:G:A	2.72351e-13	-2.02687	-0.683596	2.28053e-05	0.0105753	-0.784271
48103262	chr12:48103262:G:A	1.32166e-12	0.0198138	-1.15072	4.34636e-05	1.0471	-1.17587
48103858	chr12:48103858:C:T	1.19403e-12	-2.90362e-10	-1.23246	1.44146e-05	-2.90362e-10	-1.23245
48104544	chr12:48104544:G:A	1.65756e-13	-2.03285	-1.17419	1.73503e-05	0.159436	-1.20652
48104630	chr12:48104630:C:T	2.65546e-13	-2.02925	-0.706513	2.40146e-05	0.082471	-0.8045
48105318	chr12:48105318:C:T	5.42124e-13	-2.02206	-2.70255e-10	6.71079e-06	-1.99697	-2.70255e-10
48105618	chr12:48105618:G:A	8.69306e-13	-1.54986	-2.70255e-10	6.48634e-06	-2.03099	-2.70255e-10
48106115	chr12:48106115:C:T	5.41058e-13	-2.02403	-2.70255e-10	6.73742e-06	-1.99301	-2.70255e-10
48106148	chr12:48106148:A:T	1.64668e-12	0.316983	-1.22802	0.000659429	3.81706	-1.22637
48106551	chr12:48106551:G:A	1.22096e-12	-2.90362e-10	-1.21016	1.44736e-05	-2.90362e-10	-1.22836
48106585	chr12:48106585:G:A	5.36179e-13	-2.03309	-2.70255e-10	6.565e-06	-2.01894	-2.70255e-10
48106722	chr12:48106722:A:ACAAG	1.27923e-12	-2.90362e-10	-1.16354	1.5175e-05	-2.90362e-10	-1.18104
48107081	chr12:48107081:C:G	1.088e-12	-0.0920079	-1.23345	3.72236e-05	0.948607	-1.23235
48107378	chr12:48107378:A:T	1.21851e-12	-2.90362e-10	-1.21217	1.44883e-05	-2.90362e-10	-1.22735
48107628	chr12:48107628:A:G	1.22051e-12	-2.90362e-10	-1.21053	1.44761e-05	-2.90362e-10	-1.22819
48108249	chr12:48108249:A:C	1.20252e-12	-2.90362e-10	-1.22538	1.44007e-05	-2.90362e-10	-1.23341
48108317	chr12:48108317:A:G	1.7967e-12	0.137412	-0.961259	0.000592138	3.24496	-0.761915
48108710	chr12:48108710:C:T	1.22131e-12	-2.90362e-10	-1.20988	1.44724e-05	-2.90362e-10	-1.22845
48108791	chr12:48108791:G:A	2.07474e-12	0.105458	-0.78542	0.000791362	3.2557	-0.482638
48110098	chr12:48110098:G:A	1.22161e-12	-2.90362e-10	-1.20963	1.44706e-05	-2.90362e-10	-1.22857
48110235	chr12:48110235:T:C	1.53392e-12	-2.90362e-10	-0.981971	1.85729e-05	-2.90362e-10	-0.978986
48110652	chr12:48110652:G:C	1.53178e-12	-2.90362e-10	-0.983369	1.85468e-05	-2.90362e-10	-0.980393
48110703	chr12:48110703:C:G	1.53296e-12	-2.90362e-10	-0.982598	1.85612e-05	-2.90362e-10	-0.979617
48110843	chr12:48110843:G:A	9.86954e-13	-0.190886	-1.23205	3.31497e-05	0.826872	-1.22653
48111220	chr12:48111220:T:C	4.35461e-13	-1.17888	-1.06227	2.3191e-06	-2.03302	-1.02649
48111282	chr12:48111282:C:T	1.77542e-12	-2.90362e-10	-0.835765	1.99059e-05	-2.90362e-10	-0.909674
48111414	chr12:48111414:C:T	1.22216e-12	-2.90362e-10	-1.20918	1.45179e-05	-2.90362e-10	-1.22531
48111447	chr12:48111447:C:T	1.83772e-12	0.195943	-0.997218	0.000615971	3.33248	-0.80997
48111609	chr12:48111609:C:G	1.23532e-12	-2.90362e-10	-1.19847	1.44194e-05	-2.90362e-10	-1.23211
48112070	chr12:48112070:C:T	1.25293e-12	-2.90362e-10	-1.18431	1.4752e-05	-2.90362e-10	-1.20931
48112268	chr12:48112268:G:T	1.26255e-12	-2.90362e-10	-1.17667	1.48356e-05	-2.90362e-10	-1.20366
48113013	chr12:48113013:G:A	2.38728e-12	-2.90362e-10	-0.539645	3.02254e-05	-2.90362e-10	-0.492007
48113122	chr12:48113122:G:A	1.21659e-12	-2.90362e-10	-1.21375	1.45013e-05	-2.90362e-10	-1.22645
48113319	chr12:48113319:C:A	1.34472e-12	-2.90362e-10	-1.11362	1.5677e-05	-2.90362e-10	-1.1485
48113603	chr12:48113603:C:T	1.22665e-12	-2.90362e-10	-1.20551	1.44464e-05	-2.90362e-10	-1.23024
48113608	chr12:48113608:G:A	1.77924e-12	-2.90362e-10	-0.833612	2.27781e-05	-2.90362e-10	-0.774888
48114047	chr12:48114047:C:T	3.86742e-13	-2.01752	-0.342279	1.20727e-05	-1.5775	0.167754
48114080	chr12:48114080:T:A	1.23873e-12	-2.90362e-10	-1.19571	1.51761e-05	-2.90362e-10	-1.18097
48114136	chr12:48114136:A:G	2.65143e-13	-1.70782	-1.02947	9.40777e-06	-0.768521	-0.890633
48114413	chr12:48114413:T:A	1.22555e-12	-2.90362e-10	-1.20641	1.44505e-05	-2.90362e-10	-1.22996
48114500	chr12:48114500:A:G	1.22445e-12	-2.90362e-10	-1.20731	1.44554e-05	-2.90362e-10	-1.22962
48114665	chr12:48114665:AAGG:A	5.3618e-13	-2.03309	-2.70255e-10	6.57767e-06	-2.01701	-2.70255e-10
48114703	chr12:48114703:T:G	1.85362e-13	-2.03298	-1.06227	3.19582e-06	-1.8053	-0.933542
48114729	chr12:48114729:G:A	1.51838e-12	-2.90362e-10	-0.992153	1.83816e-05	-2.90362e-10	-0.989337
48114815	chr12:48114815:C:T	1.23449e-12	-2.90362e-10	-1.19914	1.46078e-05	-2.90362e-10	-1.21914
48115730	chr12:48115730:G:C	1.59682e-12	-2.90362e-10	-0.941785	2.12055e-05	-2.90362e-10	-0.846431
48115849	chr12:48115849:T:C	4.76266e-12	-2.90362e-10	0.151007	5.95265e-05	-2.90362e-10	0.185732
48115981	chr12:48115981:G:A	2.68022e-13	-1.80979	-0.916702	7.50373e-06	-1.08148	-0.803811
48115987	chr12:48115987:A:G	3.93123e-13	-2.01809	-0.325339	1.22788e-05	-1.58226	0.189451
48116081	chr12:48116081:C:T	1.42358e-12	-2.90362e-10	-1.05662	1.7233e-05	-2.90362e-10	-1.05386
48116255	chr12:48116255:C:G	1.31604e-12	-2.90362e-10	-1.13517	1.57148e-05	-2.90362e-10	-1.14609
48116557	chr12:48116557:C:T	9.72433e-13	-0.20577	-1.23198	3.25765e-05	0.809295	-1.22639
48117212	chr12:48117212:T:C	2.63732e-13	-1.70475	-1.03787	9.35932e-06	-0.762748	-0.901569
48117499	chr12:48117499:T:G	1.28401e-12	-2.90362e-10	-1.15982	1.52063e-05	-2.90362e-10	-1.17898
48117802	chr12:48117802:G:A	1.36642e-12	-2.90362e-10	-1.09761	1.58927e-05	-2.90362e-10	-1.13483
48118108	chr12:48118108:C:G	1.25982e-12	-2.90362e-10	-1.17883	1.48127e-05	-2.90362e-10	-1.20521
48118222	chr12:48118222:A:G	2.03481e-12	-2.90362e-10	-0.699397	2.39174e-05	-2.90362e-10	-0.726084
48118502	chr12:48118502:C:A	1.75127e-13	-1.91976	-1.23228	7.83882e-06	-0.617311	-1.22429
48118548	chr12:48118548:C:T	2.07734e-12	0.0985551	-0.777267	0.000802078	3.25831	-0.471792
48118738	chr12:48118738:A:C	2.78271e-13	-1.81396	-0.875	7.80954e-06	-1.09008	-0.755267
48119004	chr12:48119004:AG:A	1.4233e-12	-2.90362e-10	-1.05682	1.72294e-05	-2.90362e-10	-1.05407
48119492	chr12:48119492:A:G	1.20074e-12	-2.90362e-10	-1.22687	1.44393e-05	-2.90362e-10	-1.23074
48120067	chr12:48120067:G:A	1.2059e-12	-1.22257	-2.70255e-10	2.1324e-05	-0.840858	-2.70255e-10
48120196	chr12:48120196:C:T	2.76908e-13	-1.81164	-0.882233	7.77606e-06	-1.08606	-0.763583
48120925	chr12:48120925:C:T	1.34225e-12	-2.90362e-10	-1.11545	1.62166e-05	-2.90362e-10	-1.11465
48121082	chr12:48121082:C:T	1.48814e-12	-2.90362e-10	-1.01228	1.85789e-05	-2.90362e-10	-0.978662
48121319	chr12:48121319:A:G	2.09429e-13	-2.00843	-0.964743	2.42838e-06	-2.03253	-0.980936
48121622	chr12:48121622:T:A	2.56932e-13	-1.72142	-1.04733	8.92714e-06	-0.797729	-0.913864
48121656	chr12:48121656:T:C	1.22423e-12	-2.90362e-10	-1.20749	1.44488e-05	-2.90362e-10	-1.23008
48121676	chr12:48121676:A:AT	5.52586e-13	-2.00295	-2.70255e-10	6.49126e-06	-2.03023	-2.70255e-10
48121704	chr12:48121704:G:T	1.88985e-12	-2.90362e-10	-0.7733	2.42745e-05	-2.90362e-10	-0.711263
48121937	chr12:48121937:C:T	2.48837e-13	-1.96388	-0.836877	8.13893e-06	-1.31453	-0.489496
48121971	chr12:48121971:C:A	1.61979e-12	0.0800775	-1.00758	0.000516375	3.16969	-0.823542
48121980	chr12:48121980:T:C	2.45491e-13	-1.9669	-0.847392	7.94114e-06	-1.32453	-0.504102
48122513	chr12:48122513:T:C	1.36477e-12	-2.90362e-10	-1.09881	1.49038e-05	-2.90362e-10	-1.19908
48123864	chr12:48123864:A:C	1.27265e-12	-2.90362e-10	-1.1687	1.49039e-05	-2.90362e-10	-1.19907
48124225	chr12:48124225:G:A	1.19349e-12	-2.90362e-10	-1.23291	1.44127e-05	-2.90362e-10	-1.23258
48124358	chr12:48124358:T:C	8.73277e-13	-1.5453	-2.70255e-10	6.65513e-06	-2.0053	-2.70255e-10
48124481	chr12:48124481:A:C	1.2639e-12	-0.102981	-1.07262	0.000229786	2.51377	-0.977313
48124780	chr12:48124780:T:C	1.52204e-12	-2.90362e-10	-0.989748	1.84314e-05	-2.90362e-10	-0.986636
48124786	chr12:48124786:C:T	3.90778e-13	-2.00342	-0.345994	1.28903e-05	-1.50901	0.164793
48124796	chr12:48124796:A:G	3.89473e-13	-2.00428	-0.348476	1.28035e-05	-1.51239	0.161415
48125525	chr12:48125525:G:A	1.94038e-12	-2.90362e-10	-0.746915	2.49935e-05	-2.90362e-10	-0.682075
48125722	chr12:48125722:T:G	1.85526e-12	0.441274	-1.23305	0.00061798	3.72823	-1.20246
48125737	chr12:48125737:G:A	1.20451e-12	-2.90362e-10	-1.22373	1.44559e-05	-2.90362e-10	-1.22959
48125804	chr12:48125804:C:T	3.61318e-12	-2.90362e-10	-0.125212	5.49407e-05	-2.90362e-10	0.105564
48125823	chr12:48125823:G:A	1.56066e-12	-2.90362e-10	-0.964691	1.89039e-05	-2.90362e-10	-0.961319
48127041	chr12:48127041:G:A	1.25286e-12	-2.90362e-10	-1.18437	1.48024e-05	-2.90362e-10	-1.2059
48127186	chr12:48127186:A:G	2.09405e-13	-1.90353	-1.06975	3.09535e-06	-1.83578	-0.935004
48127764	chr12:48127764:T:C	2.4354e-12	-2.90362e-10	-0.519687	3.17769e-05	-2.90362e-10	-0.441951
48128088	chr12:48128088:T:C	6.56366e-13	-0.598317	-1.23252	1.98574e-05	0.31551	-1.22762
48128370	chr12:48128370:G:T	3.50406e-13	-1.97899	-0.479475	4.63338e-06	-1.87485	-0.492548
48128388	chr12:48128388:C:T	1.19731e-12	-2.90362e-10	-1.22972	1.4527e-05	-2.90362e-10	-1.22468
48128638	chr12:48128638:AAAG:A	6.08304e-13	-1.90688	-2.70255e-10	1.08983e-05	-1.51208	-2.70255e-10
48128639	chr12:48128639:A:C	1.32015e-12	-2.90362e-10	-1.13205	1.53465e-05	-2.90362e-10	-1.1698
48129716	chr12:48129716:G:A	1.25636e-12	-2.90362e-10	-1.18158	1.43987e-05	-2.90362e-10	-1.23355
48129823	chr12:48129823:C:T	1.41602e-12	-2.90362e-10	-1.06195	1.71432e-05	-2.90362e-10	-1.05909
48130309	chr12:48130309:G:T	2.46031e-12	-2.90362e-10	-0.509513	3.21192e-05	-2.90362e-10	-0.431236
48130525	chr12:48130525:C:A	1.96059e-12	-2.90362e-10	-0.736553	2.52651e-05	-2.90362e-10	-0.671267
48130646	chr12:48130646:T:C	5.54321e-13	-1.99981	-2.70255e-10	6.50061e-06	-2.02879	-2.70255e-10
48130852	chr12:48130852:G:C	1.77207e-12	-2.90362e-10	-0.83765	2.13754e-05	-2.90362e-10	-0.838448
48130989	chr12:48130989:T:C	1.75148e-12	-0.849338	-2.70255e-10	1.27514e-05	-1.35505	-2.70255e-10
48131011	chr12:48131011:T:G	2.1397e-12	-2.90362e-10	-0.649136	2.77059e-05	-2.90362e-10	-0.579043
48131021	chr12:48131021:A:G	1.69425e-13	-2.02577	-1.15938	2.44953e-05	0.494419	-1.19663
48131087	chr12:48131087:A:G	1.90501e-12	-2.90362e-10	-0.765315	2.44874e-05	-2.90362e-10	-0.702533
48131272	chr12:48131272:A:G	1.27093e-12	-2.90362e-10	-1.17005	1.53052e-05	-2.90362e-10	-1.1725
48131581	chr12:48131581:G:A	6.63208e-13	-0.590453	-1.23001	2.01787e-05	0.32661	-1.22267
48131594	chr12:48131594:G:A	6.8695e-13	-0.55385	-1.23144	2.10894e-05	0.373394	-1.22531
48132078	chr12:48132078:A:G	1.66804e-12	0.13371	-1.03186	0.000593572	3.29731	-0.811835
48132221	chr12:48132221:C:T	1.4146e-12	-2.90362e-10	-1.06295	1.71258e-05	-2.90362e-10	-1.0601
48132351	chr12:48132351:A:G	1.42922e-12	-2.90362e-10	-1.05267	1.73043e-05	-2.90362e-10	-1.04973
48132577	chr12:48132577:A:G	1.53553e-12	0.069253	-1.05018	0.000522412	3.19629	-0.838519
48132929	chr12:48132929:G:A	2.29451e-12	0.186399	-0.765681	0.000936754	3.39845	-0.45672
48132936	chr12:48132936:C:T	1.23212e-12	-1.20107	-2.70255e-10	2.18984e-05	-0.814274	-2.70255e-10
48133109	chr12:48133109:G:A	6.76977e-13	-0.568129	-1.23179	2.07152e-05	0.3562	-1.22602
48133186	chr12:48133186:T:G	6.88541e-13	-0.551616	-1.23136	2.11561e-05	0.376398	-1.22516
48133247	chr12:48133247:T:C	2.01656e-12	-2.90362e-10	-0.708409	3.19835e-05	-2.90362e-10	-0.435468
48133276	chr12:48133276:G:A	2.68908e-13	-1.71034	-1.01285	8.19703e-06	-0.880667	-0.916251
48133403	chr12:48133403:C:T	3.74138e-13	-1.96696	-0.425966	1.3209e-05	-1.38206	0.0622654
48133735	chr12:48133735:T:C	1.49037e-12	-2.90362e-10	-1.01077	1.80456e-05	-2.90362e-10	-1.00779
48133793	chr12:48133793:C:T	1.81668e-12	-2.90362e-10	-0.812791	2.16672e-05	-2.90362e-10	-0.82489
48133932	chr12:48133932:C:T	3.80905e-13	-1.98072	-0.394287	1.31409e-05	-1.42733	0.102368
48133937	chr12:48133937:A:G	1.41733e-12	-2.90362e-10	-1.06102	1.71591e-05	-2.90362e-10	-1.05816
48134191	chr12:48134191:A:G	1.95507e-12	-2.90362e-10	-0.739375	2.51747e-05	-2.90362e-10	-0.674852
48134194	chr12:48134194:G:A	1.29274e-12	-2.90362e-10	-1.15303	1.51023e-05	-2.90362e-10	-1.18584
48134636	chr12:48134636:T:C	3.78294e-13	-1.9894	-0.392482	1.27669e-05	-1.45751	0.103679
48134853	chr12:48134853:T:G	1.41947e-12	-2.90362e-10	-1.05952	1.71854e-05	-2.90362e-10	-1.05663
48135247	chr12:48135247:G:T	1.756e-12	-2.90362e-10	-0.84676	2.22727e-05	-2.90362e-10	-0.797329
48135647	chr12:48135647:G:A	1.38656e-12	-2.90362e-10	-1.08298	1.60662e-05	-2.90362e-10	-1.12397
48135766	chr12:48135766:C:T	2.70334e-13	-1.48885	-1.22905	1.03497e-05	-0.366922	-1.19681
48135954	chr12:48135954:C:T	2.68455e-13	-1.7107	-1.01417	8.18525e-06	-0.880334	-0.918022
48135969	chr12:48135969:C:T	1.36386e-12	-2.90362e-10	-1.09948	1.64997e-05	-2.90362e-10	-1.09735
48136099	chr12:48136099:G:A	2.48306e-12	-2.90362e-10	-0.500309	3.24307e-05	-2.90362e-10	-0.421585
48136133	chr12:48136133:C:T	5.29985e-13	-0.918154	-1.12655	2.50216e-06	-1.84051	-1.14303
48136809	chr12:48136809:A:G	3.18984e-12	-2.90362e-10	-0.249828	4.54383e-05	-2.90362e-10	-0.0843348
48137176	chr12:48137176:C:G	5.45759e-12	-2.90362e-10	0.287208	6.83062e-05	-2.90362e-10	0.323311
48138134	chr12:48138134:T:A	3.53534e-13	-2.03121	-0.418369	4.28694e-05	0.400783	-0.543314
48138239	chr12:48138239:T:C	5.24388e-13	-0.917687	-1.13764	2.47875e-06	-1.83983	-1.15311
48138414	chr12:48138414:G:A	2.58592e-13	-1.74347	-1.01883	7.61689e-06	-0.947529	-0.922793
48138699	chr12:48138699:G:A	5.94057e-13	-1.93058	-2.70255e-10	7.32749e-06	-1.90906	-2.70255e-10
48138812	chr12:48138812:T:C	7.36006e-13	-1.71632	-2.70255e-10	3.76421e-05	-0.272565	-2.70255e-10
48138892	chr12:48138892:T:G	2.89606e-12	-2.90362e-10	-0.34645	3.19861e-05	-2.90362e-10	-0.435389
48139020	chr12:48139020:G:A	1.41751e-12	-2.90362e-10	-1.0609	1.71612e-05	-2.90362e-10	-1.05804
48139566	chr12:48139566:G:A	1.57782e-12	-2.90362e-10	-0.953758	2.09092e-05	-2.90362e-10	-0.860499
48140222	chr12:48140222:A:G	1.26813e-12	-2.90362e-10	-1.17225	1.48864e-05	-2.90362e-10	-1.20024
48140505	chr12:48140505:T:G	4.07842e-13	-1.98931	-0.317362	1.4066e-05	-1.45823	0.2013
48140954	chr12:48140954:C:T	1.58375e-12	-2.90362e-10	-0.950008	1.99278e-05	-2.90362e-10	-0.908575
48141031	chr12:48141031:A:AG	2.17432e-13	-1.90832	-1.02734	3.25477e-06	-1.84304	-0.877525
48141297	chr12:48141297:G:T	1.00584e-12	-1.40398	-2.70255e-10	9.79844e-06	-1.61847	-2.70255e-10
48141859	chr12:48141859:C:T	1.26098e-12	-2.90362e-10	-1.17791	1.48249e-05	-2.90362e-10	-1.20438
48142176	chr12:48142176:T:G	2.22533e-12	-2.90362e-10	-0.609896	2.90096e-05	-2.90362e-10	-0.533064
48142346	chr12:48142346:G:A	2.46341e-12	-2.90362e-10	-0.508252	2.88988e-05	-2.90362e-10	-0.536888
48142508	chr12:48142508:TTTTG:T	3.01573e-13	-1.98714	-0.621407	3.97163e-06	-1.89095	-0.630564
48142623	chr12:48142623:A:G	1.91338e-12	-2.90362e-10	-0.76093	2.46102e-05	-2.90362e-10	-0.697528
48143098	chr12:48143098:CT:C	1.93935e-12	-2.90362e-10	-0.747447	2.50052e-05	-2.90362e-10	-0.681608
48143385	chr12:48143385:A:G	1.21586e-12	-2.90362e-10	-1.21435	1.44122e-05	-2.90362e-10	-1.23261
48143389	chr12:48143389:ACT:A	2.73759e-13	-1.47874	-1.22657	1.05391e-05	-0.355055	-1.19055
48143394	chr12:48143394:C:T	1.22465e-12	-2.90362e-10	-1.20715	1.44243e-05	-2.90362e-10	-1.23178
48143714	chr12:48143714:A:G	1.39489e-12	-2.90362e-10	-1.07699	1.80504e-05	-2.90362e-10	-1.00752
48143841	chr12:48143841:A:G	1.25979e-12	-2.90362e-10	-1.17885	1.43996e-05	-2.90362e-10	-1.23349
48144832	chr12:48144832:A:G	1.21773e-12	-1.10754	-0.105266	1.10083e-05	-1.54773	0.0456897
48145125	chr12:48145125:G:A	5.97828e-13	-1.92425	-2.70255e-10	7.37169e-06	-1.90304	-2.70255e-10
48145196	chr12:48145196:A:G	2.01788e-12	0.0650764	-0.77283	0.000774465	3.21748	-0.465995
48145990	chr12:48145990:C:T	2.99358e-12	-2.90362e-10	-0.31333	4.18996e-05	-2.90362e-10	-0.165414
48146743	chr12:48146743:T:G	1.24257e-12	-2.90362e-10	-1.19262	1.46724e-05	-2.90362e-10	-1.21472
48147240	chr12:48147240:C:T	7.01876e-13	-0.532091	-1.23171	2.20243e-05	0.417322	-1.22587
48147537	chr12:48147537:T:C	5.16687e-12	-2.90362e-10	0.232468	8.0616e-05	-2.90362e-10	0.489008
48147599	chr12:48147599:G:T	1.24721e-12	-2.90362e-10	-1.18889	1.47099e-05	-2.90362e-10	-1.21217
48147628	chr12:48147628:C:T	1.0001e-12	-1.4097	-2.70255e-10	1.14858e-05	-1.45958	-2.70255e-10
48147747	chr12:48147747:A:AG	1.25952e-12	-2.90362e-10	-1.17907	1.48644e-05	-2.90362e-10	-1.20172
48148285	chr12:48148285:T:G	3.13918e-13	-1.45563	-1.1128	5.07774e-06	-1.15762	-1.11821
48148311	chr12:48148311:G:A	2.45408e-12	-2.90362e-10	-0.512049	3.21106e-05	-2.90362e-10	-0.431503
48148483	chr12:48148483:G:A	6.38793e-13	-0.626868	-1.23111	1.94975e-05	0.294247	-1.22465
48148564	chr12:48148564:C:T	2.56436e-13	-1.55154	-1.21914	9.42529e-06	-0.483819	-1.17347
48148632	chr12:48148632:A:G	7.9373e-13	-1.64081	-2.70255e-10	2.64491e-05	-0.625466	-2.70255e-10
48149210	chr12:48149210:G:A	1.7027e-12	-2.90362e-10	-0.877583	2.30524e-05	-2.90362e-10	-0.762921
48150195	chr12:48150195:T:C	1.93422e-12	0.0127569	-0.762851	0.000722007	3.13444	-0.453094
48150290	chr12:48150290:C:T	1.24489e-12	-2.90362e-10	-1.19076	1.46757e-05	-2.90362e-10	-1.2145
48150317	chr12:48150317:G:A	1.3064e-12	-2.90362e-10	-1.14252	1.52238e-05	-2.90362e-10	-1.17783
48151051	chr12:48151051:T:C	2.57369e-12	-2.90362e-10	-0.464458	3.37005e-05	-2.90362e-10	-0.383176
48151460	chr12:48151460:C:A	1.77207e-12	-2.90362e-10	-0.83765	2.13754e-05	-2.90362e-10	-0.838448
48151462	chr12:48151462:A:G	6.53467e-13	-0.604152	-1.23111	2.00708e-05	0.323235	-1.22466
48151847	chr12:48151847:C:T	2.03899e-12	0.0718562	-0.769202	0.000782599	3.22327	-0.461338
48152008	chr12:48152008:T:C	1.81329e-13	-1.90335	-1.21389	2.43556e-06	-1.83371	-1.1768
48152130	chr12:48152130:C:T	1.20959e-12	-2.90362e-10	-1.21952	1.48353e-05	-2.90362e-10	-1.20368
48152221	chr12:48152221:G:C	3.6033e-12	-2.90362e-10	-0.127949	4.77758e-05	-2.90362e-10	-0.0341711
48152764	chr12:48152764:G:A	1.95251e-12	-2.90362e-10	-0.740683	2.51661e-05	-2.90362e-10	-0.675192
48152898	chr12:48152898:G:T	1.58381e-12	-2.90362e-10	-0.949969	1.99295e-05	-2.90362e-10	-0.908489
48153331	chr12:48153331:A:G	1.24756e-12	-2.90362e-10	-1.18861	1.47128e-05	-2.90362e-10	-1.21197
48153345	chr12:48153345:C:T	3.49005e-13	-2.02985	-0.432613	4.41728e-05	0.443455	-0.556036
48154092	chr12:48154092:T:C	3.57499e-13	-1.73502	-0.703401	3.24991e-06	-2.03302	-0.689037
48154559	chr12:48154559:G:A	2.0493e-12	0.0695534	-0.761854	0.000788655	3.22135	-0.451712
48154588	chr12:48154588:T:C	1.28236e-12	-2.90362e-10	-1.1611	1.5071e-05	-2.90362e-10	-1.18791
48154716	chr12:48154716:T:C	1.23461e-12	-2.90362e-10	-1.19905	1.46095e-05	-2.90362e-10	-1.21902
48154736	chr12:48154736:G:A	2.25999e-12	-2.90362e-10	-0.594442	2.93288e-05	-2.90362e-10	-0.52212
48154738	chr12:48154738:G:C	3.44366e-13	-1.99889	-0.476964	1.10866e-05	-1.49565	0.000700669
48154803	chr12:48154803:T:C	5.51413e-13	-2.00507	-2.70255e-10	8.6126e-06	-1.74746	-2.70255e-10
48154809	chr12:48154809:C:T	6.56438e-13	-0.597984	-1.23274	1.99908e-05	0.32275	-1.22817
48154843	chr12:48154843:AG:A	1.52172e-12	-2.90362e-10	-0.989961	1.84188e-05	-2.90362e-10	-0.98732
48155186	chr12:48155186:C:T	1.52731e-12	-2.90362e-10	-0.986292	1.84856e-05	-2.90362e-10	-0.983695
48155291	chr12:48155291:A:G	3.52346e-13	-2.0082	-0.444744	1.11186e-05	-1.53507	0.0430054
48155449	chr12:48155449:C:T	6.49853e-13	-1.84081	-2.70255e-10	6.83362e-06	-1.97883	-2.70255e-10
48155497	chr12:48155497:G:A	1.58925e-12	-2.90362e-10	-0.946538	1.92361e-05	-2.90362e-10	-0.9439
48155591	chr12:48155591:G:A	1.29694e-12	-2.90362e-10	-1.14979	1.51352e-05	-2.90362e-10	-1.18367
48155646	chr12:48155646:C:T	3.2619e-13	-1.9127	-0.617373	4.5002e-06	-1.768	-0.628566
48155934	chr12:48155934:G:A	7.03794e-13	-0.532921	-1.22815	2.20408e-05	0.411871	-1.21966
48156399	chr12:48156399:A:G	1.50342e-12	-2.90362e-10	-1.00206	1.82899e-05	-2.90362e-10	-0.99434
48156444	chr12:48156444:A:G	2.59474e-13	-2.02665	-0.732246	3.60459e-05	0.512326	-0.828221
48156534	chr12:48156534:G:A	1.23259e-12	-2.90362e-10	-1.20068	1.45941e-05	-2.90362e-10	-1.22007
48156633	chr12:48156633:ATAAAT:A	1.21988e-12	-2.90362e-10	-1.21104	1.44307e-05	-2.90362e-10	-1.23133
48156972	chr12:48156972:C:T	1.57638e-13	-2.0313	-1.22596	1.82885e-05	0.220381	-1.2148
48157474	chr12:48157474:A:AG	1.24124e-12	-2.90362e-10	-1.19369	1.46595e-05	-2.90362e-10	-1.2156
48157552	chr12:48157552:T:A	1.34423e-12	-2.90362e-10	-1.11398	1.55673e-05	-2.90362e-10	-1.15552
48157772	chr12:48157772:A:G	1.7004e-12	-2.90362e-10	-0.878939	2.30164e-05	-2.90362e-10	-0.764485
48158345	chr12:48158345:G:A	1.47198e-12	-2.90362e-10	-1.02319	1.78125e-05	-2.90362e-10	-1.02079
48158642	chr12:48158642:T:C	1.26935e-12	-2.90362e-10	-1.1713	1.44062e-05	-2.90362e-10	-1.23303
48159033	chr12:48159033:A:C	1.98249e-12	-2.90362e-10	-0.725448	2.55469e-05	-2.90362e-10	-0.660172
48159115	chr12:48159115:T:C	2.50261e-13	-1.77113	-1.02392	7.15436e-06	-1.00331	-0.929654
48159128	chr12:48159128:T:C	6.4372e-13	-0.61811	-1.23218	1.96992e-05	0.306748	-1.22686
48159776	chr12:48159776:A:G	2.40893e-12	-2.90362e-10	-0.530615	3.14946e-05	-2.90362e-10	-0.450875
48159926	chr12:48159926:A:G	1.26114e-12	-2.90362e-10	-1.17778	1.44e-05	-2.90362e-10	-1.23346
48160171	chr12:48160171:G:A	3.70013e-12	-2.90362e-10	-0.101433	5.63963e-05	-2.90362e-10	0.131713
48160320	chr12:48160320:C:A	1.52977e-12	-2.90362e-10	-0.984685	1.85156e-05	-2.90362e-10	-0.982074
48160475	chr12:48160475:G:A	2.59784e-13	-1.7407	-1.01701	7.656e-06	-0.943616	-0.921584
48160853	chr12:48160853:C:T	5.09118e-13	-1.94847	-0.136409	1.99342e-05	-1.32379	0.415541
48161073	chr12:48161073:T:C	2.15753e-12	-2.90362e-10	-0.640834	2.78876e-05	-2.90362e-10	-0.572506
48161520	chr12:48161520:G:A	2.43254e-13	-1.5899	-1.23355	8.42091e-06	-0.553719	-1.21625
48161669	chr12:48161669:G:A	2.08587e-12	-2.90362e-10	-0.674615	2.68993e-05	-2.90362e-10	-0.608591
48162038	chr12:48162038:C:A	6.85255e-13	-0.659072	-1.12869	2.02043e-05	0.257644	-1.15244
48162536	chr12:48162536:G:A	1.2106e-12	-2.90362e-10	-1.21868	1.46583e-05	-2.90362e-10	-1.21568
48162540	chr12:48162540:C:A	1.23241e-12	-2.90362e-10	-1.20083	1.49404e-05	-2.90362e-10	-1.19662
48162700	chr12:48162700:G:A	1.28898e-12	-2.90362e-10	-1.15595	1.56614e-05	-2.90362e-10	-1.14949
48162843	chr12:48162843:G:A	4.72263e-13	-2.02429	-0.135726	6.54539e-05	0.564138	-0.283482
48162853	chr12:48162853:G:C	1.46705e-12	-2.90362e-10	-1.02655	1.72055e-05	-2.90362e-10	-1.05546
48162950	chr12:48162950:A:G	2.15303e-12	-2.90362e-10	-0.642924	2.73829e-05	-2.90362e-10	-0.590771
48163358	chr12:48163358:C:T	2.86284e-13	-2.0036	-0.656974	5.28108e-05	0.833028	-0.767001
48163539	chr12:48163539:A:G	1.22402e-12	-2.90362e-10	-1.20766	1.44464e-05	-2.90362e-10	-1.23024
48163631	chr12:48163631:CCT:C	1.22151e-12	-2.90362e-10	-1.20971	1.48229e-05	-2.90362e-10	-1.20452
48163695	chr12:48163695:C:T	8.09557e-12	-2.90362e-10	0.681517	0.000121522	-2.90362e-10	0.899403
48163832	chr12:48163832:A:C	1.27283e-12	-2.90362e-10	-1.16856	1.50278e-05	-2.90362e-10	-1.19078
48164015	chr12:48164015:C:T	1.16921e-12	-1.25347	-2.70255e-10	1.07437e-05	-1.52637	-2.70255e-10
48164491	chr12:48164491:T:G	5.57088e-13	-1.99483	-2.70255e-10	6.55777e-06	-2.02004	-2.70255e-10
48164510	chr12:48164510:A:G	1.77375e-12	-2.90362e-10	-0.836702	2.19152e-05	-2.90362e-10	-0.813509
48164542	chr12:48164542:A:G	3.44211e-13	-2.01675	-0.459552	5.40856e-05	0.67251	-0.582632
48165675	chr12:48165675:C:A	1.32241e-12	-2.90362e-10	-1.13035	1.59121e-05	-2.90362e-10	-1.13361
48165745	chr12:48165745:C:T	2.01281e-12	-2.90362e-10	-0.710267	2.53135e-05	-2.90362e-10	-0.66935
48165859	chr12:48165859:T:C	1.23603e-12	-2.90362e-10	-1.1979	1.44302e-05	-2.90362e-10	-1.23136
48166842	chr12:48166842:G:GCAA	2.07201e-12	-2.90362e-10	-0.681279	2.56056e-05	-2.90362e-10	-0.657878
48167037	chr12:48167037:G:A	2.86639e-13	-1.63649	-1.02284	1.14501e-05	-0.614522	-0.84817
48167479	chr12:48167479:A:G	1.42689e-12	-2.90362e-10	-1.0543	1.58841e-05	-2.90362e-10	-1.13537
48167987	chr12:48167987:C:T	2.10104e-12	-2.90362e-10	-0.667369	2.71535e-05	-2.90362e-10	-0.599185
48167990	chr12:48167990:A:G	2.40299e-12	-2.90362e-10	-0.533088	3.0445e-05	-2.90362e-10	-0.484766
48168338	chr12:48168338:A:G	1.19553e-12	-1.23121	-2.70255e-10	7.73399e-06	-1.85507	-2.70255e-10
48168521	chr12:48168521:C:T	1.49211e-12	-0.0325887	-0.977022	0.000498472	3.04547	-0.734617
48168804	chr12:48168804:G:C	1.6654e-12	-2.90362e-10	-0.899734	2.07991e-05	-2.90362e-10	-0.86578
48168962	chr12:48168962:C:T	9.00918e-13	-1.51414	-2.70255e-10	1.48649e-05	-1.20169	-2.70255e-10
48169067	chr12:48169067:C:T	2.89317e-13	-2.0226	-0.627432	7.45068e-06	-1.61823	-0.274159
48169531	chr12:48169531:C:T	5.50174e-13	-2.00732	-2.70255e-10	7.17268e-06	-1.93041	-2.70255e-10
48169861	chr12:48169861:G:A	2.07938e-12	0.0866839	-0.764415	0.000813081	3.25679	-0.456645
48169918	chr12:48169918:C:T	1.79832e-12	-2.90362e-10	-0.822944	2.22316e-05	-2.90362e-10	-0.799173
48170907	chr12:48170907:G:A	1.71686e-13	-2.03065	-1.14124	3.44164e-06	-1.651	-1.01374
48171060	chr12:48171060:C:T	1.20173e-12	-2.90362e-10	-1.22603	1.45341e-05	-2.90362e-10	-1.2242
48171321	chr12:48171321:A:C	1.27321e-12	-2.90362e-10	-1.16826	1.54487e-05	-2.90362e-10	-1.16317
48171415	chr12:48171415:A:G	1.19682e-12	-2.90362e-10	-1.23013	1.44659e-05	-2.90362e-10	-1.22889
48171419	chr12:48171419:T:A	6.41855e-13	-0.621293	-1.2319	1.98817e-05	0.315276	-1.22617
48172062	chr12:48172062:G:A	1.22198e-12	-2.90362e-10	-1.20933	1.48292e-05	-2.90362e-10	-1.20409
48172218	chr12:48172218:C:T	1.20537e-12	-2.90362e-10	-1.22301	1.45824e-05	-2.90362e-10	-1.22088
48172373	chr12:48172373:C:T	1.67726e-13	-2.01285	-1.18238	2.9289e-05	0.68948	-1.21296
48173090	chr12:48173090:G:A	2.07107e-12	0.0609805	-0.742717	0.000802155	3.21468	-0.428069
48173337	chr12:48173337:T:A	6.66586e-13	-0.583505	-1.23188	2.08612e-05	0.363329	-1.22613
48173626	chr12:48173626:T:C	2.24741e-12	-2.90362e-10	-0.600021	2.86298e-05	-2.90362e-10	-0.54624
48174196	chr12:48174196:G:A	1.89175e-13	-1.9729	-1.10198	4.87899e-06	-1.36465	-0.951103
48174534	chr12:48174534:C:A	1.54326e-12	-2.90362e-10	-0.9759	1.89932e-05	-2.90362e-10	-0.956608
48174540	chr12:48174540:G:A	1.93637e-12	-2.90362e-10	-0.748985	2.29147e-05	-2.90362e-10	-0.768912
48174802	chr12:48174802:C:A	6.46291e-13	-0.612905	-1.2334	2.02705e-05	0.338672	-1.23019
48175598	chr12:48175598:C:T	1.59676e-12	-2.90362e-10	-0.941825	2.00547e-05	-2.90362e-10	-0.902225
48175599	chr12:48175599:G:A	1.22791e-12	-2.90362e-10	-1.20449	1.48737e-05	-2.90362e-10	-1.2011
48175652	chr12:48175652:C:A	1.20085e-12	-2.90362e-10	-1.22677	1.45218e-05	-2.90362e-10	-1.22504
48176787	chr12:48176787:A:C	5.15925e-13	-1.27942	-0.792172	5.44173e-05	0.564765	-0.468772
48176793	chr12:48176793:A:G	6.26331e-13	-0.645701	-1.23198	1.92345e-05	0.282344	-1.22633
48176885	chr12:48176885:C:T	1.59845e-12	-2.90362e-10	-0.940768	2.00763e-05	-2.90362e-10	-0.90115
48176916	chr12:48176916:T:C	4.8148e-13	-0.918752	-1.22194	1.4421e-05	-0.0208925	-1.21111
48177004	chr12:48177004:G:A	1.86962e-12	-2.90362e-10	-0.784066	2.40312e-05	-2.90362e-10	-0.721335
48177019	chr12:48177019:G:A	4.76993e-13	-0.933457	-1.2166	1.42386e-05	-0.040846	-1.20388
48177096	chr12:48177096:C:A	6.4439e-13	-0.617467	-1.23178	1.99701e-05	0.319472	-1.22593
48177314	chr12:48177314:G:A	1.19489e-12	-2.90362e-10	-1.23175	1.44336e-05	-2.90362e-10	-1.23113
48177627	chr12:48177627:C:T	1.54565e-12	-2.90362e-10	-0.974358	1.90236e-05	-2.90362e-10	-0.955009
48177882	chr12:48177882:A:G	1.22221e-12	-2.90362e-10	-1.20914	1.48019e-05	-2.90362e-10	-1.20593
48177935	chr12:48177935:G:A	7.80952e-13	-0.637427	-1.01961	2.55512e-05	0.351519	-1.01153
48178028	chr12:48178028:G:A	6.34243e-13	-0.634163	-1.23096	1.95729e-05	0.297784	-1.22433
48178048	chr12:48178048:T:C	1.23515e-12	-2.90362e-10	-1.19861	1.49676e-05	-2.90362e-10	-1.1948
48178249	chr12:48178249:G:A	2.5072e-13	-1.98603	-0.807185	7.70255e-06	-1.35626	-0.502883
48178329	chr12:48178329:T:C	1.25115e-12	-2.90362e-10	-1.18574	1.51712e-05	-2.90362e-10	-1.18129
48178375	chr12:48178375:G:A	6.46768e-13	-0.617262	-1.2283	2.00994e-05	0.319699	-1.2197
48178381	chr12:48178381:G:A	2.77219e-13	-1.98196	-0.710789	8.82901e-06	-1.34336	-0.379289
48178785	chr12:48178785:A:G	2.50856e-13	-2.01828	-0.774401	7.0354e-06	-1.48635	-0.463382
48178887	chr12:48178887:T:C	1.23079e-12	-2.90362e-10	-1.20215	1.44018e-05	-2.90362e-10	-1.23334
48179071	chr12:48179071:C:T	1.20493e-12	-2.90362e-10	-1.22338	1.45766e-05	-2.90362e-10	-1.22127
48179227	chr12:48179227:C:T	2.40265e-12	-2.90362e-10	-0.533227	3.04396e-05	-2.90362e-10	-0.484946
48179365	chr12:48179365:A:T	6.21141e-13	-0.654081	-1.23192	1.90414e-05	0.272127	-1.2262
48179587	chr12:48179587:T:C	5.49252e-13	-0.942121	-1.06688	1.70379e-05	-0.00207903	-1.06317
48179691	chr12:48179691:G:A	1.25402e-12	-2.90362e-10	-1.18345	1.59975e-05	-2.90362e-10	-1.12825
48179812	chr12:48179812:A:G	1.22144e-12	-2.90362e-10	-1.20977	1.47919e-05	-2.90362e-10	-1.20661
48179885	chr12:48179885:T:G	1.75826e-12	-2.90362e-10	-0.845475	2.25029e-05	-2.90362e-10	-0.787044
48179916	chr12:48179916:G:C	1.22221e-12	-2.90362e-10	-1.20914	1.48019e-05	-2.90362e-10	-1.20593
48179927	chr12:48179927:G:A	1.22221e-12	-2.90362e-10	-1.20914	1.48019e-05	-2.90362e-10	-1.20593
48180036	chr12:48180036:G:A	1.21656e-12	-2.90362e-10	-1.21377	1.47562e-05	-2.90362e-10	-1.20903
48180048	chr12:48180048:C:CA	7.27833e-13	-0.732713	-0.99477	2.2805e-05	0.212294	-0.986002
48180251	chr12:48180251:T:G	1.31287e-12	-2.90362e-10	-1.13759	1.53502e-05	-2.90362e-10	-1.16956
48180300	chr12:48180300:G:A	1.22339e-12	-2.90362e-10	-1.20817	1.48169e-05	-2.90362e-10	-1.20492
48180343	chr12:48180343:C:A	2.47537e-13	-1.98799	-0.818007	7.53581e-06	-1.36384	-0.517178
48180447	chr12:48180447:C:A	9.00831e-13	-1.51424	-2.70255e-10	1.48624e-05	-1.20186	-2.70255e-10
48180571	chr12:48180571:C:A	7.82718e-13	-0.656662	-0.998121	2.54451e-05	0.325189	-0.989355
48181020	chr12:48181020:A:G	3.49267e-13	-1.31868	-1.14304	3.07891e-05	0.531388	-1.00492
48181309	chr12:48181309:A:G	1.22263e-12	-2.90362e-10	-1.2088	1.48072e-05	-2.90362e-10	-1.20557
48181369	chr12:48181369:G:C	1.30604e-12	-2.90362e-10	-1.1428	1.61144e-05	-2.90362e-10	-1.12097
48181706	chr12:48181706:A:G	1.67925e-12	-2.90362e-10	-0.891451	2.09876e-05	-2.90362e-10	-0.856758
48181863	chr12:48181863:T:C	1.22667e-12	-2.90362e-10	-1.20549	1.48913e-05	-2.90362e-10	-1.19991
48181941	chr12:48181941:A:G	1.22204e-12	-2.90362e-10	-1.20928	1.47997e-05	-2.90362e-10	-1.20608
48182011	chr12:48182011:T:C	5.31604e-13	-0.947437	-1.09422	1.6463e-05	-0.00901832	-1.09056
48182249	chr12:48182249:T:C	6.39279e-13	-0.623658	-1.23356	1.9946e-05	0.323823	-1.23148
48182405	chr12:48182405:C:T	1.28614e-12	-2.90362e-10	-1.15816	1.58451e-05	-2.90362e-10	-1.13783
48182823	chr12:48182823:G:A	2.3327e-13	-2.02017	-0.845185	6.24771e-06	-1.5164	-0.552069
48183026	chr12:48183026:G:C	3.97913e-13	-1.38951	-0.941809	1.07991e-05	-0.638228	-0.882999
48183204	chr12:48183204:A:C	2.6438e-13	-2.03076	-0.709414	6.80834e-06	-1.60666	-0.375878
48183230	chr12:48183230:C:T	2.69397e-13	-2.02332	-0.698051	7.43103e-06	-1.5341	-0.36092
48183432	chr12:48183432:A:G	1.21933e-12	-2.90362e-10	-1.2115	1.44277e-05	-2.90362e-10	-1.23154
48184006	chr12:48184006:C:T	2.25674e-12	0.347373	-0.943253	0.00127929	3.93519	-0.681817
48184542	chr12:48184542:A:C	5.03826e-13	-0.86588	-1.22944	1.92808e-06	-2.01258	-1.23158
48185026	chr12:48185026:T:C	6.26663e-13	-0.871944	-1.0052	2.22456e-06	-2.0214	-1.07973
48186217	chr12:48186217:G:A	4.42014e-13	-1.01132	-1.2149	1.24952e-05	-0.17503	-1.20031
48186447	chr12:48186447:A:G	2.61696e-13	-2.03278	-0.717593	4.6675e-06	-1.71557	-0.6445
48186976	chr12:48186976:A:G	2.27727e-12	0.308064	-0.894888	0.00131291	3.89574	-0.616435
48187076	chr12:48187076:G:A	4.10383e-13	-1.99124	-0.309226	7.58634e-05	0.803912	-0.375667
48187328	chr12:48187328:C:G	4.62752e-13	-0.972558	-1.20781	1.32819e-05	-0.123249	-1.19104
48187333	chr12:48187333:A:G	4.62643e-13	-0.972823	-1.20778	1.32753e-05	-0.123807	-1.19098
48187926	chr12:48187926:G:A	1.1939e-12	-2.90362e-10	-1.23258	1.44017e-05	-2.90362e-10	-1.23334
48188216	chr12:48188216:C:T	2.57747e-13	-2.00797	-0.757605	7.57676e-06	-1.44817	-0.427436
48188399	chr12:48188399:A:T	9.32797e-13	-1.47937	-2.70255e-10	9.16483e-06	-1.68532	-2.70255e-10
48188449	chr12:48188449:C:T	3.37277e-13	-2.03199	-0.464661	9.46504e-06	-1.60184	-0.0512411
48188933	chr12:48188933:T:C	1.90136e-12	0.102522	-0.869751	0.000980755	3.57077	-0.583141
48189190	chr12:48189190:T:C	3.25509e-12	-0.856286	0.626707	1.88814e-05	-1.86637	0.903859
48189254	chr12:48189254:G:A	2.60172e-13	-2.00352	-0.752695	7.78182e-06	-1.42789	-0.421007
48189708	chr12:48189708:A:G	1.51489e-12	-2.90362e-10	-0.994459	1.65354e-05	-2.90362e-10	-1.09518
48189849	chr12:48189849:T:C	5.28804e-13	-1.56721	-0.479732	4.8664e-05	0.0317385	-0.0474875
48189984	chr12:48189984:C:T	6.91502e-13	-1.77869	-2.70255e-10	6.51022e-06	-2.02732	-2.70255e-10
48190334	chr12:48190334:A:T	3.87401e-13	-2.0265	-0.331593	1.19633e-05	-1.53699	0.118149
48190595	chr12:48190595:C:T	1.19711e-12	-2.90362e-10	-1.22989	1.44007e-05	-2.90362e-10	-1.23341
48191001	chr12:48191001:C:T	3.09934e-13	-1.99835	-0.582847	9.92168e-06	-1.40675	-0.19922
48191493	chr12:48191493:G:A	3.0027e-13	-1.9999	-0.612972	9.48027e-06	-1.41404	-0.237434
48191631	chr12:48191631:CAT:C	1.99178e-13	-1.79388	-1.22948	1.8998e-06	-2.02751	-1.23144
48191676	chr12:48191676:A:T	1.49334e-12	-2.90362e-10	-1.00878	1.8569e-05	-2.90362e-10	-0.979195
48192014	chr12:48192014:C:T	1.19403e-12	-2.90362e-10	-1.23247	1.44024e-05	-2.90362e-10	-1.23329
48192035	chr12:48192035:A:G	2.5219e-13	-2.03147	-0.755904	6.00262e-06	-1.63909	-0.469401
48192312	chr12:48192312:T:C	3.10689e-13	-1.98066	-0.598105	1.04336e-05	-1.33718	-0.218481
48192329	chr12:48192329:A:G	1.28421e-12	-2.90362e-10	-1.15965	1.47041e-05	-2.90362e-10	-1.21256
48192740	chr12:48192740:T:C	3.4065e-13	-2.01933	-0.467367	1.04363e-05	-1.49305	-0.0623542
48192751	chr12:48192751:T:G	3.15489e-13	-1.98891	-0.574518	1.04244e-05	-1.36788	-0.188658
48192804	chr12:48192804:A:T	4.62606e-13	-0.99178	-1.1889	1.28064e-05	-0.146665	-1.20408
48193099	chr12:48193099:T:C	1.31396e-12	-2.90362e-10	-1.13675	1.59528e-05	-2.90362e-10	-1.13106
48193766	chr12:48193766:T:C	1.51694e-12	-2.90362e-10	-0.993108	1.65528e-05	-2.90362e-10	-1.09413
48193936	chr12:48193936:A:G	2.45808e-12	-0.744916	0.234498	1.24918e-05	-1.82691	0.451291
48194140	chr12:48194140:G:A	4.52565e-13	-1.02735	-1.17528	1.23233e-05	-0.196355	-1.19284
48194175	chr12:48194175:T:C	1.69586e-12	-2.90362e-10	-0.88161	1.94597e-05	-2.90362e-10	-0.932343
48194252	chr12:48194252:C:T	2.37889e-12	-0.783629	0.240463	1.23861e-05	-1.84238	0.45826
48194329	chr12:48194329:T:C	1.55661e-12	-2.90362e-10	-0.967289	1.68908e-05	-2.90362e-10	-1.07392
48194396	chr12:48194396:C:T	2.1883e-12	-2.90362e-10	-0.626677	3.08231e-05	-2.90362e-10	-0.472424
48194734	chr12:48194734:G:A	2.09041e-12	-2.90362e-10	-0.672442	2.71053e-05	-2.90362e-10	-0.600962
48194917	chr12:48194917:G:A	1.2185e-12	-2.90362e-10	-1.21218	1.44249e-05	-2.90362e-10	-1.23173
48194999	chr12:48194999:A:G	6.5581e-13	-0.758365	-1.07332	2.07319e-06	-2.02539	-1.14621
48195140	chr12:48195140:A:G	6.47637e-13	-0.762796	-1.08143	2.06162e-06	-2.02507	-1.15213
48195153	chr12:48195153:A:G	2.30445e-12	-0.808429	0.233472	1.21664e-05	-1.85231	0.450296
48195199	chr12:48195199:A:G	6.63124e-13	-0.732973	-1.08762	2.04791e-06	-2.02727	-1.1566
48195679	chr12:48195679:T:C	3.18599e-13	-1.99264	-0.560981	1.04341e-05	-1.38397	-0.171641
48195881	chr12:48195881:T:C	4.25086e-13	-1.07388	-1.19139	1.14363e-05	-0.257789	-1.2061
48195888	chr12:48195888:TG:T	1.22776e-12	-2.90362e-10	-1.20461	1.48735e-05	-2.90362e-10	-1.20111
48195948	chr12:48195948:ACT:A	1.19405e-12	-2.90362e-10	-1.23245	1.44026e-05	-2.90362e-10	-1.23328
48196014	chr12:48196014:A:G	1.79676e-12	-2.90362e-10	-0.823812	2.30664e-05	-2.90362e-10	-0.762313
48196245	chr12:48196245:G:A	1.21474e-12	-2.90362e-10	-1.21527	1.52238e-05	-2.90362e-10	-1.17783
48196471	chr12:48196471:G:C	1.21431e-12	-2.90362e-10	-1.21562	1.46998e-05	-2.90362e-10	-1.21286
48196592	chr12:48196592:T:C	1.66734e-12	-2.90362e-10	-0.89857	2.06019e-05	-2.90362e-10	-0.875305
48196875	chr12:48196875:G:A	1.21044e-12	-2.90362e-10	-1.21882	1.46493e-05	-2.90362e-10	-1.2163
48198065	chr12:48198065:A:G	2.28598e-12	0.163467	-0.746472	0.00129988	3.69759	-0.42825
48198177	chr12:48198177:C:A	1.47543e-12	0.124957	-1.14581	0.000629805	3.56677	-1.02205
48198244	chr12:48198244:C:T	2.28849e-12	-0.722204	0.140295	1.14143e-05	-1.81626	0.350438
48198327	chr12:48198327:C:T	5.66127e-13	-1.97874	-2.70255e-10	8.45514e-06	-1.76592	-2.70255e-10
48198377	chr12:48198377:G:A	1.1939e-12	-2.90362e-10	-1.23258	1.44017e-05	-2.90362e-10	-1.23334
48198556	chr12:48198556:T:C	3.54015e-13	-1.99403	-0.454183	1.18947e-05	-1.38689	-0.0377036
48199009	chr12:48199009:G:A	1.41577e-12	-2.90362e-10	-1.06212	1.57253e-05	-2.90362e-10	-1.14542
48199089	chr12:48199089:C:T	1.44918e-12	-2.90362e-10	-1.03881	1.59937e-05	-2.90362e-10	-1.12849
48199106	chr12:48199106:T:C	4.2885e-13	-1.10801	-1.14844	1.04694e-05	-0.3835	-1.16873
48199288	chr12:48199288:C:T	4.51468e-13	-1.02973	-1.17532	1.22622e-05	-0.201188	-1.19298
48199384	chr12:48199384:G:A	1.6353e-12	-2.90362e-10	-0.917971	2.01996e-05	-2.90362e-10	-0.895028
48199512	chr12:48199512:A:G	1.25688e-12	-1.18117	-2.70255e-10	9.96938e-06	-1.60117	-2.70255e-10
48200411	chr12:48200411:T:C	4.20539e-13	-1.12964	-1.14637	1.0967e-05	-0.337433	-1.16836
48200562	chr12:48200562:C:T	2.8167e-13	-1.99288	-0.683942	1.12616e-05	-1.15885	-0.320434
48200707	chr12:48200707:T:C	1.2033e-12	-2.90362e-10	-1.22473	1.46921e-05	-2.90362e-10	-1.21338
48200721	chr12:48200721:A:G	1.47484e-12	-2.90362e-10	-1.02125	1.89815e-05	-2.90362e-10	-0.957222
48200731	chr12:48200731:G:A	5.83443e-13	-0.860864	-1.08774	1.88756e-05	0.0915083	-1.05433
48201249	chr12:48201249:G:C	1.10511e-12	-0.258893	-1.05096	4.94986e-05	0.964373	-0.963117
48201323	chr12:48201323:G:A	5.62296e-13	-0.863157	-1.12237	1.61094e-05	0.0213968	-1.14268
48201390	chr12:48201390:T:C	6.57836e-13	-0.660619	-1.16798	2.2655e-05	0.363745	-1.14406
48201462	chr12:48201462:G:C	1.62468e-13	-2.00465	-1.22243	3.00219e-06	-1.67487	-1.12648
48201466	chr12:48201466:G:A	6.39763e-13	-0.691181	-1.16528	2.18534e-05	0.324486	-1.14082
48201574	chr12:48201574:A:G	6.32598e-13	-0.715493	-1.15223	2.14909e-05	0.292277	-1.12534
48201586	chr12:48201586:G:A	1.21054e-12	-2.90362e-10	-1.21873	1.45793e-05	-2.90362e-10	-1.22109
48201634	chr12:48201634:A:G	7.0142e-13	-0.598362	-1.16609	2.47232e-05	0.446601	-1.13955
48201661	chr12:48201661:A:C	4.84173e-13	-0.937556	-1.19756	1.36883e-05	-0.0754942	-1.20865
48201694	chr12:48201694:A:C	6.30791e-13	-0.678272	-1.19231	0.000226859	2.74249	-1.21885
48201933	chr12:48201933:G:A	5.63268e-13	-0.768264	-1.21554	1.8482e-05	0.219302	-1.2032
48202335	chr12:48202335:C:T	5.49369e-13	-0.889846	-1.11894	1.5604e-05	-0.0134334	-1.13973
48202458	chr12:48202458:A:G	4.14553e-13	-1.22085	-1.0695	8.06161e-05	1.56453	-1.07552
48202701	chr12:48202701:A:T	5.11463e-13	-0.850617	-1.22966	1.62973e-05	0.109602	-1.21929
48202763	chr12:48202763:C:T	5.21572e-13	-0.83481	-1.2259	1.67609e-05	0.131015	-1.21266
48202785	chr12:48202785:G:A	1.84194e-12	-2.90362e-10	-0.798979	2.32549e-05	-2.90362e-10	-0.754175
48202858	chr12:48202858:A:G	5.5238e-13	-0.909521	-1.0938	1.54553e-05	-0.0404729	-1.12226
48202925	chr12:48202925:C:T	2.03882e-12	-2.90362e-10	-0.697428	2.9588e-05	-2.90362e-10	-0.513319
48203107	chr12:48203107:G:A	4.98662e-13	-0.879659	-1.22597	1.57883e-05	0.0713549	-1.21278
48203266	chr12:48203266:C:T	2.26755e-12	-2.90362e-10	-0.591101	3.35724e-05	-2.90362e-10	-0.386985
48203270	chr12:48203270:A:G	6.54127e-13	-0.655856	-1.1784	0.000327179	2.93665	-1.04684
48203281	chr12:48203281:A:G	5.08648e-13	-0.856648	-1.22915	1.61836e-05	0.101637	-1.21833
48203311	chr12:48203311:G:A	5.88566e-13	-0.846685	-1.09318	1.67877e-05	0.0416765	-1.12172
48203313	chr12:48203313:A:G	5.3254e-13	-0.816197	-1.2237	1.7246e-05	0.15601	-1.20912
48203434	chr12:48203434:A:C	1.35103e-12	-2.90362e-10	-1.10894	1.68829e-05	-2.90362e-10	-1.07439
48203480	chr12:48203480:A:G	5.1999e-13	-0.837616	-1.22613	1.66983e-05	0.12766	-1.21304
48203582	chr12:48203582:A:G	1.87943e-13	-1.96456	-1.11685	2.9138e-05	0.62985	-1.1585
48203724	chr12:48203724:G:A	1.6681e-13	-2.02249	-1.17821	3.6315e-06	-1.58927	-1.02177
48204042	chr12:48204042:G:C	5.6405e-13	-0.863614	-1.1188	1.6158e-05	0.0213202	-1.13959
48204073	chr12:48204073:G:A	5.77967e-13	-1.95804	-2.70255e-10	6.53848e-06	-2.02299	-2.70255e-10
48204266	chr12:48204266:G:A	5.20668e-13	-0.835618	-1.22683	1.67299e-05	0.130701	-1.21419
48204269	chr12:48204269:C:T	5.05264e-13	-0.869574	-1.2229	1.60713e-05	0.0842152	-1.20787
48204727	chr12:48204727:T:C	5.06971e-13	-0.865345	-1.22376	1.61461e-05	0.0901878	-1.2092
48204879	chr12:48204879:A:G	1.21672e-12	-2.90362e-10	-1.21365	1.48346e-05	-2.90362e-10	-1.20373
48205085	chr12:48205085:A:G	1.4818e-12	-2.90362e-10	-1.01655	1.81457e-05	-2.90362e-10	-1.00226
48205102	chr12:48205102:A:G	4.92469e-13	-0.891805	-1.22632	1.55193e-05	0.0547535	-1.21336
48205155	chr12:48205155:G:A	1.99441e-13	-1.9574	-1.06463	3.17998e-05	0.674686	-1.11592
48205406	chr12:48205406:A:G	5.44465e-13	-0.789594	-1.22816	1.77409e-05	0.191706	-1.21652
48205415	chr12:48205415:A:G	1.6282e-13	-2.02346	-1.20145	3.47483e-06	-1.58479	-1.07036
48205474	chr12:48205474:A:C	4.18354e-13	-1.20933	-1.0719	8.23801e-05	1.58837	-1.07771
48205759	chr12:48205759:C:T	1.67841e-12	-2.90362e-10	-0.891951	2.00415e-05	-2.90362e-10	-0.902885
48205760	chr12:48205760:G:A	3.94314e-13	-1.26826	-1.07215	7.26842e-05	1.46345	-1.07802
48205892	chr12:48205892:T:A	1.58278e-13	-2.02474	-1.22846	3.4985e-06	-1.4345	-1.21385
48205903	chr12:48205903:C:T	5.07828e-13	-0.861024	-1.22639	1.61659e-05	0.0956865	-1.21347
48206062	chr12:48206062:T:A	5.03699e-13	-0.868021	-1.22756	1.59868e-05	0.0865401	-1.21547
48206087	chr12:48206087:G:T	5.14138e-13	-0.850668	-1.2244	1.64497e-05	0.109843	-1.21022
48206190	chr12:48206190:T:G	5.0418e-13	-0.86893	-1.22569	1.60162e-05	0.0852282	-1.21232
48206372	chr12:48206372:C:T	5.25996e-13	-0.826293	-1.22597	1.69536e-05	0.142569	-1.21278
48206525	chr12:48206525:T:C	5.10341e-13	-0.857136	-1.22534	1.62753e-05	0.100707	-1.21175
48206726	chr12:48206726:T:C	1.35554e-12	-2.90362e-10	-1.1056	1.69465e-05	-2.90362e-10	-1.07063
48206737	chr12:48206737:A:G	4.14328e-13	-1.21995	-1.07094	8.06255e-05	1.56592	-1.0768
48206826	chr12:48206826:T:A	5.86757e-13	-0.70944	-1.2335	2.07967e-05	0.356364	-1.22226
48206827	chr12:48206827:A:G	1.33548e-12	-2.90362e-10	-1.12051	1.67335e-05	-2.90362e-10	-1.08328
48206869	chr12:48206869:C:T	1.35659e-12	-2.90362e-10	-1.10482	1.69614e-05	-2.90362e-10	-1.06975
48207189	chr12:48207189:A:C	5.19071e-13	-0.839692	-1.22582	1.66535e-05	0.124458	-1.21253
48207300	chr12:48207300:A:G	6.10158e-13	-0.799656	-1.10418	1.78044e-05	0.110226	-1.13147
48207639	chr12:48207639:C:A	1.35771e-12	-2.90362e-10	-1.104	1.69771e-05	-2.90362e-10	-1.06882
48207801	chr12:48207801:G:A	4.63739e-13	-1.02469	-1.15354	1.26775e-05	-0.190283	-1.17058
48207803	chr12:48207803:T:C	1.19284e-12	-2.90362e-10	-1.23347	1.44314e-05	-2.90362e-10	-1.23128
48207862	chr12:48207862:C:A	1.31685e-12	-2.90362e-10	-1.13456	2.10988e-05	-2.90362e-10	-0.851474
48207965	chr12:48207965:G:A	1.94088e-12	-2.90362e-10	-0.746658	2.4571e-05	-2.90362e-10	-0.699124
48208227	chr12:48208227:G:A	5.60151e-13	-0.870322	-1.11903	1.60159e-05	0.0126945	-1.1398
48208290	chr12:48208290:A:C	3.08363e-12	-2.90362e-10	-0.283691	3.61698e-05	-2.90362e-10	-0.312465
48208388	chr12:48208388:G:A	1.32446e-12	-2.90362e-10	-1.1288	2.13359e-05	-2.90362e-10	-0.840296
48208506	chr12:48208506:C:T	1.40084e-12	-2.90362e-10	-1.07273	1.7585e-05	-2.90362e-10	-1.03364
48208571	chr12:48208571:A:G	5.30585e-13	-0.814332	-1.22924	1.71325e-05	0.158781	-1.21849
48208760	chr12:48208760:A:G	5.13619e-13	-0.850499	-1.22557	1.64061e-05	0.109085	-1.21212
48209064	chr12:48209064:C:A	5.62677e-13	-0.865158	-1.11969	1.61163e-05	0.0195481	-1.1404
48209163	chr12:48209163:A:G	1.75274e-12	-2.90362e-10	-0.848618	2.47749e-05	-2.90362e-10	-0.690858
48209369	chr12:48209369:C:A	1.41105e-12	-2.90362e-10	-1.06547	1.7397e-05	-2.90362e-10	-1.04439
48210352	chr12:48210352:GC:G	4.89494e-13	-0.908125	-1.21606	1.40123e-05	-0.0566779	-1.20407
48210530	chr12:48210530:A:T	4.04437e-13	-1.09082	-1.22424	1.16908e-05	-0.209271	-1.23261
48210549	chr12:48210549:G:T	4.50337e-13	-1.16014	-1.04742	6.63012e-06	-1.03309	-0.975979
48210568	chr12:48210568:T:A	5.10636e-13	-0.857237	-1.22466	1.62898e-05	0.100498	-1.21065
48210631	chr12:48210631:C:T	5.13664e-13	-0.847078	-1.22891	1.63833e-05	0.113453	-1.21788
48210833	chr12:48210833:T:C	5.41481e-13	-0.79831	-1.22494	1.76393e-05	0.180533	-1.21109
48210865	chr12:48210865:G:A	5.13877e-13	-0.850707	-1.22487	1.64397e-05	0.109992	-1.21098
48210899	chr12:48210899:A:G	2.05403e-13	-1.95014	-1.04244	3.37542e-05	0.715683	-1.09727
48210908	chr12:48210908:C:T	4.90486e-13	-0.896045	-1.22611	1.54252e-05	0.048323	-1.21301
48210988	chr12:48210988:G:C	5.14571e-13	-0.850933	-1.22329	1.64714e-05	0.109413	-1.20848
48211039	chr12:48211039:A:G	5.14036e-13	-0.849833	-1.22543	1.64442e-05	0.111175	-1.21189
48211125	chr12:48211125:A:G	1.59105e-12	-2.90362e-10	-0.945404	1.95164e-05	-2.90362e-10	-0.929435
48211163	chr12:48211163:T:A	5.19563e-13	-0.839725	-1.22484	1.66661e-05	0.123623	-1.21094
48211184	chr12:48211184:A:G	1.99274e-12	-2.90362e-10	-0.720289	2.8117e-05	-2.90362e-10	-0.564314
48211305	chr12:48211305:A:G	4.9675e-13	-0.884331	-1.22514	1.56989e-05	0.0643144	-1.21142
48211324	chr12:48211324:A:G	1.33774e-12	-2.90362e-10	-1.11882	1.74264e-05	-2.90362e-10	-1.0427
48211379	chr12:48211379:C:G	5.05445e-13	-0.86566	-1.22646	1.6066e-05	0.0896072	-1.21359
48211450	chr12:48211450:G:T	5.45631e-13	-2.01561	-2.70255e-10	6.98725e-06	-1.9566	-2.70255e-10
48211596	chr12:48211596:T:TA	5.63599e-13	-0.888007	-1.0952	1.58716e-05	-0.0126462	-1.12351
48211809	chr12:48211809:C:T	5.01594e-13	-0.877201	-1.22256	1.59429e-05	0.0756742	-1.20735
48212032	chr12:48212032:A:G	5.06059e-13	-0.867665	-1.22324	1.61032e-05	0.0867126	-1.20839
48212121	chr12:48212121:T:G	1.37975e-12	-2.90362e-10	-1.0879	1.598e-05	-2.90362e-10	-1.12935
48212260	chr12:48212260:TA:T	5.81821e-13	-0.858978	-1.09241	1.6528e-05	0.0253958	-1.12103
48212468	chr12:48212468:C:G	5.65788e-13	-0.859646	-1.11969	1.62275e-05	0.026423	-1.1404
48212507	chr12:48212507:C:T	5.05227e-13	-0.89956	-1.19299	1.6067e-05	0.0432729	-1.1672
48212551	chr12:48212551:T:C	5.12753e-13	-0.886544	-1.19122	1.64003e-05	0.0615488	-1.16494
48213350	chr12:48213350:A:G	5.42852e-13	-0.840517	-1.1802	1.76551e-05	0.121424	-1.15109
48213546	chr12:48213546:G:A	1.19498e-12	-2.90362e-10	-1.23167	1.44114e-05	-2.90362e-10	-1.23267
48213762	chr12:48213762:C:CTG	5.23404e-13	-0.865005	-1.1922	1.68389e-05	0.0891844	-1.16618
48213813	chr12:48213813:A:G	5.50751e-13	-0.814077	-1.1922	1.80182e-05	0.156879	-1.16618
48213954	chr12:48213954:T:C	4.09847e-13	-1.22847	-1.0733	7.89812e-05	1.54771	-1.07919
48214017	chr12:48214017:GA:G	5.7993e-13	-0.871077	-1.08357	1.65016e-05	0.010264	-1.1075
48214052	chr12:48214052:C:T	1.53101e-12	-2.90362e-10	-0.983875	1.9369e-05	-2.90362e-10	-0.937017
48214102	chr12:48214102:G:A	5.02233e-13	-0.906708	-1.19178	1.59126e-05	0.0320871	-1.16566
48214311	chr12:48214311:G:A	5.50099e-13	-0.823845	-1.18361	1.8003e-05	0.145193	-1.15534
48214376	chr12:48214376:A:T	1.52827e-12	-2.90362e-10	-0.985664	1.93311e-05	-2.90362e-10	-0.938975
48215467	chr12:48215467:C:G	5.84424e-13	-0.849466	-1.09746	1.67704e-05	0.0391304	-1.1202
48215549	chr12:48215549:C:T	5.53948e-13	-0.907722	-1.09276	1.54308e-05	-0.0429469	-1.12138
48215938	chr12:48215938:A:G	5.30768e-13	-0.850063	-1.19317	1.71618e-05	0.109431	-1.16744
48216573	chr12:48216573:CAG:C	1.53101e-12	-2.90362e-10	-0.983875	1.9369e-05	-2.90362e-10	-0.937017
48216620	chr12:48216620:T:C	5.47972e-13	-0.819349	-1.19198	1.79248e-05	0.151403	-1.16591
48216820	chr12:48216820:G:C	4.82432e-13	-0.937706	-1.20101	1.50427e-05	-0.0122954	-1.1775
48217434	chr12:48217434:G:C	4.97477e-13	-1.01243	-1.09558	1.46808e-05	-0.0945965	-1.11956
48217455	chr12:48217455:TTTTAC:T	6.23725e-13	-0.655988	-1.22586	2.10661e-05	0.36004	-1.21307
48217558	chr12:48217558:T:C	1.4352e-12	-2.90362e-10	-1.0485	2.46791e-05	-2.90362e-10	-0.694735
48217559	chr12:48217559:G:A	1.39483e-12	-2.90362e-10	-1.07703	1.79455e-05	-2.90362e-10	-1.01335
48217628	chr12:48217628:C:G	5.36321e-13	-0.81234	-1.22048	1.73509e-05	0.157318	-1.20436
48217742	chr12:48217742:T:C	5.343e-13	-0.815934	-1.22066	1.72886e-05	0.153987	-1.20463
48217974	chr12:48217974:A:G	1.43347e-12	-2.90362e-10	-1.0497	2.46258e-05	-2.90362e-10	-0.696894
48218232	chr12:48218232:A:G	4.96184e-13	-0.886439	-1.22417	1.56336e-05	0.0587315	-1.21
48218682	chr12:48218682:C:T	1.93566e-13	-1.95172	-1.10022	3.19516e-05	0.708867	-1.14533
48218713	chr12:48218713:A:T	1.20539e-12	-2.90362e-10	-1.22299	1.44581e-05	-2.90362e-10	-1.22944
48218728	chr12:48218728:ACT:A	5.80522e-13	-0.879146	-1.07448	1.63507e-05	-0.00124498	-1.10517
48219301	chr12:48219301:G:A	1.37403e-12	-2.90362e-10	-1.09205	1.71967e-05	-2.90362e-10	-1.05597
48219350	chr12:48219350:C:T	2.21573e-11	1.68837	-2.70255e-10	0.00105456	3.06019	-2.70255e-10
48219367	chr12:48219367:T:C	1.36386e-12	-2.90362e-10	-1.09948	1.70541e-05	-2.90362e-10	-1.0643
48219393	chr12:48219393:T:C	2.16635e-12	-2.90362e-10	-0.636757	2.56729e-05	-2.90362e-10	-0.655254
48220784	chr12:48220784:T:C	1.36673e-12	-2.90362e-10	-1.09738	1.70944e-05	-2.90362e-10	-1.06194
48221129	chr12:48221129:C:T	7.83042e-13	-1.65437	-2.70255e-10	6.52598e-06	-2.0249	-2.70255e-10
48221220	chr12:48221220:C:T	1.36496e-12	-2.90362e-10	-1.09867	1.70695e-05	-2.90362e-10	-1.0634
48221223	chr12:48221223:G:A	6.86475e-13	-1.78599	-2.70255e-10	7.13106e-06	-1.93623	-2.70255e-10
48221248	chr12:48221248:G:GC	5.16846e-13	-0.845639	-1.22417	1.65084e-05	0.11318	-1.21
48221747	chr12:48221747:G:T	1.21922e-12	-2.90362e-10	-1.21159	1.49626e-05	-2.90362e-10	-1.19514
48221827	chr12:48221827:C:T	2.13791e-12	-2.90362e-10	-0.64997	2.57141e-05	-2.90362e-10	-0.653651
48222341	chr12:48222341:G:C	1.403e-12	-2.90362e-10	-1.07119	1.60626e-05	-2.90362e-10	-1.1242
48222595	chr12:48222595:G:A	1.74537e-13	-1.99812	-1.1573	3.39724e-06	-1.69511	-0.982617
48222899	chr12:48222899:T:C	5.94544e-13	-0.841752	-1.08801	1.70833e-05	0.0491363	-1.11172
48222929	chr12:48222929:G:A	2.04077e-12	-2.90362e-10	-0.696472	2.35784e-05	-2.90362e-10	-0.740357
48223198	chr12:48223198:G:A	1.19329e-12	-2.90362e-10	-1.23309	1.45188e-05	-2.90362e-10	-1.22524
48224507	chr12:48224507:G:T	1.19848e-12	-2.90362e-10	-1.22874	1.4849e-05	-2.90362e-10	-1.20276
48224915	chr12:48224915:A:G	1.71624e-13	-2.00519	-1.16706	3.41494e-06	-1.67196	-1.00057
48225235	chr12:48225235:C:G	1.72494e-13	-2.00548	-1.16171	3.4532e-06	-1.67071	-0.990676
48225261	chr12:48225261:G:A	1.6095e-13	-2.02223	-1.21423	3.61224e-06	-1.42627	-1.1901
48225276	chr12:48225276:A:G	1.72732e-13	-2.00161	-1.1642	3.39041e-06	-1.68447	-0.995271
48225473	chr12:48225473:A:C	1.39906e-12	-2.90362e-10	-1.074	2.36157e-05	-2.90362e-10	-0.738779
48225842	chr12:48225842:G:A	6.25683e-13	-0.685844	-1.19287	0.00032248	2.93577	-1.06042
48225859	chr12:48225859:A:G	5.78948e-13	-0.835877	-1.12047	1.66929e-05	0.0555221	-1.14123
48226829	chr12:48226829:T:C	5.84369e-13	-0.872679	-1.07434	1.64613e-05	0.00537969	-1.10506
48227367	chr12:48227367:T:C	5.9468e-13	-0.853979	-1.07555	1.68404e-05	0.0292284	-1.10614
48228127	chr12:48228127:C:T	1.343e-12	-2.90362e-10	-1.11489	1.67582e-05	-2.90362e-10	-1.0818
48228171	chr12:48228171:C:G	1.72909e-13	-1.99685	-1.16794	3.31766e-06	-1.69915	-1.00228
48228288	chr12:48228288:T:C	4.52205e-13	-1.21866	-0.984758	9.14491e-05	1.60638	-0.991289
48228319	chr12:48228319:A:G	5.37232e-13	-0.803668	-1.22746	1.73482e-05	0.168244	-1.21544
48228400	chr12:48228400:A:G	1.70599e-13	-2.00066	-1.17758	3.27605e-06	-1.68904	-1.02501
48228429	chr12:48228429:A:G	1.34318e-12	-2.90362e-10	-1.11476	1.67608e-05	-2.90362e-10	-1.08165
48228921	chr12:48228921:G:A	2.02798e-13	-1.9526	-1.05274	3.28369e-05	0.696876	-1.10601
48228941	chr12:48228941:G:A	1.93271e-13	-1.86659	-1.18687	2.19621e-06	-2.01124	-1.10272
48228982	chr12:48228982:G:A	1.65383e-13	-2.02251	-1.18679	2.30066e-06	-1.89827	-1.16922
48229284	chr12:48229284:A:G	2.35949e-12	-2.90362e-10	-0.551354	3.40429e-05	-2.90362e-10	-0.373067
48229397	chr12:48229397:T:G	1.34259e-12	-2.90362e-10	-1.1152	1.67524e-05	-2.90362e-10	-1.08215
48229666	chr12:48229666:T:G	5.64481e-13	-0.75047	-1.23118	1.85009e-05	0.2396	-1.22247
48229941	chr12:48229941:AT:A	2.55181e-13	-1.83228	-0.9433	0.000103766	1.75685	-1.0154
48230059	chr12:48230059:T:C	1.33316e-12	-2.90362e-10	-1.12225	1.66195e-05	-2.90362e-10	-1.09011
48230196	chr12:48230196:C:T	1.21898e-12	-2.90362e-10	-1.21178	1.49587e-05	-2.90362e-10	-1.1954
48230326	chr12:48230326:A:G	1.33948e-12	-1.11752	-2.70255e-10	1.05171e-05	-1.54768	-2.70255e-10
48230378	chr12:48230378:C:T	5.93619e-13	-0.855856	-1.07546	1.68122e-05	0.0274695	-1.10605
48230627	chr12:48230627:C:G	6.65041e-13	-1.81771	-2.70255e-10	6.69484e-06	-1.99935	-2.70255e-10
48230771	chr12:48230771:G:A	1.34254e-12	-2.90362e-10	-1.11524	1.67519e-05	-2.90362e-10	-1.08218
48230872	chr12:48230872:T:C	6.34755e-13	-0.658217	-1.2061	0.000322693	2.97809	-1.10208
48231680	chr12:48231680:A:G	2.04446e-13	-1.7925	-1.20475	2.09841e-06	-2.01754	-1.14197
48231843	chr12:48231843:ATG:A	1.83759e-12	-2.90362e-10	-0.801343	2.69768e-05	-2.90362e-10	-0.605713
48232152	chr12:48232152:A:G	1.12351e-11	1.00924	-2.70255e-10	3.59344e-05	-0.318995	-2.70255e-10
48232729	chr12:48232729:A:C	6.13015e-13	-0.824431	-1.07473	1.75234e-05	0.0682551	-1.10541
48233150	chr12:48233150:GTGA:G	1.59745e-13	-2.02558	-1.2184	3.49644e-06	-1.45247	-1.19647
48233235	chr12:48233235:A:G	6.01947e-13	-0.796262	-1.12112	1.75645e-05	0.107004	-1.14181
48233488	chr12:48233488:T:C	1.32228e-12	-2.90362e-10	-1.13044	1.64657e-05	-2.90362e-10	-1.09941
48233693	chr12:48233693:C:T	1.42913e-12	-2.90362e-10	-1.05273	1.6482e-05	-2.90362e-10	-1.09842
48233883	chr12:48233883:A:T	5.98567e-13	-0.792646	-1.13037	1.71484e-05	0.0911807	-1.14997
48233900	chr12:48233900:TA:T	6.43206e-13	-0.634851	-1.21624	0.000328874	3.02063	-1.12564
48233958	chr12:48233958:G:A	1.31089e-12	-2.90362e-10	-1.13909	1.63034e-05	-2.90362e-10	-1.10931
48234409	chr12:48234409:G:T	5.8257e-13	-0.853105	-1.097	1.65429e-05	0.0307075	-1.12544
48234787	chr12:48234787:C:T	5.37863e-13	-2.02995	-2.70255e-10	6.47717e-06	-2.03241	-2.70255e-10
48234940	chr12:48234940:C:T	4.80035e-13	-1.05942	-1.08427	1.33042e-05	-0.204431	-1.10818
48234956	chr12:48234956:A:G	2.1118e-13	-1.86597	-1.09887	5.18501e-05	1.08099	-1.03333
48235105	chr12:48235105:A:T	1.30176e-12	-2.90362e-10	-1.14608	1.6173e-05	-2.90362e-10	-1.11735
48235449	chr12:48235449:T:C	1.30373e-12	-2.90362e-10	-1.14457	1.62013e-05	-2.90362e-10	-1.1156
48235506	chr12:48235506:C:T	6.02361e-13	-0.832544	-1.08415	1.7187e-05	0.057314	-1.11385
48235616	chr12:48235616:A:G	6.02186e-13	-0.841438	-1.07555	1.71233e-05	0.0458894	-1.10614
48235886	chr12:48235886:G:C	2.02192e-13	-2.01104	-0.997291	4.83241e-06	-1.35055	-0.974789
48236086	chr12:48236086:G:A	6.01078e-13	-0.71319	-1.20564	0.000290113	2.87066	-1.10108
48236162	chr12:48236162:G:T	1.26204e-12	-2.90362e-10	-1.17707	1.49161e-05	-2.90362e-10	-1.19825
48236241	chr12:48236241:C:T	2.83475e-13	-1.94669	-0.723741	4.95522e-06	-1.94813	-0.352123
48236426	chr12:48236426:A:G	5.48155e-13	-2.011	-2.70255e-10	7.39853e-06	-1.89941	-2.70255e-10
48236706	chr12:48236706:TA:T	1.30988e-12	-2.90362e-10	-1.13986	1.6289e-05	-2.90362e-10	-1.1102
48236863	chr12:48236863:T:C	5.99329e-13	-0.845257	-1.07649	1.70298e-05	0.0412539	-1.10698
48237348	chr12:48237348:C:T	1.31089e-12	-2.90362e-10	-1.13909	1.63034e-05	-2.90362e-10	-1.10931
48237350	chr12:48237350:G:A	4.43878e-13	-1.20989	-1.01211	9.06673e-05	1.6248	-1.01829
48237748	chr12:48237748:T:A	2.13566e-12	-2.90362e-10	-0.651024	2.47281e-05	-2.90362e-10	-0.692751
48237835	chr12:48237835:A:G	1.2339e-12	-2.90362e-10	-1.19962	1.44025e-05	-2.90362e-10	-1.23329
48238028	chr12:48238028:T:C	1.30861e-12	-2.90362e-10	-1.14083	1.62708e-05	-2.90362e-10	-1.11132
48238308	chr12:48238308:A:G	1.31089e-12	-2.90362e-10	-1.13909	1.63034e-05	-2.90362e-10	-1.10931
48238361	chr12:48238361:A:G	1.45709e-12	-2.90362e-10	-1.03336	1.7776e-05	-2.90362e-10	-1.02284
48238731	chr12:48238731:T:G	1.7298e-13	-2.00683	-1.15755	3.49563e-06	-1.66599	-0.983187
48239112	chr12:48239112:A:T	1.33928e-12	-2.90362e-10	-1.11767	1.74522e-05	-2.90362e-10	-1.04123
48239171	chr12:48239171:G:A	1.29994e-12	-2.90362e-10	-1.14748	1.61479e-05	-2.90362e-10	-1.1189
48239329	chr12:48239329:A:G	1.2106e-12	-2.90362e-10	-1.21868	1.57966e-05	-2.90362e-10	-1.14089
48239459	chr12:48239459:A:G	9.84417e-13	-1.42551	-2.70255e-10	1.70653e-05	-1.06364	-2.70255e-10
48239797	chr12:48239797:C:T	1.9487e-13	-1.98968	-1.05555	5.21482e-06	-1.19694	-1.05225
48240032	chr12:48240032:C:T	1.3158e-12	-2.90362e-10	-1.13536	1.63736e-05	-2.90362e-10	-1.10502
48240739	chr12:48240739:C:T	1.20258e-12	-2.90362e-10	-1.22533	1.44297e-05	-2.90362e-10	-1.2314
48241435	chr12:48241435:G:A	2.06395e-13	-2.00814	-0.97963	4.99937e-06	-1.33522	-0.956159
48241607	chr12:48241607:C:T	2.07779e-13	-2.00239	-0.978689	5.14872e-06	-1.30674	-0.955201
48241650	chr12:48241650:G:T	1.20261e-12	-2.90362e-10	-1.22531	1.44299e-05	-2.90362e-10	-1.23139
48242460	chr12:48242460:A:G	1.789e-13	-2.00441	-1.12632	3.66067e-06	-1.67439	-0.928656
48242883	chr12:48242883:C:A	2.01271e-13	-1.95658	-1.05633	3.22495e-05	0.68186	-1.10905
48242941	chr12:48242941:T:C	1.48518e-12	-2.90362e-10	-1.01426	1.83078e-05	-2.90362e-10	-0.993362
48243052	chr12:48243052:C:G	1.2879e-12	-2.90362e-10	-1.15679	1.56748e-05	-2.90362e-10	-1.14863
48243579	chr12:48243579:G:A	4.61186e-12	-2.90362e-10	0.118832	6.99369e-05	-2.90362e-10	0.346904
48243767	chr12:48243767:A:G	5.99672e-13	-0.850086	-1.07109	1.69919e-05	0.0343074	-1.10226
48243833	chr12:48243833:C:A	6.05806e-13	-0.838636	-1.07236	1.72156e-05	0.0485066	-1.10338
48243904	chr12:48243904:A:G	1.75184e-13	-2.00767	-1.14405	3.59375e-06	-1.66238	-0.959118
48244536	chr12:48244536:C:T	1.76592e-12	-2.90362e-10	-0.841128	2.26099e-05	-2.90362e-10	-0.782301
48244894	chr12:48244894:A:G	1.74262e-13	-2.0016	-1.1554	3.44602e-06	-1.68418	-0.97929
48245057	chr12:48245057:G:T	1.41444e-12	-1.06306	-2.70255e-10	1.09993e-05	-1.50286	-2.70255e-10
48245331	chr12:48245331:G:A	1.73009e-13	-2.02706	-1.13716	3.8535e-06	-1.42516	-1.12655
48245707	chr12:48245707:G:A	2.29838e-12	-2.90362e-10	-0.577595	2.76335e-05	-2.90362e-10	-0.581659
48246068	chr12:48246068:C:T	1.44989e-12	-1.03831	-2.70255e-10	1.11897e-05	-1.4857	-2.70255e-10
48246119	chr12:48246119:G:A	1.43871e-12	-1.04605	-2.70255e-10	1.12015e-05	-1.48464	-2.70255e-10
48246181	chr12:48246181:G:A	6.67689e-13	-1.81373	-2.70255e-10	7.01869e-06	-1.95211	-2.70255e-10
48246579	chr12:48246579:G:A	1.61529e-13	-2.00305	-1.22982	4.03029e-06	-1.27591	-1.23094
48246747	chr12:48246747:G:A	6.52696e-13	-1.83644	-2.70255e-10	6.92342e-06	-1.96578	-2.70255e-10
48246926	chr12:48246926:G:A	7.05541e-13	-0.567045	-1.19155	0.00038825	3.11764	-1.05668
48246935	chr12:48246935:G:A	1.81509e-13	-1.9632	-1.15304	3.1701e-06	-1.77318	-0.973745
48247108	chr12:48247108:G:A	2.66104e-12	-2.90362e-10	-0.431085	3.13009e-05	-2.90362e-10	-0.457041
48247377	chr12:48247377:C:T	1.75351e-13	-1.91897	-1.23179	3.46066e-05	0.876133	-1.23278
48247620	chr12:48247620:T:C	1.62524e-13	-2.00064	-1.22609	4.08449e-06	-1.26573	-1.22776
48248420	chr12:48248420:T:G	1.61648e-12	-2.90362e-10	-0.929551	1.82385e-05	-2.90362e-10	-0.997155
48248557	chr12:48248557:T:A	1.51121e-12	-2.90362e-10	-0.99689	1.95011e-05	-2.90362e-10	-0.930218
48248741	chr12:48248741:T:C	1.95085e-12	-2.90362e-10	-0.741536	2.4266e-05	-2.90362e-10	-0.711613
48248958	chr12:48248958:T:C	1.61162e-12	-2.90362e-10	-0.93256	1.81904e-05	-2.90362e-10	-0.999794
48249069	chr12:48249069:A:G	1.73937e-13	-2.00726	-1.1516	3.5394e-06	-1.66557	-0.971168
48249442	chr12:48249442:C:T	1.60685e-12	-2.90362e-10	-0.935522	1.81453e-05	-2.90362e-10	-1.00228
48249568	chr12:48249568:C:A	1.80951e-13	-1.89875	-1.22058	3.96188e-05	0.976138	-1.19752
48249963	chr12:48249963:A:G	2.21432e-13	-2.03308	-0.884354	4.66936e-06	-1.55245	-0.807221
48250549	chr12:48250549:C:T	1.65571e-13	-1.9922	-1.21595	4.14367e-06	-1.26791	-1.2112
48250633	chr12:48250633:T:A	1.5234e-12	-2.90362e-10	-0.988856	1.7839e-05	-2.90362e-10	-1.0193
48250852	chr12:48250852:G:A	6.10103e-13	-0.832883	-1.07105	1.73607e-05	0.0557297	-1.10221
48250975	chr12:48250975:G:T	1.60844e-13	-2.01387	-1.22325	3.82945e-06	-1.33276	-1.22521
48251027	chr12:48251027:G:A	1.7873e-13	-1.94397	-1.18771	3.14054e-05	0.760532	-1.21424
48251582	chr12:48251582:T:C	1.78404e-12	-2.90362e-10	-0.830919	2.193e-05	-2.90362e-10	-0.812836
48251667	chr12:48251667:C:G	1.83969e-12	-2.90362e-10	-0.800201	2.62828e-05	-2.90362e-10	-0.631773
48251749	chr12:48251749:G:C	2.19038e-13	-1.85066	-1.07765	5.6442e-05	1.13871	-1.00618
48251750	chr12:48251750:C:T	2.18719e-13	-1.85415	-1.07561	5.5755e-05	1.12403	-1.00376
48252194	chr12:48252194:G:A	1.94277e-12	-2.90362e-10	-0.745683	2.41771e-05	-2.90362e-10	-0.715282
48252334	chr12:48252334:T:C	1.72764e-12	-2.90362e-10	-0.863044	2.42397e-05	-2.90362e-10	-0.712698
48252478	chr12:48252478:A:C	1.60168e-13	-2.01339	-1.22794	3.81758e-06	-1.33175	-1.22932
48252576	chr12:48252576:G:A	1.73316e-13	-2.01415	-1.14829	3.66258e-06	-1.63733	-0.965189
48253062	chr12:48253062:T:TA	1.64914e-13	-1.98027	-1.23187	3.45288e-06	-1.42882	-1.23266
48253212	chr12:48253212:T:C	1.79598e-13	-1.9315	-1.19534	5.45942e-06	-1.01468	-1.18867
48253305	chr12:48253305:C:T	1.64253e-13	-1.98403	-1.23211	4.53542e-06	-1.15603	-1.23274
48253452	chr12:48253452:A:G	1.74254e-13	-2.01044	-1.1466	3.61481e-06	-1.65341	-0.962239
48253886	chr12:48253886:T:C	1.35565e-12	-2.90362e-10	-1.10552	1.77458e-05	-2.90362e-10	-1.02454
48253948	chr12:48253948:G:A	1.89182e-12	-2.90362e-10	-0.772259	2.35131e-05	-2.90362e-10	-0.743131
48253958	chr12:48253958:G:A	2.81326e-12	-2.90362e-10	-0.375456	3.31352e-05	-2.90362e-10	-0.400092
48254052	chr12:48254052:G:T	1.84025e-13	-1.90415	-1.19833	3.77115e-05	0.950197	-1.22092
48254113	chr12:48254113:T:C	1.84714e-12	-2.90362e-10	-0.796161	2.29407e-05	-2.90362e-10	-0.767777
48254223	chr12:48254223:A:G	1.79209e-12	-2.90362e-10	-0.826419	2.22438e-05	-2.90362e-10	-0.798624
48254316	chr12:48254316:C:T	1.57636e-12	-2.90362e-10	-0.954682	1.84176e-05	-2.90362e-10	-0.987384
48254566	chr12:48254566:C:A	1.61385e-12	-2.90362e-10	-0.93118	2.27657e-05	-2.90362e-10	-0.775435
48255160	chr12:48255160:G:A	1.41485e-12	-2.90362e-10	-1.06278	2.41709e-05	-2.90362e-10	-0.71554
48255857	chr12:48255857:G:A	1.40367e-12	-2.90362e-10	-1.07071	2.38374e-05	-2.90362e-10	-0.729434
48255884	chr12:48255884:G:A	1.34469e-12	-2.90362e-10	-1.11364	1.71749e-05	-2.90362e-10	-1.05724
48255953	chr12:48255953:G:A	1.40228e-12	-2.90362e-10	-1.0717	2.37961e-05	-2.90362e-10	-0.731166
48256483	chr12:48256483:G:A	1.58488e-12	-2.90362e-10	-0.94929	1.94369e-05	-2.90362e-10	-0.933517
48256630	chr12:48256630:A:G	1.75223e-13	-2.00385	-1.14765	3.5137e-06	-1.6801	-0.963918
48257838	chr12:48257838:A:G	1.82131e-13	-1.90249	-1.21034	3.7805e-05	0.959474	-1.22772
48258225	chr12:48258225:G:A	2.11984e-13	-1.94401	-1.01703	3.82702e-06	-1.8039	-0.754701
48258631	chr12:48258631:G:A	1.39783e-12	-2.90362e-10	-1.07488	2.36598e-05	-2.90362e-10	-0.736913
48258640	chr12:48258640:G:A	1.78808e-13	-1.97992	-1.15132	3.26302e-06	-1.74762	-0.970412
48258838	chr12:48258838:T:C	1.42966e-12	-2.90362e-10	-1.05237	1.64911e-05	-2.90362e-10	-1.09787
48258921	chr12:48258921:A:C	1.77045e-13	-1.99639	-1.14476	3.447e-06	-1.70443	-0.958758
48258971	chr12:48258971:A:G	1.30272e-12	-2.90362e-10	-1.14535	1.65213e-05	-2.90362e-10	-1.09604
48258972	chr12:48258972:A:C	1.62356e-13	-2.00053	-1.22723	4.2129e-06	-1.23383	-1.22871
48259220	chr12:48259220:G:A	2.15213e-13	-1.85815	-1.08778	3.25435e-06	-1.84807	-0.87263
48259625	chr12:48259625:C:T	1.76766e-13	-1.91909	-1.22364	3.46519e-05	0.877609	-1.23295
48259842	chr12:48259842:A:G	1.77214e-13	-1.96466	-1.17553	2.6103e-06	-1.8223	-1.11892
48259852	chr12:48259852:C:T	6.95638e-13	-1.77273	-2.70255e-10	6.92834e-06	-1.96507	-2.70255e-10
48259858	chr12:48259858:G:T	1.65398e-13	-1.98236	-1.22684	4.5734e-06	-1.15205	-1.22839
48260491	chr12:48260491:C:T	3.36961e-12	-2.90362e-10	-0.195004	3.67311e-05	-2.90362e-10	-0.297065
48260859	chr12:48260859:T:C	1.6233e-13	-1.99707	-1.23085	4.28431e-06	-1.21395	-1.23178
48261063	chr12:48261063:T:TTGA	1.373e-12	-2.90362e-10	-1.0928	2.29116e-05	-2.90362e-10	-0.769045
48261164	chr12:48261164:A:ATTAAAT	1.6328e-13	-1.99205	-1.23004	4.37475e-06	-1.19372	-1.23112
48261165	chr12:48261165:C:T	1.63401e-13	-1.99156	-1.22979	4.38569e-06	-1.19144	-1.2309
48261305	chr12:48261305:A:G	7.70664e-13	-0.477758	-1.19254	0.000480839	3.34754	-1.0727
48261400	chr12:48261400:T:C	1.82309e-12	-2.90362e-10	-0.809267	2.26441e-05	-2.90362e-10	-0.780791
48261485	chr12:48261485:C:T	1.72765e-13	-1.95035	-1.21527	5.00188e-06	-1.08045	-1.21042
48261821	chr12:48261821:T:C	1.77832e-13	-1.98291	-1.1538	3.26239e-06	-1.74323	-0.975004
48262159	chr12:48262159:T:C	1.20573e-12	-2.90362e-10	-1.22272	1.44608e-05	-2.90362e-10	-1.22925
48263186	chr12:48263186:C:T	1.38878e-12	-2.90362e-10	-1.08138	2.33881e-05	-2.90362e-10	-0.74846
48263300	chr12:48263300:G:A	1.31327e-12	-2.90362e-10	-1.13728	1.6018e-05	-2.90362e-10	-1.12698
48263304	chr12:48263304:T:C	1.8244e-12	-2.90362e-10	-0.808549	2.26597e-05	-2.90362e-10	-0.7801
48264429	chr12:48264429:C:T	1.38257e-12	-2.90362e-10	-1.08586	2.32056e-05	-2.90362e-10	-0.756297
48264856	chr12:48264856:GTTTCT:G	1.37876e-12	-2.90362e-10	-1.08862	1.68649e-05	-2.90362e-10	-1.07545
48264862	chr12:48264862:TTTC:T	1.20982e-12	-2.90362e-10	-1.21933	1.47135e-05	-2.90362e-10	-1.21193
48265473	chr12:48265473:T:G	4.81428e-12	-2.90362e-10	0.161786	7.59852e-05	-2.90362e-10	0.429849
48265885	chr12:48265885:A:G	3.91002e-12	-2.90362e-10	-0.0462582	5.86135e-05	-2.90362e-10	0.170275
48266360	chr12:48266360:G:A	1.82063e-12	-2.90362e-10	-0.810615	2.26118e-05	-2.90362e-10	-0.782217
48266646	chr12:48266646:G:A	1.39465e-12	-2.90362e-10	-1.07716	2.35694e-05	-2.90362e-10	-0.740739
48266932	chr12:48266932:A:G	1.74681e-13	-2.00299	-1.1516	3.46811e-06	-1.68632	-0.970758
48266984	chr12:48266984:G:C	5.76366e-13	-1.96081	-2.70255e-10	9.73607e-06	-1.62485	-2.70255e-10
48267047	chr12:48267047:A:G	2.15307e-13	-2.03217	-0.913315	4.6763e-06	-1.51911	-0.839071
48267363	chr12:48267363:CCTTCCTTCCTTCCTTCCTTT:C	3.4252e-11	1.85103	0.272916	0.00154595	2.89162	0.551083
48267688	chr12:48267688:C:T	2.63531e-12	-2.90362e-10	-0.440801	3.31593e-05	-2.90362e-10	-0.399367
48267809	chr12:48267809:C:T	3.83778e-13	-1.495	-0.872488	5.17705e-06	-1.81715	-0.439304
48267882	chr12:48267882:T:G	6.89624e-13	-1.78141	-2.70255e-10	6.89697e-06	-1.96961	-2.70255e-10
48267900	chr12:48267900:A:G	3.77757e-13	-1.48652	-0.896786	4.96763e-06	-1.82234	-0.475409
48267905	chr12:48267905:G:A	1.72456e-13	-1.95318	-1.21423	2.92822e-05	0.705755	-1.22946
48268249	chr12:48268249:A:G	1.38357e-12	-2.90362e-10	-1.08513	1.60159e-05	-2.90362e-10	-1.12711
48268381	chr12:48268381:C:T	1.60834e-12	-2.90362e-10	-0.934595	2.26841e-05	-2.90362e-10	-0.779025
48268434	chr12:48268434:A:G	8.2561e-13	-1.60143	-2.70255e-10	1.03565e-05	-1.56307	-2.70255e-10
48268887	chr12:48268887:T:C	7.06671e-13	-0.557201	-1.19979	0.000420699	3.21493	-1.07371
48269094	chr12:48269094:G:A	1.47803e-12	-1.01909	-2.70255e-10	1.13946e-05	-1.46755	-2.70255e-10
48269317	chr12:48269317:T:G	1.7415e-13	-1.99828	-1.15936	3.36816e-06	-1.70153	-0.984796
48269421	chr12:48269421:A:G	3.90206e-13	-1.47611	-0.874774	5.10371e-06	-1.82816	-0.442565
48269887	chr12:48269887:G:T	1.76051e-13	-1.92582	-1.22096	3.39211e-05	0.855525	-1.23218
48270484	chr12:48270484:T:C	1.19273e-12	-2.90362e-10	-1.23355	1.44761e-05	-2.90362e-10	-1.22819
48270942	chr12:48270942:G:C	3.99755e-13	-1.45959	-0.867116	5.11238e-06	-1.83774	-0.431288
48270974	chr12:48270974:T:G	1.40441e-12	-2.90362e-10	-1.07018	2.38629e-05	-2.90362e-10	-0.728366
48271064	chr12:48271064:A:T	1.54829e-12	-2.90362e-10	-0.972649	2.16386e-05	-2.90362e-10	-0.82621
48271206	chr12:48271206:A:C	3.70138e-13	-1.19408	-1.2096	7.92172e-05	1.68086	-1.20935
48271651	chr12:48271651:G:A	2.74257e-12	-2.90362e-10	-0.400906	3.45438e-05	-2.90362e-10	-0.358461
48271937	chr12:48271937:A:G	3.91213e-13	-1.44741	-0.900892	4.82189e-06	-1.84608	-0.481446
48272479	chr12:48272479:G:A	3.92252e-13	-1.44298	-0.902672	4.80175e-06	-1.84785	-0.483863
48272805	chr12:48272805:AG:A	7.68924e-13	-0.476045	-1.19652	0.000480455	3.3547	-1.08065
48272945	chr12:48272945:G:A	1.55506e-12	-2.90362e-10	-0.968286	2.11683e-05	-2.90362e-10	-0.848186
48273135	chr12:48273135:T:G	3.8826e-13	-1.44728	-0.908599	4.76962e-06	-1.84561	-0.492809
48273236	chr12:48273236:T:C	3.56552e-13	-1.49345	-0.947622	4.61999e-06	-1.8177	-0.552598
48273400	chr12:48273400:T:C	3.98664e-13	-1.4732	-0.856232	5.23449e-06	-1.8307	-0.41472
48274069	chr12:48274069:A:G	1.40208e-12	-2.90362e-10	-1.07185	1.62016e-05	-2.90362e-10	-1.11558
48274446	chr12:48274446:T:C	3.93189e-13	-1.49228	-0.850989	5.34331e-06	-1.8178	-0.407042
48274954	chr12:48274954:G:C	1.52766e-12	-2.90362e-10	-0.986062	1.72447e-05	-2.90362e-10	-1.05319
48275328	chr12:48275328:A:T	1.62475e-12	-2.90362e-10	-0.924444	1.8953e-05	-2.90362e-10	-0.958726
48275486	chr12:48275486:G:A	1.53379e-12	-2.90362e-10	-0.982058	1.91387e-05	-2.90362e-10	-0.948977
48275718	chr12:48275718:C:T	3.93246e-13	-1.46088	-0.882235	5.00355e-06	-1.83724	-0.453306
48276308	chr12:48276308:G:A	1.87819e-12	-2.90362e-10	-0.779492	2.63734e-05	-2.90362e-10	-0.628334
48276369	chr12:48276369:T:C	3.8098e-13	-1.26069	-1.11411	8.394e-06	-0.839198	-0.933975
48276511	chr12:48276511:C:T	1.76558e-13	-1.93164	-1.21227	3.30345e-05	0.825409	-1.22855
48276981	chr12:48276981:T:C	1.24109e-12	-2.90362e-10	-1.19381	1.55105e-05	-2.90362e-10	-1.15917
48277002	chr12:48277002:A:G	1.47932e-12	-2.90362e-10	-1.01822	1.67805e-05	-2.90362e-10	-1.08047
48277208	chr12:48277208:A:T	3.99453e-13	-1.51455	-0.812908	5.72219e-06	-1.80438	-0.351959
48278523	chr12:48278523:C:G	7.58379e-13	-0.485656	-1.20072	0.000468261	3.33763	-1.0893
48278871	chr12:48278871:C:G	7.50106e-13	-1.74934	0.0519981	8.64016e-06	-1.95979	0.215518
48278955	chr12:48278955:AAAC:A	3.96592e-13	-1.22761	-1.10703	8.85461e-06	-0.796967	-0.922784
48279233	chr12:48279233:G:A	1.52135e-12	-2.90362e-10	-0.990202	1.71838e-05	-2.90362e-10	-1.05672
48279346	chr12:48279346:G:A	1.41054e-12	-2.90362e-10	-1.06583	1.84066e-05	-2.90362e-10	-0.987981
48279351	chr12:48279351:A:G	3.9915e-13	-1.44171	-0.88651	4.91101e-06	-1.84959	-0.459617
48279754	chr12:48279754:A:T	5.76881e-13	-1.95992	-2.70255e-10	6.91368e-06	-1.96719	-2.70255e-10
48280039	chr12:48280039:AAG:A	1.74112e-13	-2.03303	-1.12483	4.4819e-06	-1.47544	-0.925201
48280838	chr12:48280838:G:C	3.92111e-13	-1.47294	-0.873074	5.11173e-06	-1.8312	-0.437953
48281142	chr12:48281142:T:C	2.4439e-12	-2.90362e-10	-0.516206	2.87517e-05	-2.90362e-10	-0.541992
48282000	chr12:48282000:G:A	2.07215e-13	-1.75124	-1.23255	1.94929e-06	-2.02118	-1.21205
48282255	chr12:48282255:T:G	4.02683e-13	-1.44984	-0.869562	5.07084e-06	-1.84456	-0.432623
48282573	chr12:48282573:G:A	2.74171e-12	-2.90362e-10	-0.401219	3.23667e-05	-2.90362e-10	-0.42356
48283371	chr12:48283371:A:G	1.48088e-12	-2.90362e-10	-1.01716	1.98459e-05	-2.90362e-10	-0.912693
48284212	chr12:48284212:C:T	1.3495e-12	-2.90362e-10	-1.11006	2.22247e-05	-2.90362e-10	-0.799485
48284481	chr12:48284481:A:G	2.68377e-12	-2.90362e-10	-0.422576	3.37837e-05	-2.90362e-10	-0.380712
48284493	chr12:48284493:T:C	1.36112e-12	-1.10149	-2.70255e-10	2.42252e-05	-0.713295	-2.70255e-10
48285453	chr12:48285453:A:G	2.32801e-13	-1.8001	-1.06727	3.59114e-06	-1.78464	-0.837581
48286521	chr12:48286521:T:C	1.64544e-12	-2.90362e-10	-0.91179	2.34337e-05	-2.90362e-10	-0.746515
48286678	chr12:48286678:G:A	2.85909e-12	-2.90362e-10	-0.359296	3.60376e-05	-2.90362e-10	-0.316126
48288621	chr12:48288621:A:T	2.23355e-12	-2.90362e-10	-0.606209	2.80625e-05	-2.90362e-10	-0.566255
48288626	chr12:48288626:C:T	1.51423e-12	-2.90362e-10	-0.994891	1.88789e-05	-2.90362e-10	-0.962642
48289706	chr12:48289706:A:G	1.40728e-12	-2.90362e-10	-1.06814	1.86191e-05	-2.90362e-10	-0.976504
48289728	chr12:48289728:G:C	4.44322e-13	-0.988804	-1.2322	0.000121666	2.13337	-1.23278
48290285	chr12:48290285:T:C	1.2e-12	-2.90362e-10	-1.22748	1.45709e-05	-2.90362e-10	-1.22166
48290794	chr12:48290794:G:C	5.54849e-13	-0.767345	-1.23151	0.000187499	2.56366	-1.23058
48291513	chr12:48291513:G:A	3.049e-12	-2.90362e-10	-0.294988	3.45804e-05	-2.90362e-10	-0.357403
48291569	chr12:48291569:A:T	1.34454e-12	-2.90362e-10	-1.11375	1.77832e-05	-2.90362e-10	-1.02243
48291772	chr12:48291772:A:G	8.7475e-13	-0.35026	-1.19336	0.000647303	3.63126	-1.05914
48292486	chr12:48292486:C:T	1.37885e-12	-2.90362e-10	-1.08855	1.81581e-05	-2.90362e-10	-1.00157
48292777	chr12:48292777:G:A	1.86299e-13	-2.00569	-1.08451	3.88509e-06	-1.67925	-0.864292
48292958	chr12:48292958:T:C	1.3941e-12	-2.90362e-10	-1.07755	2.35845e-05	-2.90362e-10	-0.740098
48293088	chr12:48293088:A:G	3.86475e-13	-1.1308	-1.22969	8.94891e-05	1.8227	-1.22927
48293953	chr12:48293953:T:C	9.00462e-13	-0.829356	-0.685292	2.5412e-05	0.0557169	-0.721185
48294168	chr12:48294168:A:G	1.75631e-13	-1.92009	-1.22908	3.50517e-05	0.889623	-1.23349
48294830	chr12:48294830:C:T	9.06781e-13	-0.833969	-0.673686	2.5529e-05	0.0490693	-0.709943
48295180	chr12:48295180:C:T	9.39124e-13	-0.860981	-0.611627	2.63146e-05	0.0195733	-0.650138
48296268	chr12:48296268:T:C	2.64372e-12	-2.90362e-10	-0.437613	3.35446e-05	-2.90362e-10	-0.387814
48296313	chr12:48296313:T:C	4.18079e-12	-2.90362e-10	0.0207004	6.06977e-05	-2.90362e-10	0.205217
48296360	chr12:48296360:A:G	3.99179e-13	-1.10013	-1.22801	9.60506e-05	1.89036	-1.22617
48296580	chr12:48296580:T:C	1.49304e-12	-2.90362e-10	-1.00898	2.67549e-05	-2.90362e-10	-0.613972
48296617	chr12:48296617:G:A	8.65649e-13	-0.882355	-0.67172	2.39979e-05	-0.0146797	-0.708044
48296626	chr12:48296626:C:T	7.55227e-13	-0.482642	-1.20789	0.00048024	3.37835	-1.10476
48297467	chr12:48297467:C:G	5.68169e-13	-0.888876	-1.08626	1.59346e-05	-0.0162794	-1.11592
48297890	chr12:48297890:T:C	1.19637e-12	-2.90362e-10	-1.2305	1.44362e-05	-2.90362e-10	-1.23095
48297915	chr12:48297915:A:C	7.77789e-13	-0.865884	-0.795216	2.18523e-05	0.0102326	-0.826617
48298642	chr12:48298642:A:G	7.67359e-13	-0.877354	-0.797245	2.14674e-05	-0.00561628	-0.82854
48299019	chr12:48299019:C:A	1.89069e-13	-1.87453	-1.20092	4.3852e-05	1.10252	-1.22239
48299082	chr12:48299082:T:G	7.73107e-13	-0.885264	-0.781873	2.15638e-05	-0.0159266	-0.813746
48299159	chr12:48299159:TC:T	2.72251e-13	-2.03305	-0.677782	4.54827e-06	-1.79143	-0.594512
48299640	chr12:48299640:T:C	2.55967e-13	-1.54815	-1.22435	3.838e-05	0.979962	-1.23311
48299748	chr12:48299748:C:T	6.9977e-13	-0.96976	-0.797043	1.90016e-05	-0.127811	-0.828355
48299899	chr12:48299899:C:T	1.23665e-12	-2.90362e-10	-1.19739	1.46521e-05	-2.90362e-10	-1.2161
48300328	chr12:48300328:A:G	1.38143e-12	-2.90362e-10	-1.08668	1.68884e-05	-2.90362e-10	-1.07406
48300346	chr12:48300346:A:G	1.51385e-12	-2.90362e-10	-0.995144	2.1162e-05	-2.90362e-10	-0.848481
48300455	chr12:48300455:A:G	1.1969e-12	-2.90362e-10	-1.23006	1.44576e-05	-2.90362e-10	-1.22947
48300865	chr12:48300865:C:T	4.96542e-13	-1.01202	-1.09787	1.34938e-05	-0.179116	-1.11934
48300966	chr12:48300966:A:G	5.15798e-13	-0.973067	-1.09877	1.42128e-05	-0.126394	-1.12016
48301160	chr12:48301160:C:T	4.45989e-13	-1.00366	-1.2136	1.23344e-05	-0.163755	-1.22454
48301612	chr12:48301612:A:G	3.27418e-13	-1.30283	-1.22348	8.80458e-06	-0.514483	-1.21093
48301632	chr12:48301632:T:C	4.90585e-13	-0.907958	-1.214	1.40093e-05	-0.0360374	-1.22493
48301755	chr12:48301755:T:C	1.46401e-12	-2.90362e-10	-1.02862	1.60957e-05	-2.90362e-10	-1.12214
48301838	chr12:48301838:T:C	1.21041e-12	-2.90362e-10	-1.21884	1.4494e-05	-2.90362e-10	-1.22695
48301965	chr12:48301965:A:G	1.30824e-12	-2.90362e-10	-1.14112	1.48901e-05	-2.90362e-10	-1.19999
48302003	chr12:48302003:TTAGA:T	6.66147e-13	-1.81604	-2.70255e-10	8.26097e-06	-1.78915	-2.70255e-10
48302008	chr12:48302008:T:C	6.68313e-13	-1.8128	-2.70255e-10	8.28983e-06	-1.78566	-2.70255e-10
48302351	chr12:48302351:A:G	4.57386e-13	-0.969571	-1.22246	1.2857e-05	-0.116678	-1.23013
48302470	chr12:48302470:A:G	4.34331e-13	-1.02173	-1.22202	1.19869e-05	-0.186992	-1.22988
48302601	chr12:48302601:A:G	2.45386e-13	-1.73736	-1.07736	0.000100306	1.67157	-0.964031
48302625	chr12:48302625:T:C	3.46397e-13	-1.99122	-0.478748	1.74517e-05	-1.09009	0.0488336
48302685	chr12:48302685:C:T	4.3975e-13	-1.00938	-1.22197	1.21933e-05	-0.169944	-1.22986
48302866	chr12:48302866:G:C	3.272e-13	-2.00117	-0.525807	1.56573e-05	-1.137	-0.0127499
48302937	chr12:48302937:A:G	1.3181e-12	-2.90362e-10	-1.13361	2.08604e-05	-2.90362e-10	-0.862835
48303236	chr12:48303236:A:C	5.7108e-13	-0.930229	-1.0398	1.57663e-05	-0.0680655	-1.07475
48303458	chr12:48303458:T:C	3.3114e-13	-1.9967	-0.518319	1.61901e-05	-1.11481	-0.00147915
48303565	chr12:48303565:CAAT:C	1.19341e-12	-2.90362e-10	-1.23299	1.45009e-05	-2.90362e-10	-1.22648
48303640	chr12:48303640:T:A	7.90873e-13	-0.44807	-1.19635	0.000797364	3.84074	-1.06012
48303647	chr12:48303647:T:A	7.81372e-13	-0.462423	-1.19408	0.000779744	3.81353	-1.05526
48303993	chr12:48303993:G:A	5.89077e-13	-0.879762	-1.05924	1.65524e-05	-0.00239205	-1.09177
48304463	chr12:48304463:G:A	3.61367e-12	-2.90362e-10	-0.125077	4.06104e-05	-2.90362e-10	-0.196666
48304695	chr12:48304695:C:T	2.82637e-13	-1.81519	-0.858204	7.31421e-06	-1.16207	-0.748802
48305016	chr12:48305016:G:A	5.63308e-13	-0.945167	-1.03856	1.5481e-05	-0.0874373	-1.07364
48305070	chr12:48305070:G:A	7.33352e-13	-0.892615	-0.827315	2.01823e-05	-0.0156947	-0.880191
48305361	chr12:48305361:C:G	5.70974e-13	-1.97021	-2.70255e-10	6.97755e-06	-1.95799	-2.70255e-10
48305493	chr12:48305493:C:T	2.11767e-12	0.428317	-1.0878	0.00274471	5.20262	-1.18588
48305754	chr12:48305754:G:A	1.40172e-12	-2.90362e-10	-1.0721	2.35038e-05	-2.90362e-10	-0.743528
48306499	chr12:48306499:A:G	1.3627e-12	-2.90362e-10	-1.10033	2.28446e-05	-2.90362e-10	-0.771977
48306779	chr12:48306779:A:G	3.11675e-13	-2.00166	-0.573937	1.47004e-05	-1.14051	-0.0723002
48306863	chr12:48306863:T:C	1.48583e-12	-2.90362e-10	-1.01383	1.6933e-05	-2.90362e-10	-1.07142
48306908	chr12:48306908:T:C	1.59377e-12	-2.90362e-10	-0.943698	2.66999e-05	-2.90362e-10	-0.61603
48306910	chr12:48306910:C:T	3.08667e-12	-2.90362e-10	-0.282706	3.47941e-05	-2.90362e-10	-0.351241
48306971	chr12:48306971:G:C	1.49386e-12	-2.90362e-10	-1.00844	2.66567e-05	-2.90362e-10	-0.61765
48307034	chr12:48307034:A:T	1.33968e-12	-2.90362e-10	-1.11737	2.21428e-05	-2.90362e-10	-0.803177
48307409	chr12:48307409:T:C	1.24667e-12	-2.90362e-10	-1.18932	1.48309e-05	-2.90362e-10	-1.20398
48307696	chr12:48307696:T:C	5.45268e-13	-0.977913	-1.03837	1.48615e-05	-0.128465	-1.07345
48307866	chr12:48307866:G:A	2.40073e-12	-2.90362e-10	-0.534027	2.56434e-05	-2.90362e-10	-0.656405
48308004	chr12:48308004:T:C	1.32881e-12	-2.90362e-10	-1.12552	1.62167e-05	-2.90362e-10	-1.11465
48308019	chr12:48308019:A:G	5.30749e-13	-0.98822	-1.05505	1.44389e-05	-0.142232	-1.08853
48308130	chr12:48308130:G:T	4.66175e-13	-1.02222	-1.15077	1.27019e-05	-0.18461	-1.17433
48308282	chr12:48308282:C:T	5.73049e-13	-0.919038	-1.04755	0.000259649	2.64801	-0.989371
48308419	chr12:48308419:A:G	1.32474e-12	-2.90362e-10	-1.12858	1.6165e-05	-2.90362e-10	-1.11784
48308508	chr12:48308508:G:C	6.63014e-13	-1.82076	-2.70255e-10	7.00171e-06	-1.95453	-2.70255e-10
48308557	chr12:48308557:C:T	5.6209e-13	-0.995277	-0.990615	1.51677e-05	-0.151145	-1.03038
48308599	chr12:48308599:G:A	5.39551e-13	-1.0362	-0.990615	1.43541e-05	-0.206279	-1.03038
48308924	chr12:48308924:C:T	5.40603e-13	-2.02487	-2.70255e-10	6.5278e-06	-2.02462	-2.70255e-10
48309042	chr12:48309042:G:A	5.48695e-13	-1.01837	-0.991638	1.46923e-05	-0.182049	-1.03132
48309112	chr12:48309112:G:A	3.34788e-12	-2.90362e-10	-0.201473	3.77235e-05	-2.90362e-10	-0.270407
48309308	chr12:48309308:A:C	2.34299e-13	-1.85657	-1.00439	6.22858e-05	1.14969	-0.918645
48309336	chr12:48309336:G:A	3.2547e-13	-1.30724	-1.22505	8.4128e-06	-0.539928	-1.23101
48309362	chr12:48309362:G:C	1.45869e-12	-2.90362e-10	-1.03226	1.78662e-05	-2.90362e-10	-1.01778
48309420	chr12:48309420:A:G	3.24393e-13	-2.0166	-0.518995	1.45548e-05	-1.22473	0.00196684
48309442	chr12:48309442:G:C	3.74831e-13	-1.73618	-0.6549	2.9531e-06	-2.01404	-0.80379
48309538	chr12:48309538:A:G	2.2487e-12	-2.90362e-10	-0.599447	2.41673e-05	-2.90362e-10	-0.715691
48309739	chr12:48309739:A:G	2.46851e-13	-1.82381	-0.984958	7.28293e-05	1.2834	-0.89597
48309906	chr12:48309906:A:G	1.81324e-12	-2.90362e-10	-0.814683	2.27241e-05	-2.90362e-10	-0.777263
48310661	chr12:48310661:A:G	2.30459e-12	-2.90362e-10	-0.574896	2.47131e-05	-2.90362e-10	-0.693356
48310914	chr12:48310914:T:A	1.34481e-12	-2.90362e-10	-1.11355	1.56692e-05	-2.90362e-10	-1.14899
48311668	chr12:48311668:C:G	1.04869e-12	-1.36226	-2.70255e-10	8.00344e-06	-1.82082	-2.70255e-10
48311854	chr12:48311854:C:T	4.28852e-13	-1.13947	-1.11697	1.12108e-05	-0.340075	-1.14374
48312655	chr12:48312655:A:G	4.14215e-12	-2.90362e-10	0.0114142	5.34752e-05	-2.90362e-10	0.0785282
48312663	chr12:48312663:G:A	4.51731e-13	-1.08803	-1.11644	1.20362e-05	-0.269495	-1.14327
48312715	chr12:48312715:C:T	2.67105e-13	-1.95615	-0.773766	5.76541e-05	0.80469	-0.650918
48312920	chr12:48312920:T:G	1.67253e-13	-2.02736	-1.17068	5.15376e-06	-1.2832	-0.977763
48312980	chr12:48312980:T:A	7.25539e-13	-1.73064	-2.70255e-10	1.42586e-05	-1.24333	-2.70255e-10
48313062	chr12:48313062:C:T	2.8157e-12	-2.90362e-10	-0.374589	2.75315e-05	-2.90362e-10	-0.585359
48313227	chr12:48313227:T:C	2.06069e-12	-2.90362e-10	-0.686758	2.47949e-05	-2.90362e-10	-0.69005
48313313	chr12:48313313:G:T	1.36024e-12	-2.90362e-10	-1.10214	1.779e-05	-2.90362e-10	-1.02205
48313382	chr12:48313382:C:A	4.26066e-12	-2.90362e-10	0.0396251	6.41362e-05	-2.90362e-10	0.26032
48313520	chr12:48313520:T:G	1.40195e-12	-2.90362e-10	-1.07193	1.73976e-05	-2.90362e-10	-1.04436
48314290	chr12:48314290:G:A	4.18619e-13	-1.14427	-1.13633	1.09558e-05	-0.346253	-1.16057
48314476	chr12:48314476:G:T	2.6141e-13	-1.9633	-0.788168	5.45621e-05	0.765956	-0.667306
48314700	chr12:48314700:G:A	4.3708e-13	-1.10159	-1.13585	1.1676e-05	-0.282998	-1.16015
48315320	chr12:48315320:C:T	1.97141e-12	-2.90362e-10	-0.731051	3.11942e-05	-2.90362e-10	-0.460457
48315330	chr12:48315330:C:T	1.28989e-12	-2.90362e-10	-1.15525	1.5222e-05	-2.90362e-10	-1.17795
48315440	chr12:48315440:A:G	1.2468e-12	-2.90362e-10	-1.18922	1.48111e-05	-2.90362e-10	-1.20531
48315468	chr12:48315468:C:T	1.29015e-12	-2.90362e-10	-1.15504	1.52258e-05	-2.90362e-10	-1.1777
48315640	chr12:48315640:G:A	1.26541e-12	-2.90362e-10	-1.1744	1.46048e-05	-2.90362e-10	-1.21934
48315696	chr12:48315696:G:T	1.29072e-12	-2.90362e-10	-1.1546	1.52304e-05	-2.90362e-10	-1.1774
48316068	chr12:48316068:C:T	1.28999e-12	-2.90362e-10	-1.15516	1.52232e-05	-2.90362e-10	-1.17787
48316166	chr12:48316166:G:A	1.29391e-12	-2.90362e-10	-1.15213	1.52623e-05	-2.90362e-10	-1.1753
48316392	chr12:48316392:ACT:A	1.19356e-12	-2.90362e-10	-1.23286	1.44032e-05	-2.90362e-10	-1.23324
48316425	chr12:48316425:G:A	1.30294e-12	-2.90362e-10	-1.14518	1.53523e-05	-2.90362e-10	-1.16943
48316652	chr12:48316652:A:G	1.29166e-12	-2.90362e-10	-1.15387	1.52397e-05	-2.90362e-10	-1.17679
48316676	chr12:48316676:T:A	1.20077e-12	-2.90362e-10	-1.22684	1.57391e-05	-2.90362e-10	-1.14454
48317080	chr12:48317080:G:A	1.67089e-12	-2.90362e-10	-0.896442	2.08647e-05	-2.90362e-10	-0.862632
48317165	chr12:48317165:C:T	2.20225e-12	-2.90362e-10	-0.620321	2.78189e-05	-2.90362e-10	-0.574972
48317171	chr12:48317171:C:G	4.55766e-13	-1.06286	-1.13272	1.23137e-05	-0.232461	-1.15751
48317325	chr12:48317325:G:T	1.81991e-12	-2.90362e-10	-0.811011	1.88226e-05	-2.90362e-10	-0.965629
48317331	chr12:48317331:TTTAGTG:T	4.59675e-13	-1.05306	-1.13397	1.24537e-05	-0.220072	-1.1586
48318084	chr12:48318084:T:G	7.11104e-13	-0.988067	-0.76267	0.115078	7.85565	-0.102976
48318219	chr12:48318219:C:T	8.13147e-13	-0.509215	-1.10743	0.000921014	3.82986	-0.905078
48319076	chr12:48319076:A:G	1.43998e-12	-2.90362e-10	-1.04517	1.62172e-05	-2.90362e-10	-1.11462
48319132	chr12:48319132:G:A	4.18814e-13	-1.1438	-1.13633	1.09806e-05	-0.343986	-1.16057
48319149	chr12:48319149:T:A	3.17177e-13	-1.347	-1.21109	0.000620835	3.76298	-1.2326
48319166	chr12:48319166:A:G	4.4178e-13	-1.07529	-1.15145	1.19033e-05	-0.25029	-1.17359
48319429	chr12:48319429:A:T	1.20604e-12	-2.90362e-10	-1.22246	1.49609e-05	-2.90362e-10	-1.19525
48319437	chr12:48319437:G:C	2.58331e-12	-2.90362e-10	-0.460729	3.77232e-05	-2.90362e-10	-0.270415
48319888	chr12:48319888:G:A	4.06914e-13	-1.14691	-1.16205	1.08403e-05	-0.334715	-1.1827
48319922	chr12:48319922:C:T	1.24765e-12	-2.90362e-10	-1.18854	1.44924e-05	-2.90362e-10	-1.22706
48320001	chr12:48320001:T:C	5.45204e-13	-2.01639	-2.70255e-10	6.83083e-06	-1.97924	-2.70255e-10
48320004	chr12:48320004:G:A	8.81946e-13	-0.398693	-1.13673	0.00110139	4.05742	-0.953774
48320754	chr12:48320754:A:G	1.62998e-13	-1.99506	-1.22876	2.76199e-05	0.626215	-1.20837
48321142	chr12:48321142:A:T	1.35895e-12	-2.90362e-10	-1.10309	1.59591e-05	-2.90362e-10	-1.13066
48321367	chr12:48321367:G:A	1.27177e-12	-2.90362e-10	-1.16939	1.5129e-05	-2.90362e-10	-1.18408
48321379	chr12:48321379:G:T	3.54362e-13	-2.01198	-0.435254	1.67978e-05	-1.18084	0.101402
48321699	chr12:48321699:G:C	8.76703e-13	-1.54139	-2.70255e-10	1.34682e-05	-1.30036	-2.70255e-10
48322293	chr12:48322293:T:G	1.47915e-12	-2.90362e-10	-1.01833	1.98463e-05	-2.90362e-10	-0.912674
48322372	chr12:48322372:T:C	1.2024e-12	-2.90362e-10	-1.22548	1.58645e-05	-2.90362e-10	-1.1366
48322514	chr12:48322514:C:T	3.81087e-13	-2.01343	-0.361101	5.71216e-05	0.330993	-0.1865
48322594	chr12:48322594:G:A	1.35433e-12	-2.90362e-10	-1.10649	1.93668e-05	-2.90362e-10	-0.937127
48322829	chr12:48322829:T:C	1.37446e-12	-2.90362e-10	-1.09174	1.612e-05	-2.90362e-10	-1.12063
48323113	chr12:48323113:T:C	1.51851e-12	-0.533234	-0.458833	0.00213647	3.78134	-0.0151234
48323332	chr12:48323332:C:G	1.42261e-12	-2.90362e-10	-1.05731	1.60627e-05	-2.90362e-10	-1.12419
48323347	chr12:48323347:T:G	5.84963e-13	-1.94601	-2.70255e-10	8.24811e-06	-1.79071	-2.70255e-10
48323541	chr12:48323541:G:T	1.19859e-12	-2.90362e-10	-1.22866	1.47718e-05	-2.90362e-10	-1.20797
48323609	chr12:48323609:T:G	3.10552e-12	-2.90362e-10	-0.276619	4.89293e-05	-2.90362e-10	-0.0103126
48323619	chr12:48323619:G:A	4.61933e-13	-1.09587	-1.08627	1.22039e-05	-0.282156	-1.11678
48323773	chr12:48323773:G:A	3.49009e-12	1.06456	-1.22443	0.000175411	2.46652	-1.20008
48323815	chr12:48323815:G:C	1.28752e-12	-2.90362e-10	-1.15708	1.51703e-05	-2.90362e-10	-1.18135
48324892	chr12:48324892:C:T	1.25226e-12	-2.90362e-10	-1.18485	1.45144e-05	-2.90362e-10	-1.22555
48324927	chr12:48324927:G:T	1.62398e-13	-1.99484	-1.23267	2.74893e-05	0.632473	-1.21936
48324946	chr12:48324946:A:G	1.65125e-13	-1.98018	-1.23067	3.09709e-05	0.745401	-1.21304
48325015	chr12:48325015:C:T	1.28616e-12	-2.90362e-10	-1.15814	2.06488e-05	-2.90362e-10	-0.873035
48325025	chr12:48325025:C:A	1.28349e-12	-2.90362e-10	-1.16022	2.05547e-05	-2.90362e-10	-0.877598
48325114	chr12:48325114:T:G	2.76482e-12	-2.90362e-10	-0.392826	4.06733e-05	-2.90362e-10	-0.195117
48325298	chr12:48325298:A:G	1.64789e-13	-1.98243	-1.23046	3.04817e-05	0.72897	-1.21253
48325380	chr12:48325380:C:T	1.4556e-12	-2.90362e-10	-1.03438	1.63556e-05	-2.90362e-10	-1.10612
48325474	chr12:48325474:G:T	4.30333e-13	-1.08701	-1.16599	1.16899e-05	-0.256054	-1.18591
48325475	chr12:48325475:C:T	4.42231e-13	-1.08939	-1.13633	1.19522e-05	-0.259203	-1.16057
48325688	chr12:48325688:T:C	1.25623e-12	-2.90362e-10	-1.18169	1.58328e-05	-2.90362e-10	-1.13861
48325894	chr12:48325894:T:C	1.64539e-13	-1.98352	-1.23089	3.01833e-05	0.720273	-1.21367
48326010	chr12:48326010:C:A	2.55927e-13	-1.97347	-0.799198	5.09452e-05	0.7021	-0.672039
48326079	chr12:48326079:C:A	1.53366e-12	-2.90362e-10	-0.982145	1.71214e-05	-2.90362e-10	-1.06036
48326123	chr12:48326123:A:G	4.30181e-13	-1.11631	-1.13704	1.1391e-05	-0.30668	-1.16119
48326356	chr12:48326356:G:A	1.39873e-12	-2.90362e-10	-1.07423	1.63755e-05	-2.90362e-10	-1.10491
48326577	chr12:48326577:C:G	4.6001e-13	-1.05591	-1.13039	1.25791e-05	-0.213242	-1.15541
48326609	chr12:48326609:G:A	1.64103e-13	-1.9852	-1.23186	2.97618e-05	0.709021	-1.21648
48327044	chr12:48327044:T:C	5.38257e-13	-2.02922	-2.70255e-10	7.22458e-06	-1.9232	-2.70255e-10
48327101	chr12:48327101:G:A	4.78454e-13	-1.01044	-1.13656	1.3318e-05	-0.150803	-1.16077
48327394	chr12:48327394:G:A	1.50121e-12	-2.90362e-10	-1.00353	2.02104e-05	-2.90362e-10	-0.894494
48327467	chr12:48327467:G:A	1.40153e-12	-2.90362e-10	-1.07223	1.64041e-05	-2.90362e-10	-1.10316
48327493	chr12:48327493:C:T	1.63549e-13	-1.98838	-1.23206	2.90238e-05	0.6846	-1.21717
48327506	chr12:48327506:G:A	1.66414e-13	-1.97002	-1.23306	3.30147e-05	0.817297	-1.22103
48327668	chr12:48327668:T:C	1.62466e-13	-1.99576	-1.23132	2.73126e-05	0.621411	-1.21475
48327851	chr12:48327851:A:T	7.08693e-13	-1.06139	-0.692737	0.14784	7.88009	0.123105
48328021	chr12:48328021:T:C	1.53902e-12	-2.90362e-10	-0.978655	1.71711e-05	-2.90362e-10	-1.05746
48329116	chr12:48329116:G:T	4.7427e-13	-0.976904	-1.17887	1.34031e-05	-0.108652	-1.19656
48329812	chr12:48329812:G:A	8.41711e-13	-0.59427	-0.987848	0.000797661	3.59969	-0.818693
48330001	chr12:48330001:C:T	3.68428e-13	-2.01175	-0.396559	1.77284e-05	-1.18049	0.154974
48330171	chr12:48330171:G:A	5.39684e-13	-2.02657	-2.70255e-10	6.74049e-06	-1.99256	-2.70255e-10
48330526	chr12:48330526:T:C	2.20224e-12	-2.90362e-10	-0.620326	2.64923e-05	-2.90362e-10	-0.623835
48330571	chr12:48330571:C:G	7.64308e-13	-0.573315	-1.10527	0.000814244	3.70322	-0.901652
48330768	chr12:48330768:G:A	3.84724e-13	-2.02576	-0.339267	1.71381e-05	-1.28797	0.228587
48330786	chr12:48330786:T:C	1.21141e-12	-2.90362e-10	-1.21801	1.49983e-05	-2.90362e-10	-1.19275
48330807	chr12:48330807:C:T	1.55597e-12	-2.90362e-10	-0.967698	1.94259e-05	-2.90362e-10	-0.93408
48335922	chr12:48335922:T:G	5.04125e-13	-0.918018	-1.17671	1.39934e-05	-0.0675067	-1.1946
48336205	chr12:48336205:C:T	3.66432e-12	-2.90362e-10	-0.111156	4.11706e-05	-2.90362e-10	-0.182966
48336588	chr12:48336588:T:G	3.94465e-13	-2.01753	-0.322496	1.8752e-05	-1.2192	0.249815
48336713	chr12:48336713:G:A	1.24807e-12	-2.90362e-10	-1.1882	1.44952e-05	-2.90362e-10	-1.22687
48336817	chr12:48336817:T:C	2.59556e-13	-1.97538	-0.7832	5.12258e-05	0.689575	-0.65402
48337092	chr12:48337092:T:C	2.69924e-13	-1.96724	-0.752173	5.53983e-05	0.740807	-0.626948
48337320	chr12:48337320:G:A	1.4403e-12	-2.90362e-10	-1.04495	1.62212e-05	-2.90362e-10	-1.11437
48337321	chr12:48337321:C:T	1.4403e-12	-2.90362e-10	-1.04495	1.62212e-05	-2.90362e-10	-1.11437
48337326	chr12:48337326:C:A	1.61143e-12	-2.90362e-10	-0.932676	2.01603e-05	-2.90362e-10	-0.896976
48337534	chr12:48337534:G:A	1.2552e-12	-2.90362e-10	-1.1825	1.58153e-05	-2.90362e-10	-1.13971
48337806	chr12:48337806:G:A	1.98741e-13	-1.98308	-1.04247	2.75387e-06	-1.74213	-1.14556
48338133	chr12:48338133:T:G	1.48537e-12	-2.90362e-10	-1.01414	1.99512e-05	-2.90362e-10	-0.907401
48338282	chr12:48338282:G:A	1.56807e-12	-2.90362e-10	-0.959956	2.04065e-05	-2.90362e-10	-0.884837
48338518	chr12:48338518:C:T	4.47879e-12	-2.90362e-10	0.0895537	6.48965e-05	-2.90362e-10	0.272104
48338525	chr12:48338525:G:T	4.47629e-12	-2.90362e-10	0.0889937	6.48574e-05	-2.90362e-10	0.271501
48338676	chr12:48338676:A:G	2.73326e-13	-1.95645	-0.750443	5.94435e-05	0.809351	-0.625015
48338751	chr12:48338751:A:G	7.14656e-13	-1.09077	-0.654982	0.141466	7.77725	0.181877
48338934	chr12:48338934:G:A	1.19505e-12	-2.90362e-10	-1.23161	1.45104e-05	-2.90362e-10	-1.22583
48339101	chr12:48339101:C:T	6.38607e-13	-1.54966	-0.308606	0.00010396	0.47828	0.265037
48339160	chr12:48339160:T:C	2.7385e-13	-1.93806	-0.766919	6.56858e-05	0.919721	-0.635528
48339174	chr12:48339174:G:A	2.17583e-12	-2.90362e-10	-0.632392	2.75277e-05	-2.90362e-10	-0.585498
48339301	chr12:48339301:A:G	1.7311e-13	-1.93247	-1.23116	4.82391e-05	1.16413	-1.18865
48339912	chr12:48339912:A:G	1.78656e-12	-2.90362e-10	-0.829508	1.94833e-05	-2.90362e-10	-0.93113
48339970	chr12:48339970:T:C	4.46915e-13	-1.07487	-1.14032	1.20081e-05	-0.251076	-1.16403
48340190	chr12:48340190:A:G	2.16865e-12	-2.90362e-10	-0.635695	2.44763e-05	-2.90362e-10	-0.702985
48340492	chr12:48340492:C:T	4.44182e-13	-1.07341	-1.14791	1.20953e-05	-0.237149	-1.17072
48340726	chr12:48340726:G:A	4.25093e-13	-1.12498	-1.14027	1.11821e-05	-0.322389	-1.16399
48340781	chr12:48340781:T:C	3.12147e-13	-1.95069	-0.623388	7.04297e-05	0.836338	-0.482413
48340826	chr12:48340826:A:G	1.30781e-12	-2.90362e-10	-1.14144	2.03146e-05	-2.90362e-10	-0.889348
48340948	chr12:48340948:C:T	1.92713e-12	-0.484929	-0.268837	0.00283233	3.85798	0.190184
48340996	chr12:48340996:CAGGAAGAATGA:C	4.46436e-13	-1.07657	-1.13969	1.21322e-05	-0.241345	-1.16349
48341521	chr12:48341521:G:T	1.2152e-12	-2.90362e-10	-1.2149	1.65595e-05	-2.90362e-10	-1.09373
48341526	chr12:48341526:T:A	4.48839e-13	-2.02393	-0.186962	2.08499e-05	-1.27718	0.413842
48341755	chr12:48341755:C:G	2.90822e-13	-1.94253	-0.702316	6.78908e-05	0.88756	-0.57035
48341771	chr12:48341771:T:C	2.14924e-12	-2.90362e-10	-0.644684	2.71374e-05	-2.90362e-10	-0.599775
48341779	chr12:48341779:C:T	3.76202e-12	-2.90362e-10	-0.0848446	4.38959e-05	-2.90362e-10	-0.118868
48342477	chr12:48342477:A:C	2.71516e-13	-1.95213	-0.761408	5.99963e-05	0.831067	-0.637473
48342656	chr12:48342656:T:C	2.98391e-13	-1.95012	-0.669031	6.73804e-05	0.84278	-0.533116
48343069	chr12:48343069:C:T	2.20072e-12	-2.90362e-10	-0.621016	2.64743e-05	-2.90362e-10	-0.624516
48343462	chr12:48343462:A:C	2.62792e-13	-1.95149	-0.794699	5.82274e-05	0.837947	-0.67428
48343787	chr12:48343787:T:C	1.34407e-12	-2.90362e-10	-1.11409	1.63364e-05	-2.90362e-10	-1.10729
48344051	chr12:48344051:G:A	2.70565e-13	-1.95262	-0.764425	5.98925e-05	0.831945	-0.640083
48344278	chr12:48344278:T:C	4.19667e-13	-1.13895	-1.13915	1.09898e-05	-0.340608	-1.16312
48344453	chr12:48344453:A:G	2.68325e-13	-1.96059	-0.764766	5.70092e-05	0.783232	-0.640709
48344742	chr12:48344742:C:T	1.53983e-12	-2.90362e-10	-0.978131	1.86316e-05	-2.90362e-10	-0.975832
48344998	chr12:48344998:G:A	2.96532e-13	-1.87868	-0.746719	9.01473e-05	1.22199	-0.621229
48345004	chr12:48345004:C:T	1.24434e-12	-2.90362e-10	-1.1912	1.49129e-05	-2.90362e-10	-1.19846
48345681	chr12:48345681:A:C	4.58543e-12	-2.90362e-10	0.113085	5.33933e-05	-2.90362e-10	0.0769953
48345980	chr12:48345980:C:T	1.20539e-12	-2.90362e-10	-1.22299	1.45836e-05	-2.90362e-10	-1.22079
48346125	chr12:48346125:C:T	1.51145e-12	-2.90362e-10	-0.99673	1.88457e-05	-2.90362e-10	-0.964402
48346507	chr12:48346507:A:C	4.34347e-13	-2.03305	-0.210658	1.71611e-05	-1.42729	0.369244
48346739	chr12:48346739:G:A	1.65515e-12	-2.90362e-10	-0.90591	1.91538e-05	-2.90362e-10	-0.948189
48346984	chr12:48346984:C:A	4.55752e-13	-1.04786	-1.14775	1.25021e-05	-0.204324	-1.17047
48347072	chr12:48347072:A:G	2.71008e-13	-1.48185	-1.23356	2.2154e-06	-1.87877	-1.22648
48347096	chr12:48347096:C:A	1.03844e-12	-0.381711	-0.990367	0.00126771	4.0146	-0.770321
48347436	chr12:48347436:A:T	1.23261e-12	-2.90362e-10	-1.20067	1.70335e-05	-2.90362e-10	-1.06551
48347880	chr12:48347880:C:T	5.42752e-13	-2.0209	-2.70255e-10	6.65063e-06	-2.00598	-2.70255e-10
48348181	chr12:48348181:A:G	6.46925e-13	-1.84532	-2.70255e-10	7.58572e-06	-1.87442	-2.70255e-10
48348208	chr12:48348208:C:T	1.48014e-12	-2.90362e-10	-1.01766	1.85091e-05	-2.90362e-10	-0.982426
48348540	chr12:48348540:CAGA:C	4.68262e-13	-0.996306	-1.17222	1.31243e-05	-0.135052	-1.19117
48348697	chr12:48348697:A:G	2.44277e-12	-2.90362e-10	-0.516667	3.5368e-05	-2.90362e-10	-0.334881
48350338	chr12:48350338:T:C	1.41488e-12	-2.90362e-10	-1.06275	1.70525e-05	-2.90362e-10	-1.06439
48350416	chr12:48350416:C:A	2.82253e-13	-1.44505	-1.2297	2.24746e-06	-1.85805	-1.23284
48350973	chr12:48350973:G:A	5.53582e-12	-2.90362e-10	0.301439	8.4956e-05	-2.90362e-10	0.541444
48351143	chr12:48351143:G:C	1.32811e-12	-2.90362e-10	-1.12604	1.60016e-05	-2.90362e-10	-1.128
48351268	chr12:48351268:C:T	1.32957e-12	-0.311403	-0.81354	0.00191324	4.15683	-0.500968
48351335	chr12:48351335:C:T	1.35892e-12	-1.10311	-2.70255e-10	7.42351e-05	0.406548	-2.70255e-10
48351463	chr12:48351463:C:A	1.30877e-12	-2.90362e-10	-1.14071	1.53468e-05	-2.90362e-10	-1.16978
48351731	chr12:48351731:TACAA:T	1.77132e-12	-2.90362e-10	-0.838074	2.15459e-05	-2.90362e-10	-0.830503
48352394	chr12:48352394:G:A	9.96992e-13	-1.94208	0.529269	2.27408e-05	-1.47038	0.693854
48352437	chr12:48352437:T:C	1.36015e-12	-1.26169	0.159483	3.19042e-05	-0.462403	0.0244504
48352892	chr12:48352892:T:C	2.25896e-13	-1.845	-1.05248	2.43697e-06	-2.02688	-0.983051
48352943	chr12:48352943:A:G	1.86719e-12	-2.90362e-10	-0.785363	2.08682e-05	-2.90362e-10	-0.862463
48353109	chr12:48353109:T:C	1.66894e-13	-2.02124	-1.17896	4.09456e-06	-1.3316	-1.15943
48353153	chr12:48353153:AAG:A	1.25893e-12	-2.90362e-10	-1.17954	1.58058e-05	-2.90362e-10	-1.14031
48353314	chr12:48353314:G:A	3.93746e-13	-1.92529	-0.416556	1.40627e-05	-0.969911	-0.28725
48353332	chr12:48353332:C:T	3.87742e-13	-1.96682	-0.390397	7.41935e-06	-2.03272	0.13612
48353466	chr12:48353466:T:G	2.03134e-13	-1.96563	-1.03806	2.36323e-05	0.23899	-0.977064
48353620	chr12:48353620:G:A	1.24194e-12	-2.90362e-10	-1.19313	1.46509e-05	-2.90362e-10	-1.21619
48353794	chr12:48353794:C:T	1.72992e-11	-2.90362e-10	1.44086	0.000192932	-2.90362e-10	1.36165
48354200	chr12:48354200:C:A	1.25946e-12	-2.90362e-10	-1.17912	1.61655e-05	-2.90362e-10	-1.11781
48354371	chr12:48354371:G:A	1.13445e-12	-1.28365	-2.70255e-10	5.51816e-05	0.10994	-2.70255e-10
48354983	chr12:48354983:A:T	1.25715e-12	-2.90362e-10	-1.18096	1.4781e-05	-2.90362e-10	-1.20734
48354984	chr12:48354984:T:C	1.38778e-12	-2.90362e-10	-1.08209	1.70998e-05	-2.90362e-10	-1.06162
48355392	chr12:48355392:A:G	1.5116e-12	-2.90362e-10	-0.996632	1.7509e-05	-2.90362e-10	-1.03798
48355799	chr12:48355799:A:G	2.04176e-12	-2.90362e-10	-0.69599	2.58217e-05	-2.90362e-10	-0.649476
48356364	chr12:48356364:G:A	1.42204e-12	-2.90362e-10	-1.05771	1.67404e-05	-2.90362e-10	-1.08286
48356473	chr12:48356473:T:C	1.36695e-12	-2.90362e-10	-1.09722	1.66021e-05	-2.90362e-10	-1.09116
48356520	chr12:48356520:A:G	1.44799e-12	-2.90362e-10	-1.03962	1.80263e-05	-2.90362e-10	-1.00886
48356549	chr12:48356549:C:T	7.52381e-13	-1.69431	-2.70255e-10	6.53206e-06	-2.02397	-2.70255e-10
48356714	chr12:48356714:C:A	5.81075e-13	-0.794695	-1.15798	1.72936e-05	0.128558	-1.17891
48356986	chr12:48356986:G:A	6.60149e-13	-0.591606	-1.23348	1.94699e-05	0.299435	-1.23125
48357073	chr12:48357073:A:G	1.38754e-12	-2.90362e-10	-1.08226	1.68623e-05	-2.90362e-10	-1.07561
48357921	chr12:48357921:A:C	1.48178e-12	-2.90362e-10	-1.01656	2.03681e-05	-2.90362e-10	-0.88672
48358273	chr12:48358273:C:A	4.70873e-13	-1.08357	-1.0794	0.000132525	1.87014	-0.884056
48358317	chr12:48358317:ATGT:A	6.19507e-13	-0.731322	-1.15731	1.88231e-05	0.212739	-1.17834
48360322	chr12:48360322:C:T	6.60708e-13	-1.82424	-2.70255e-10	7.67687e-06	-1.86248	-2.70255e-10
48360418	chr12:48360418:G:A	8.46077e-13	-1.57694	-2.70255e-10	1.11919e-05	-1.4855	-2.70255e-10
48360439	chr12:48360439:C:T	1.37941e-12	-2.90362e-10	-1.08814	1.70988e-05	-2.90362e-10	-1.06168
48361001	chr12:48361001:A:G	2.15958e-12	-1.16727	0.527381	6.54313e-05	-0.354654	0.634965
48361048	chr12:48361048:A:G	1.21831e-12	-2.90362e-10	-1.21234	1.45867e-05	-2.90362e-10	-1.22058
48361859	chr12:48361859:A:G	2.2279e-12	-1.16867	0.559932	6.76048e-05	-0.35544	0.66843
48362192	chr12:48362192:A:G	5.20066e-12	-2.90362e-10	0.238985	7.41133e-05	-2.90362e-10	0.404905
48362228	chr12:48362228:T:C	1.32918e-12	-2.90362e-10	-1.12524	1.64258e-05	-2.90362e-10	-1.10184
48362408	chr12:48362408:A:G	4.49125e-12	-0.303184	0.395516	0.000178267	0.793294	0.489299
48362741	chr12:48362741:A:C	8.11004e-13	-1.72344	0.104154	8.74576e-06	-1.75528	0.0231639
48363543	chr12:48363543:TA:T	2.03148e-12	-2.90362e-10	-0.701035	2.98692e-05	-2.90362e-10	-0.503861
48364073	chr12:48364073:A:G	5.39236e-13	-1.7678	-0.259604	6.27565e-06	-1.70431	-0.359702
48364249	chr12:48364249:A:C	2.16128e-13	-2.03207	-0.909621	4.78755e-06	-1.50017	-0.834503
48364451	chr12:48364451:G:A	1.81703e-13	-1.89601	-1.21917	2.05365e-06	-2.02375	-1.15732
48364453	chr12:48364453:G:A	1.28175e-12	-2.90362e-10	-1.16158	1.50692e-05	-2.90362e-10	-1.18803
48364498	chr12:48364498:A:G	1.54239e-12	-2.90362e-10	-0.97647	2.14808e-05	-2.90362e-10	-0.833532
48364596	chr12:48364596:C:T	4.43326e-13	-2.01194	-0.21131	6.88612e-05	0.369	-0.0375964
48365600	chr12:48365600:C:T	5.54224e-13	-0.841316	-1.15867	1.62367e-05	0.06608	-1.1795
48365878	chr12:48365878:AC:A	5.62744e-12	-2.90362e-10	0.317855	8.05318e-05	-2.90362e-10	0.487962
48366864	chr12:48366864:ACTTTT:A	5.83482e-13	-1.94854	-2.70255e-10	1.74552e-05	-1.04105	-2.70255e-10
48367365	chr12:48367365:C:T	1.33321e-12	-2.90362e-10	-1.12221	1.63716e-05	-2.90362e-10	-1.10514
48368131	chr12:48368131:A:G	4.03843e-13	-1.73488	-0.581644	0.000117076	1.33713	-0.47499
48368448	chr12:48368448:T:C	8.18391e-13	-1.60151	-0.0087049	6.8681e-06	-1.85684	-0.116964
48368528	chr12:48368528:G:A	5.07264e-12	-2.90362e-10	0.214062	6.96838e-05	-2.90362e-10	0.343278
48368673	chr12:48368673:G:C	1.28149e-12	-2.90362e-10	-1.16178	1.55483e-05	-2.90362e-10	-1.15674
48369451	chr12:48369451:A:G	1.73482e-13	-1.95637	-1.20512	2.10024e-06	-2.03309	-1.12555
48369530	chr12:48369530:A:G	1.19641e-12	-2.90362e-10	-1.23047	1.43988e-05	-2.90362e-10	-1.23355
48369642	chr12:48369642:A:G	1.40491e-12	-2.90362e-10	-1.06983	1.63913e-05	-2.90362e-10	-1.10394
48369675	chr12:48369675:T:TA	4.74897e-12	-2.90362e-10	0.148129	7.1943e-05	-2.90362e-10	0.375184
48369744	chr12:48369744:C:G	1.2802e-12	-2.90362e-10	-1.16278	1.55322e-05	-2.90362e-10	-1.15777
48370025	chr12:48370025:T:G	6.08794e-13	-0.747101	-1.15897	1.84195e-05	0.192479	-1.17976
48370090	chr12:48370090:T:C	6.34214e-13	-0.72978	-1.13539	1.90719e-05	0.206895	-1.15937
48370718	chr12:48370718:T:A	1.78334e-13	-1.93565	-1.19825	2.13067e-06	-2.03166	-1.1126
48370854	chr12:48370854:G:A	9.73694e-12	-2.90362e-10	0.866127	0.00013003	-2.90362e-10	0.967075
48370873	chr12:48370873:ATTATG:A	2.27115e-12	-2.90362e-10	-0.589511	2.50212e-05	-2.90362e-10	-0.680965
48371005	chr12:48371005:G:T	6.51299e-12	-2.90362e-10	0.463999	9.37835e-05	-2.90362e-10	0.6403
48371241	chr12:48371241:G:A	1.25395e-12	-2.90362e-10	-1.1835	1.59131e-05	-2.90362e-10	-1.13354
48372168	chr12:48372168:A:G	5.35514e-13	-0.898697	-1.13563	1.50073e-05	-0.032523	-1.15963
48372192	chr12:48372192:A:G	4.91878e-13	-0.958132	-1.16119	1.35566e-05	-0.112235	-1.18158
48372254	chr12:48372254:T:C	1.30063e-12	-2.90362e-10	-1.14695	1.57916e-05	-2.90362e-10	-1.14121
48372424	chr12:48372424:A:G	1.48469e-12	-2.90362e-10	-1.0146	1.75632e-05	-2.90362e-10	-1.03489
48372467	chr12:48372467:C:T	1.361e-12	-2.90362e-10	-1.10158	1.65468e-05	-2.90362e-10	-1.0945
48372835	chr12:48372835:G:A	2.14778e-13	-2.03199	-0.915961	4.76393e-06	-1.49807	-0.841549
48373139	chr12:48373139:G:A	1.32376e-12	-2.90362e-10	-1.12932	1.54713e-05	-2.90362e-10	-1.1617
48373157	chr12:48373157:A:C	6.556e-12	-2.90362e-10	0.470581	9.44463e-05	-2.90362e-10	0.647342
48373220	chr12:48373220:T:G	8.32779e-13	-1.59279	-2.70255e-10	1.02266e-05	-1.5757	-2.70255e-10
48373456	chr12:48373456:G:A	1.42499e-12	-2.90362e-10	-1.05563	1.66177e-05	-2.90362e-10	-1.09022
48373938	chr12:48373938:G:A	6.60243e-12	-2.90362e-10	0.477638	9.58145e-05	-2.90362e-10	0.661725
48374127	chr12:48374127:A:G	5.91263e-13	-0.761943	-1.17335	1.74843e-05	0.152413	-1.1918
48374772	chr12:48374772:G:A	1.37116e-12	-1.64202	0.547879	1.25653e-05	-1.8238	0.454046
48374795	chr12:48374795:A:C	5.38754e-13	-0.837719	-1.19058	1.57493e-05	0.0620814	-1.20597
48374991	chr12:48374991:C:T	1.20222e-12	-2.90362e-10	-1.22563	1.44121e-05	-2.90362e-10	-1.23262
48375038	chr12:48375038:T:C	6.43982e-12	-2.90362e-10	0.452701	9.26702e-05	-2.90362e-10	0.628357
48375698	chr12:48375698:C:T	1.40254e-12	-2.90362e-10	-1.07152	1.7049e-05	-2.90362e-10	-1.0646
48376068	chr12:48376068:G:C	6.28325e-12	-2.90362e-10	0.428087	9.03081e-05	-2.90362e-10	0.602537
48376819	chr12:48376819:A:G	6.62798e-13	-0.678098	-1.14299	2.02671e-05	0.274214	-1.16591
48377833	chr12:48377833:T:C	1.74912e-12	-1.22173	0.371044	5.08428e-05	-0.445991	0.474041
48378044	chr12:48378044:C:T	1.42893e-12	-2.90362e-10	-1.05288	1.90114e-05	-2.90362e-10	-0.955648
48378094	chr12:48378094:G:A	2.76091e-13	-1.77251	-0.924313	6.98007e-05	1.19413	-0.849179
48378123	chr12:48378123:G:A	1.36085e-12	-2.90362e-10	-1.10169	1.67453e-05	-2.90362e-10	-1.08257
48378130	chr12:48378130:G:A	1.6373e-12	-2.90362e-10	-0.916753	2.31132e-05	-2.90362e-10	-0.760285
48378273	chr12:48378273:C:A	1.36058e-12	-2.90362e-10	-1.10189	1.67418e-05	-2.90362e-10	-1.08278
48378368	chr12:48378368:C:T	3.01099e-12	-2.90362e-10	-0.307531	3.6622e-05	-2.90362e-10	-0.300039
48378474	chr12:48378474:G:A	3.10566e-12	0.931491	-1.20806	0.000142693	2.28701	-1.227
48378659	chr12:48378659:A:G	6.29499e-13	-0.730025	-1.14261	1.89641e-05	0.207436	-1.16558
48378715	chr12:48378715:T:C	5.96962e-13	-0.746498	-1.1792	1.77854e-05	0.174335	-1.19665
48378810	chr12:48378810:C:T	1.42108e-12	-2.90362e-10	-1.05838	1.65789e-05	-2.90362e-10	-1.09256
48379083	chr12:48379083:TG:T	1.46241e-12	-2.90362e-10	-1.02971	1.70128e-05	-2.90362e-10	-1.06672
48379346	chr12:48379346:T:C	1.70978e-13	-2.03187	-1.14415	2.46246e-06	-1.9779	-1.02163
48380723	chr12:48380723:G:A	5.65731e-13	-1.97944	-2.70255e-10	6.61345e-06	-2.01158	-2.70255e-10
48380785	chr12:48380785:G:A	5.6054e-13	-1.98865	-2.70255e-10	6.63857e-06	-2.00779	-2.70255e-10
48381157	chr12:48381157:T:C	1.63796e-12	-2.90362e-10	-0.91635	2.1007e-05	-2.90362e-10	-0.855833
48381183	chr12:48381183:A:G	2.41475e-12	-2.90362e-10	-0.528204	3.0885e-05	-2.90362e-10	-0.470419
48381579	chr12:48381579:G:T	2.00946e-13	-1.89311	-1.12141	2.60065e-06	-1.86362	-1.0813
48381889	chr12:48381889:T:C	1.81488e-12	-2.90362e-10	-0.813783	2.36491e-05	-2.90362e-10	-0.737365
48381981	chr12:48381981:T:C	1.62554e-12	0.143486	-1.06744	3.01835e-05	0.634761	-1.12815
48382471	chr12:48382471:G:C	4.69868e-13	-1.08668	-1.07842	8.55641e-06	-0.712788	-1.04122
48383086	chr12:48383086:G:T	2.89058e-13	-2.01359	-0.63734	4.33504e-06	-1.86891	-0.565047
48383217	chr12:48383217:C:T	1.72086e-13	-1.93611	-1.23345	1.78041e-05	0.212265	-1.23353
48383271	chr12:48383271:C:T	2.0752e-12	-2.90362e-10	-0.679744	2.63646e-05	-2.90362e-10	-0.628666
48383764	chr12:48383764:T:C	1.99792e-13	-1.84207	-1.17821	2.15056e-06	-1.99076	-1.1442
48383936	chr12:48383936:G:A	1.69912e-12	0.353863	-1.23356	4.78502e-05	1.19951	-1.23212
48384047	chr12:48384047:T:C	1.90154e-12	-2.90362e-10	-0.767137	2.48783e-05	-2.90362e-10	-0.686693
48384268	chr12:48384268:G:A	4.69278e-12	-2.90362e-10	0.136225	6.67257e-05	-2.90362e-10	0.299901
48384452	chr12:48384452:C:T	2.43773e-13	-1.72664	-1.09467	2.40322e-06	-1.91814	-1.10574
48384544	chr12:48384544:T:G	5.48745e-13	-2.00992	-2.70255e-10	6.75781e-06	-1.98999	-2.70255e-10
48384571	chr12:48384571:T:A	3.86028e-13	-1.16485	-1.1968	5.85055e-06	-0.985241	-1.14891
48384639	chr12:48384639:T:C	3.75646e-12	-2.90362e-10	-0.0863224	4.85552e-05	-2.90362e-10	-0.017988
48385204	chr12:48385204:G:C	5.4954e-13	-0.963481	-1.04499	1.02314e-05	-0.570623	-1.00461
48385779	chr12:48385779:G:A	1.86914e-13	-1.91598	-1.17092	2.38587e-06	-1.88935	-1.14177
48386082	chr12:48386082:C:T	1.34717e-12	-2.90362e-10	-1.11179	1.57382e-05	-2.90362e-10	-1.1446
48386445	chr12:48386445:A:G	3.05589e-13	-1.43941	-1.1559	3.87897e-05	0.92121	-1.16374
48386575	chr12:48386575:T:C	1.91169e-13	-1.8638	-1.20059	2.47614e-05	0.505007	-1.19641
48386579	chr12:48386579:T:C	1.70204e-12	-2.90362e-10	-0.877972	2.04648e-05	-2.90362e-10	-0.881986
48387184	chr12:48387184:C:T	1.44634e-12	-2.90362e-10	-1.04076	1.68288e-05	-2.90362e-10	-1.0776
48387972	chr12:48387972:T:C	1.30296e-12	-2.90362e-10	-1.14516	1.53036e-05	-2.90362e-10	-1.1726
48388362	chr12:48388362:T:A	1.55362e-12	-2.90362e-10	-0.969213	1.98147e-05	-2.90362e-10	-0.914265
48388602	chr12:48388602:T:C	2.88412e-12	-2.90362e-10	-0.350579	3.71325e-05	-2.90362e-10	-0.286197
48388853	chr12:48388853:C:G	4.83733e-13	-1.02506	-1.11096	8.95046e-06	-0.63093	-1.07805
48388908	chr12:48388908:A:G	5.20733e-13	-1.00152	-1.0608	9.73716e-06	-0.602701	-1.02204
48389086	chr12:48389086:G:A	1.29257e-11	-2.90362e-10	1.14942	0.000139096	-2.90362e-10	1.03447
48389965	chr12:48389965:G:A	1.47616e-12	0.145799	-1.16615	0.000168246	2.42001	-1.19528
48390156	chr12:48390156:G:A	1.80426e-13	-2.02346	-1.09877	2.55124e-06	-1.89001	-1.0741
48390417	chr12:48390417:G:A	1.63409e-12	-2.90362e-10	-0.918716	1.99188e-05	-2.90362e-10	-0.909028
48390998	chr12:48390998:T:C	1.92496e-12	-2.90362e-10	-0.754893	2.63699e-05	-2.90362e-10	-0.628465
48391066	chr12:48391066:A:G	1.22052e-12	-2.90362e-10	-1.21052	1.45433e-05	-2.90362e-10	-1.22356
48391638	chr12:48391638:C:T	9.11803e-12	-2.90362e-10	0.800454	0.000103243	-2.90362e-10	0.736397
48392060	chr12:48392060:G:A	2.79846e-13	-1.84002	-0.843293	5.51679e-06	-1.39728	-0.795615
48392487	chr12:48392487:G:A	2.48146e-13	-1.8029	-1.00064	2.59861e-06	-1.98638	-0.959332
48392496	chr12:48392496:A:G	1.27589e-12	-2.90362e-10	-1.16616	1.59224e-05	-2.90362e-10	-1.13296
48392523	chr12:48392523:A:C	9.31904e-12	-2.90362e-10	0.822259	0.000105467	-2.90362e-10	0.757708
48392726	chr12:48392726:A:T	1.29964e-12	-2.90362e-10	-1.14772	1.61871e-05	-2.90362e-10	-1.11648
48392852	chr12:48392852:C:T	5.69741e-11	3.49247	-0.859671	0.0363435	7.40039	-0.800312
48393815	chr12:48393815:G:A	8.03233e-12	-2.90362e-10	0.673674	9.11012e-05	-2.90362e-10	0.611282
48394303	chr12:48394303:A:G	4.52198e-13	-1.01105	-1.19239	0.000290197	2.98979	-1.21992
48394316	chr12:48394316:C:T	1.85371e-13	-1.89341	-1.20179	4.12979e-06	-1.28247	-1.2
48394469	chr12:48394469:G:A	4.35813e-13	-1.02143	-1.21891	0.000262906	2.87403	-1.20292
48394522	chr12:48394522:G:T	5.85861e-13	-1.94447	-2.70255e-10	1.24733e-05	-1.3771	-2.70255e-10
48394745	chr12:48394745:A:G	2.19062e-13	-2.03237	-0.89583	2.94175e-06	-1.94121	-0.880478
48394830	chr12:48394830:CAA:C	9.38952e-12	-2.90362e-10	0.829794	0.000107273	-2.90362e-10	0.774683
48395161	chr12:48395161:G:A	1.21588e-12	-2.90362e-10	-1.21433	1.45078e-05	-2.90362e-10	-1.226
48395194	chr12:48395194:G:A	3.03837e-11	3.14602	-1.14192	0.0169876	7.02103	-1.18148
48396135	chr12:48396135:G:C	2.6461e-12	-2.90362e-10	-0.436714	3.79319e-05	-2.90362e-10	-0.264897
48396281	chr12:48396281:A:G	1.20744e-12	-1.2213	-2.70255e-10	7.6941e-06	-1.86024	-2.70255e-10
48396340	chr12:48396340:T:G	2.3245e-12	-2.90362e-10	-0.566297	2.95368e-05	-2.90362e-10	-0.515053
48396361	chr12:48396361:G:T	2.74557e-12	-2.90362e-10	-0.399812	3.45025e-05	-2.90362e-10	-0.359659
48396444	chr12:48396444:C:T	8.47677e-12	-2.90362e-10	0.727529	9.60629e-05	-2.90362e-10	0.664314
48396741	chr12:48396741:A:G	5.83637e-13	-1.94828	-2.70255e-10	6.47353e-06	-2.03297	-2.70255e-10
48396760	chr12:48396760:G:A	1.3368e-12	-2.90362e-10	-1.11952	1.55109e-05	-2.90362e-10	-1.15915
48397164	chr12:48397164:T:A	1.24405e-12	-2.90362e-10	-1.19143	1.53177e-05	-2.90362e-10	-1.17168
48397189	chr12:48397189:T:C	3.42362e-13	-1.4733	-1.00839	3.0173e-06	-1.81089	-0.985441
48397208	chr12:48397208:C:T	3.44175e-13	-1.2867	-1.18971	0.000119726	2.02829	-1.14377
48397801	chr12:48397801:C:A	9.17033e-12	-2.90362e-10	0.806174	0.000105052	-2.90362e-10	0.753764
48398453	chr12:48398453:A:T	1.79325e-13	-1.93621	-1.19214	2.64576e-06	-1.7616	-1.16613
48398496	chr12:48398496:T:C	1.3919e-12	-2.90362e-10	-1.07913	1.67489e-05	-2.90362e-10	-1.08236
48398617	chr12:48398617:A:G	1.40277e-12	-2.90362e-10	-1.07135	1.68807e-05	-2.90362e-10	-1.07452
48399022	chr12:48399022:A:G	1.6613e-11	-2.90362e-10	1.40039	0.000187799	-2.90362e-10	1.33468
48399563	chr12:48399563:G:A	1.3013e-12	-2.90362e-10	-1.14643	1.63512e-05	-2.90362e-10	-1.10639
48399635	chr12:48399635:G:A	9.43852e-13	-1.46759	-2.70255e-10	9.02411e-06	-1.70079	-2.70255e-10
48400101	chr12:48400101:G:A	3.4475e-13	-1.53397	-0.94077	8.06964e-06	-0.913862	-0.898719
48400327	chr12:48400327:G:A	1.28946e-12	-2.90362e-10	-1.15558	1.50739e-05	-2.90362e-10	-1.18772
48400374	chr12:48400374:T:C	1.2429e-12	-2.90362e-10	-1.19235	1.48432e-05	-2.90362e-10	-1.20315
48400402	chr12:48400402:C:T	1.20926e-11	-2.90362e-10	1.0828	0.00013791	-2.90362e-10	1.02591
48400924	chr12:48400924:G:A	1.33067e-12	-2.90362e-10	-1.12411	1.67944e-05	-2.90362e-10	-1.07965
48401011	chr12:48401011:T:C	3.17078e-13	-1.58263	-0.975777	6.60417e-05	1.20684	-0.91724
48401264	chr12:48401264:C:T	1.36951e-12	-2.90362e-10	-1.09535	1.65546e-05	-2.90362e-10	-1.09403
48401379	chr12:48401379:T:C	9.33249e-13	-1.61981	0.140926	9.1804e-06	-2.03277	0.349147
48401466	chr12:48401466:T:C	6.70063e-13	-1.81018	-2.70255e-10	6.48313e-06	-2.03149	-2.70255e-10
48401808	chr12:48401808:A:G	6.63771e-13	-1.81962	-2.70255e-10	6.48904e-06	-2.03057	-2.70255e-10
48401905	chr12:48401905:G:A	6.50692e-12	-2.90362e-10	0.463066	0.000103322	-2.90362e-10	0.737163
48402034	chr12:48402034:C:T	3.01962e-13	-1.59095	-1.0163	6.75782e-06	-1.00999	-0.980003
48402154	chr12:48402154:G:A	7.98071e-13	-1.67962	0.0442583	8.31034e-06	-2.02849	0.2453
48402357	chr12:48402357:T:A	1.4892e-11	2.41522	-1.12419	0.0071244	6.09875	-1.12816
48402516	chr12:48402516:G:A	8.45891e-13	-1.68794	0.11078	8.93616e-06	-2.02753	0.316944
48402517	chr12:48402517:C:T	8.23876e-13	-1.69101	0.0874741	8.71809e-06	-2.02715	0.291858
48402765	chr12:48402765:A:G	3.79016e-12	-2.90362e-10	-0.077391	4.43945e-05	-2.90362e-10	-0.107574
48402871	chr12:48402871:T:C	8.95761e-12	-2.90362e-10	0.782704	0.000102075	-2.90362e-10	0.725018
48402913	chr12:48402913:T:C	2.27925e-13	-2.03285	-0.855687	2.70741e-06	-2.02887	-0.875828
48402921	chr12:48402921:C:G	1.5726e-11	-2.90362e-10	1.34552	0.000180456	-2.90362e-10	1.2948
48403190	chr12:48403190:A:T	1.75808e-12	-2.90362e-10	-0.845577	2.01796e-05	-2.90362e-10	-0.89602
48403233	chr12:48403233:A:G	1.19638e-12	-2.90362e-10	-1.2305	1.45276e-05	-2.90362e-10	-1.22464
48403442	chr12:48403442:T:C	1.401e-12	-2.90362e-10	-1.07262	1.68344e-05	-2.90362e-10	-1.07726
48403468	chr12:48403468:A:G	1.32709e-12	-2.90362e-10	-1.12681	1.67431e-05	-2.90362e-10	-1.0827
48403537	chr12:48403537:A:G	3.10756e-13	-1.62692	-0.95163	6.9932e-06	-1.04544	-0.910308
48403793	chr12:48403793:T:C	2.66552e-12	-2.90362e-10	-0.429401	3.04629e-05	-2.90362e-10	-0.484179
48403880	chr12:48403880:A:G	1.34305e-12	-2.90362e-10	-1.11486	1.61288e-05	-2.90362e-10	-1.12008
48403952	chr12:48403952:G:T	2.23211e-13	-1.77816	-1.13127	2.06261e-06	-1.99268	-1.18403
48404117	chr12:48404117:G:A	1.34144e-12	-2.90362e-10	-1.11605	1.55577e-05	-2.90362e-10	-1.15613
48404295	chr12:48404295:T:C	1.7915e-11	-2.90362e-10	1.47584	0.000202328	-2.90362e-10	1.4092
48404436	chr12:48404436:C:T	3.04531e-13	-1.63088	-0.967903	6.81812e-06	-1.05278	-0.928325
48404779	chr12:48404779:G:A	4.04948e-13	-1.1678	-1.146	2.49597e-05	0.430674	-1.1141
48404858	chr12:48404858:T:A	3.38914e-13	-1.5678	-0.924011	7.78236e-06	-0.967909	-0.88092
48404932	chr12:48404932:T:C	1.41745e-12	-2.90362e-10	-1.06094	1.7028e-05	-2.90362e-10	-1.06583
48405219	chr12:48405219:G:A	1.59724e-11	-2.90362e-10	1.36106	0.000180654	-2.90362e-10	1.29589
48405362	chr12:48405362:G:C	4.17388e-12	-2.90362e-10	0.0190467	4.67268e-05	-2.90362e-10	-0.0563718
48405646	chr12:48405646:C:T	7.70195e-13	-1.68554	0.014625	8.05779e-06	-2.02767	0.213624
48405793	chr12:48405793:C:G	1.32867e-12	-2.90362e-10	-1.12562	1.54378e-05	-2.90362e-10	-1.16387
48406426	chr12:48406426:T:C	8.78341e-13	-1.53952	-2.70255e-10	1.56933e-05	-1.14746	-2.70255e-10
48406800	chr12:48406800:A:G	6.80307e-12	-2.90362e-10	0.507573	0.000108459	-2.90362e-10	0.785686
48406896	chr12:48406896:G:A	1.30349e-12	-2.90362e-10	-1.14476	1.58265e-05	-2.90362e-10	-1.139
48406956	chr12:48406956:G:A	5.91914e-13	-1.93419	-2.70255e-10	6.84442e-06	-1.97726	-2.70255e-10
48407121	chr12:48407121:A:T	1.88521e-13	-2.02788	-1.05046	2.29206e-06	-2.00087	-1.07037
48407259	chr12:48407259:C:A	7.00599e-13	-1.76562	-2.70255e-10	6.53081e-06	-2.02416	-2.70255e-10
48407440	chr12:48407440:G:A	7.89979e-13	-1.68334	0.0377923	8.25901e-06	-2.02785	0.238469
48407746	chr12:48407746:A:C	1.33817e-12	-2.90362e-10	-1.11849	1.5527e-05	-2.90362e-10	-1.15811
48407988	chr12:48407988:C:A	4.10892e-12	-2.90362e-10	0.00336031	4.80612e-05	-2.90362e-10	-0.0282142
48408109	chr12:48408109:G:A	1.60305e-11	-2.90362e-10	1.36469	0.000181308	-2.90362e-10	1.29951
48408142	chr12:48408142:C:G	1.62386e-13	-2.03309	-1.19449	1.96606e-06	-2.02181	-1.20284
48408428	chr12:48408428:A:G	7.80168e-13	-1.68458	0.0265372	8.15883e-06	-2.02788	0.226292
48408490	chr12:48408490:T:C	1.53346e-11	2.42763	-1.10731	0.00733479	6.11142	-1.11173
48408492	chr12:48408492:G:A	1.22585e-12	-2.90362e-10	-1.20616	1.49561e-05	-2.90362e-10	-1.19557
48408653	chr12:48408653:G:A	1.38121e-12	-2.90362e-10	-1.08684	1.67732e-05	-2.90362e-10	-1.0809
48408877	chr12:48408877:A:G	1.17941e-11	-2.90362e-10	1.0578	0.000134549	-2.90362e-10	1.00124
48408944	chr12:48408944:C:T	2.03669e-12	-2.90362e-10	-0.698475	2.28655e-05	-2.90362e-10	-0.77106
48408952	chr12:48408952:C:T	7.49891e-13	-1.66533	-0.0322952	7.64286e-06	-2.02995	0.163031
48409020	chr12:48409020:C:T	2.31278e-12	-2.90362e-10	-0.571348	3.19798e-05	-2.90362e-10	-0.435585
48409261	chr12:48409261:C:T	1.28213e-12	-2.90362e-10	-1.16128	1.60519e-05	-2.90362e-10	-1.12486
48409849	chr12:48409849:G:A	1.59724e-11	-2.90362e-10	1.36106	0.000180654	-2.90362e-10	1.29589
48409898	chr12:48409898:G:T	3.41594e-13	-1.53564	-0.948288	7.97347e-06	-0.91771	-0.90686
48410652	chr12:48410652:T:A	3.56739e-12	-2.90362e-10	-0.137967	5.07181e-05	-2.90362e-10	0.0255927
48410674	chr12:48410674:A:G	1.21485e-11	-2.90362e-10	1.0874	0.000138541	-2.90362e-10	1.03047
48411315	chr12:48411315:A:G	6.42379e-12	-2.90362e-10	0.450208	0.000102029	-2.90362e-10	0.724563
48411404	chr12:48411404:G:T	2.23599e-12	-2.90362e-10	-0.605117	2.48421e-05	-2.90362e-10	-0.688149
48412326	chr12:48412326:A:G	1.19325e-12	-2.90362e-10	-1.23312	1.44508e-05	-2.90362e-10	-1.22994
48412535	chr12:48412535:A:G	7.77225e-13	-1.66183	-2.70255e-10	6.49409e-06	-2.0298	-2.70255e-10
48412658	chr12:48412658:G:T	2.35353e-12	-2.90362e-10	-0.553882	3.26411e-05	-2.90362e-10	-0.415118
48412738	chr12:48412738:G:T	7.98847e-13	-1.56778	-0.0666056	7.3529e-06	-2.03106	0.125469
48414083	chr12:48414083:C:T	8.4897e-12	-2.90362e-10	0.729054	9.68139e-05	-2.90362e-10	0.672101
48414343	chr12:48414343:C:T	1.58018e-11	-2.90362e-10	1.35032	0.000181315	-2.90362e-10	1.29954
48414674	chr12:48414674:G:T	7.95136e-13	-1.64553	0.00648448	7.95503e-06	-2.03161	0.204727
48414709	chr12:48414709:G:A	7.90891e-13	-1.63791	-0.00648465	7.84081e-06	-2.03205	0.190701
48414713	chr12:48414713:G:A	3.00376e-13	-2.03275	-0.579765	3.52087e-06	-2.02917	-0.612807
48414811	chr12:48414811:G:T	2.3073e-12	-2.90362e-10	-0.573721	3.19086e-05	-2.90362e-10	-0.437814
48415144	chr12:48415144:C:T	4.02176e-12	-2.90362e-10	-0.0180815	4.70395e-05	-2.90362e-10	-0.0497011
48415216	chr12:48415216:CAAACAAAACCCA:C	1.75551e-12	-2.90362e-10	-0.84704	2.09437e-05	-2.90362e-10	-0.858851
48415384	chr12:48415384:A:G	3.99455e-12	-2.90362e-10	-0.0248692	4.67294e-05	-2.90362e-10	-0.0563151
48415694	chr12:48415694:G:A	9.25145e-12	-2.90362e-10	0.81498	0.000105906	-2.90362e-10	0.761866
48415705	chr12:48415705:A:G	2.55924e-12	-2.90362e-10	-0.47009	3.28008e-05	-2.90362e-10	-0.410238
48415738	chr12:48415738:C:A	1.03787e-11	-2.90362e-10	0.929958	0.000133106	-2.90362e-10	0.990457
48415751	chr12:48415751:A:G	2.08607e-12	-2.90362e-10	-0.674519	2.85504e-05	-2.90362e-10	-0.549019
48416125	chr12:48416125:G:A	1.68266e-11	2.54224	-1.12908	0.00852473	6.28263	-1.13259
48416238	chr12:48416238:C:G	1.68259e-12	-2.90362e-10	-0.889466	2.31237e-05	-2.90362e-10	-0.759831
48416458	chr12:48416458:TTTGGTCAGTCAATA:T	1.20541e-12	-2.90362e-10	-1.22298	1.47126e-05	-2.90362e-10	-1.21199
48416946	chr12:48416946:G:A	3.05964e-13	-1.69911	-0.894981	6.56689e-06	-1.1683	-0.850351
48416998	chr12:48416998:C:T	3.19839e-13	-1.63818	-0.911556	7.1197e-06	-1.06963	-0.868197
48417317	chr12:48417317:T:C	1.55358e-11	2.45046	-1.11711	0.00758315	6.15373	-1.12074
48417594	chr12:48417594:C:T	1.20032e-12	-2.90362e-10	-1.22721	1.451e-05	-2.90362e-10	-1.22585
48417631	chr12:48417631:A:G	2.51507e-12	-2.90362e-10	-0.4875	3.31927e-05	-2.90362e-10	-0.398359
48418416	chr12:48418416:G:A	1.32916e-11	-2.90362e-10	1.17733	0.000153542	-2.90362e-10	1.13328
48418816	chr12:48418816:A:T	1.19618e-12	-2.90362e-10	-1.23067	1.44536e-05	-2.90362e-10	-1.22975
48418844	chr12:48418844:A:G	2.74641e-12	-2.90362e-10	-0.399504	3.44015e-05	-2.90362e-10	-0.362589
48419089	chr12:48419089:C:G	1.19567e-12	-2.90362e-10	-1.23109	1.45269e-05	-2.90362e-10	-1.22468
48419095	chr12:48419095:T:C	1.19594e-12	-2.90362e-10	-1.23086	1.45332e-05	-2.90362e-10	-1.22425
48419393	chr12:48419393:A:G	5.79663e-13	-1.95511	-2.70255e-10	8.56606e-06	-1.75288	-2.70255e-10
48419535	chr12:48419535:C:T	3.05384e-13	-1.67975	-0.916232	6.74359e-06	-1.11911	-0.872991
48420030	chr12:48420030:A:G	1.41251e-12	-2.90362e-10	-1.06443	1.66093e-05	-2.90362e-10	-1.09073
48420253	chr12:48420253:C:T	2.69209e-12	-2.90362e-10	-0.41948	3.28412e-05	-2.90362e-10	-0.409007
48420373	chr12:48420373:G:T	3.15931e-13	-1.66503	-0.897005	6.93349e-06	-1.1118	-0.852525
48420586	chr12:48420586:C:T	3.70829e-13	-2.02723	-0.374585	4.29841e-06	-2.03298	-0.409464
48421660	chr12:48421660:G:T	1.21395e-12	-2.90362e-10	-1.21592	1.46123e-05	-2.90362e-10	-1.21883
48421718	chr12:48421718:C:T	3.09192e-13	-1.72297	-0.860627	7.39393e-06	-1.10969	-0.790344
48421799	chr12:48421799:G:T	3.2775e-13	-1.64279	-0.88251	7.30821e-06	-1.07458	-0.83711
48421971	chr12:48421971:A:G	1.20082e-12	-2.90362e-10	-1.2268	1.45158e-05	-2.90362e-10	-1.22545
48422583	chr12:48422583:A:G	1.19419e-12	-2.90362e-10	-1.23233	1.44252e-05	-2.90362e-10	-1.23171
48422668	chr12:48422668:T:C	1.42983e-12	-2.90362e-10	-1.05224	1.73678e-05	-2.90362e-10	-1.04607
48422680	chr12:48422680:T:C	1.60014e-12	-2.90362e-10	-0.939707	2.17994e-05	-2.90362e-10	-0.818805
48423198	chr12:48423198:G:T	3.45082e-13	-1.24926	-1.22451	0.000116615	2.05796	-1.19977
48423684	chr12:48423684:A:G	3.15539e-13	-1.65456	-0.908717	6.95751e-06	-1.0957	-0.865166
48424060	chr12:48424060:A:G	3.25732e-12	-2.90362e-10	-0.228896	3.54317e-05	-2.90362e-10	-0.333084
48424297	chr12:48424297:C:T	1.20984e-12	-2.90362e-10	-1.21931	1.45855e-05	-2.90362e-10	-1.22066
48424613	chr12:48424613:G:A	1.60267e-12	-2.90362e-10	-0.938128	2.12826e-05	-2.90362e-10	-0.8428
48424983	chr12:48424983:C:T	1.34747e-12	-2.90362e-10	-1.11157	1.56197e-05	-2.90362e-10	-1.15216
48425311	chr12:48425311:T:C	1.22136e-12	-2.90362e-10	-1.20984	1.46938e-05	-2.90362e-10	-1.21326
48425319	chr12:48425319:T:C	2.54801e-13	-1.60835	-1.16872	6.69926e-05	1.46359	-1.1597
48425352	chr12:48425352:T:C	1.87828e-13	-1.98714	-1.09489	2.40872e-06	-2.02297	-0.998628
48425409	chr12:48425409:G:A	1.19619e-12	-2.90362e-10	-1.23066	1.4455e-05	-2.90362e-10	-1.22965
48425437	chr12:48425437:G:A	1.6843e-12	-0.888447	-2.70255e-10	3.80166e-05	-0.262666	-2.70255e-10
48425552	chr12:48425552:C:A	3.48705e-13	-1.40696	-1.05636	9.24756e-05	1.63461	-1.00835
48425868	chr12:48425868:A:G	1.21949e-12	-2.90362e-10	-1.21137	1.46726e-05	-2.90362e-10	-1.2147
48426207	chr12:48426207:T:G	1.34296e-12	-2.90362e-10	-1.11492	1.55731e-05	-2.90362e-10	-1.15515
48426553	chr12:48426553:C:T	1.27375e-12	-1.16783	-2.70255e-10	1.05463e-05	-1.54492	-2.70255e-10
48427151	chr12:48427151:G:C	3.67404e-13	-1.34357	-1.06753	0.00010622	1.78579	-1.02097
48427386	chr12:48427386:A:G	1.01387e-12	-1.39602	-2.70255e-10	9.89552e-06	-1.60861	-2.70255e-10
48427593	chr12:48427593:C:T	2.89324e-13	-1.44805	-1.20196	2.60467e-06	-1.74128	-1.2021
48428411	chr12:48428411:T:A	3.11473e-13	-1.69823	-0.878017	6.69814e-06	-1.16627	-0.832587
48428482	chr12:48428482:A:G	1.45126e-12	-0.71052	-0.326849	2.91327e-05	-0.314449	-0.21438
48428526	chr12:48428526:G:A	1.19618e-12	-2.90362e-10	-1.23066	1.44549e-05	-2.90362e-10	-1.22966
48428545	chr12:48428545:A:G	1.47236e-11	2.43939	-1.15974	0.00719453	6.14281	-1.16243
48429091	chr12:48429091:G:A	3.88201e-13	-1.464	-0.892026	0.000133077	1.8193	-0.829064
48429119	chr12:48429119:C:T	5.57413e-13	-1.99425	-2.70255e-10	6.51355e-06	-2.0268	-2.70255e-10
48429148	chr12:48429148:G:A	2.07417e-12	-2.90362e-10	-0.680239	3.01589e-05	-2.90362e-10	-0.494209
48429281	chr12:48429281:C:A	1.21321e-12	-2.90362e-10	-1.21653	1.46231e-05	-2.90362e-10	-1.21809
48429447	chr12:48429447:A:G	1.19728e-12	-1.22975	-2.70255e-10	1.07113e-05	-1.52939	-2.70255e-10
48430085	chr12:48430085:T:C	1.36728e-12	-2.90362e-10	-1.09698	1.58049e-05	-2.90362e-10	-1.14037
48430093	chr12:48430093:A:G	1.55946e-12	-2.90362e-10	-0.965458	2.0589e-05	-2.90362e-10	-0.87593
48430288	chr12:48430288:A:G	1.50329e-11	-2.90362e-10	1.30044	0.000172243	-2.90362e-10	1.24822
48430349	chr12:48430349:T:C	2.96505e-13	-1.71516	-0.910329	6.38901e-06	-1.17921	-0.866899
48430461	chr12:48430461:A:G	1.10363e-11	-2.90362e-10	0.991393	0.000126828	-2.90362e-10	0.942141
48430480	chr12:48430480:A:T	1.65741e-12	-2.90362e-10	-0.904544	2.20724e-05	-2.90362e-10	-0.806363
48430491	chr12:48430491:G:A	1.39035e-11	-2.90362e-10	1.22234	0.000159367	-2.90362e-10	1.17052
48430761	chr12:48430761:T:C	7.57881e-12	1.84902	-1.23347	0.00302321	5.34218	-1.22879
48430968	chr12:48430968:T:C	1.40576e-12	-2.90362e-10	-1.06922	1.61748e-05	-2.90362e-10	-1.11724
48431357	chr12:48431357:T:C	1.19277e-12	-2.90362e-10	-1.23353	1.44124e-05	-2.90362e-10	-1.2326
48431745	chr12:48431745:T:G	5.65612e-13	-1.97965	-2.70255e-10	6.57881e-06	-2.01684	-2.70255e-10
48431866	chr12:48431866:A:G	2.45745e-12	-2.90362e-10	-0.510674	2.82609e-05	-2.90362e-10	-0.559212
48431980	chr12:48431980:T:C	1.19589e-12	-2.90362e-10	-1.23091	1.4532e-05	-2.90362e-10	-1.22433
48432303	chr12:48432303:G:A	8.30652e-12	-2.90362e-10	0.707241	0.000129907	-2.90362e-10	0.966129
48433012	chr12:48433012:A:T	1.3075e-11	-2.90362e-10	1.1609	0.000150225	-2.90362e-10	1.11145
48433389	chr12:48433389:A:G	3.00247e-13	-1.67906	-0.933893	6.90904e-06	-1.07603	-0.891826
48433534	chr12:48433534:G:A	9.32302e-12	1.63597	-0.813286	0.00361423	5.03832	-0.746371
48433712	chr12:48433712:A:G	5.36237e-13	-2.03298	-2.70255e-10	6.53542e-06	-2.02345	-2.70255e-10
48433737	chr12:48433737:G:A	2.42542e-11	-2.90362e-10	1.77879	0.000280384	-2.90362e-10	1.73547
48434190	chr12:48434190:A:G	3.99348e-13	-1.89512	-0.432604	4.77458e-06	-1.87795	-0.459436
48434197	chr12:48434197:C:T	1.28758e-11	1.83257	-0.687025	0.00500507	5.22999	-0.612477
48434332	chr12:48434332:G:A	1.43475e-12	-2.90362e-10	-1.04881	1.81908e-05	-2.90362e-10	-0.999774
48435107	chr12:48435107:G:A	6.03741e-13	-0.834344	-1.08007	1.14466e-05	-0.436649	-1.02635
48435114	chr12:48435114:G:A	1.4026e-12	-2.90362e-10	-1.07147	1.6144e-05	-2.90362e-10	-1.11914
48435142	chr12:48435142:A:G	1.5096e-12	-2.90362e-10	-0.997958	1.98306e-05	-2.90362e-10	-0.913462
48435278	chr12:48435278:C:T	7.15681e-13	-1.74432	-2.70255e-10	6.78471e-06	-1.98602	-2.70255e-10
48435287	chr12:48435287:G:GGT	1.20556e-12	-2.90362e-10	-1.22286	1.46453e-05	-2.90362e-10	-1.21657
48435518	chr12:48435518:C:T	1.35139e-11	1.94542	-0.751502	0.00557388	5.40669	-0.681533
48435554	chr12:48435554:G:T	6.39196e-13	-1.15812	-0.69922	0.000168961	1.7956	-0.566617
48435637	chr12:48435637:C:T	1.60767e-13	-2.00878	-1.22882	1.99845e-06	-2.00412	-1.2042
48435790	chr12:48435790:G:C	1.43725e-12	-2.90362e-10	-1.04707	1.77277e-05	-2.90362e-10	-1.02556
48435936	chr12:48435936:A:G	2.82919e-13	-1.75615	-0.916239	5.80807e-06	-1.26768	-0.873756
48435964	chr12:48435964:A:C	1.3238e-12	-2.90362e-10	-1.12929	1.53889e-05	-2.90362e-10	-1.16704
48435969	chr12:48435969:G:A	5.70087e-12	-2.90362e-10	0.33082	7.02214e-05	-2.90362e-10	0.350963
48436122	chr12:48436122:A:G	1.25053e-11	1.87667	-0.760318	0.00499792	5.30685	-0.690761
48436380	chr12:48436380:T:A	1.38108e-12	-0.651059	-0.435872	2.78847e-05	-0.240653	-0.331957
48436490	chr12:48436490:T:A	6.2505e-13	-0.799676	-1.08005	1.18998e-05	-0.397186	-1.02698
48436518	chr12:48436518:T:C	3.35268e-13	-1.85437	-0.648259	7.13401e-06	-1.42571	-0.510105
48436557	chr12:48436557:C:G	1.20174e-12	-2.90362e-10	-1.22603	1.44924e-05	-2.90362e-10	-1.22706
48436788	chr12:48436788:C:T	3.07948e-13	-1.53659	-1.05104	6.00601e-06	-1.08812	-1.01981
48437283	chr12:48437283:C:T	1.47409e-12	-2.90362e-10	-1.02176	1.68672e-05	-2.90362e-10	-1.07532
48437850	chr12:48437850:G:A	1.22955e-11	1.7319	-0.632471	0.0047047	5.10999	-0.554363
48437963	chr12:48437963:G:C	8.39956e-12	-2.90362e-10	0.718379	9.76914e-05	-2.90362e-10	0.681124
48437986	chr12:48437986:T:C	1.51564e-12	-2.90362e-10	-0.993961	1.92083e-05	-2.90362e-10	-0.94535
48438029	chr12:48438029:T:C	1.38872e-12	-2.90362e-10	-1.08142	1.601e-05	-2.90362e-10	-1.12748
48438031	chr12:48438031:A:G	1.47166e-12	-2.90362e-10	-1.02341	1.87013e-05	-2.90362e-10	-0.972094
48438485	chr12:48438485:C:T	1.58782e-12	-2.90362e-10	-0.947438	2.10241e-05	-2.90362e-10	-0.85502
48438659	chr12:48438659:A:G	1.29946e-11	1.826	-0.671261	0.00508004	5.228	-0.595616
48438693	chr12:48438693:G:A	1.23035e-12	-2.90362e-10	-1.2025	1.45998e-05	-2.90362e-10	-1.21968
48438927	chr12:48438927:C:T	1.2606e-11	-2.90362e-10	1.12438	0.000145917	-2.90362e-10	1.08235
48439140	chr12:48439140:T:G	5.88492e-13	-0.861139	-1.07885	1.09914e-05	-0.478832	-1.02475
48439157	chr12:48439157:T:G	1.35791e-12	-2.90362e-10	-1.10385	1.66964e-05	-2.90362e-10	-1.0855
48439446	chr12:48439446:C:A	1.48452e-12	-2.90362e-10	-1.01471	1.88992e-05	-2.90362e-10	-0.961569
48439552	chr12:48439552:G:A	5.7944e-12	0.347092	-2.70255e-10	2.08865e-05	-0.861588	-2.70255e-10
48439639	chr12:48439639:T:C	5.42033e-13	-2.02223	-2.70255e-10	9.17661e-06	-1.68403	-2.70255e-10
48439862	chr12:48439862:C:T	1.30607e-12	-0.629558	-0.513222	2.62975e-05	-0.219662	-0.411554
48440174	chr12:48440174:G:A	1.41376e-11	-2.90362e-10	1.23904	0.000162292	-2.90362e-10	1.18871
48440543	chr12:48440543:A:G	3.77854e-13	-1.90185	-0.481201	4.44055e-06	-1.89093	-0.51898
48440596	chr12:48440596:C:G	1.45624e-12	-2.90362e-10	-1.03394	1.84992e-05	-2.90362e-10	-0.982963
48441242	chr12:48441242:T:A	6.0513e-13	-1.91211	-2.70255e-10	7.60807e-06	-1.87148	-2.70255e-10
48441339	chr12:48441339:A:G	1.2377e-12	-2.90362e-10	-1.19654	1.52273e-05	-2.90362e-10	-1.1776
48441771	chr12:48441771:T:C	3.87783e-13	-1.87434	-0.482772	4.55498e-06	-1.86359	-0.520875
48443106	chr12:48443106:T:G	3.14468e-13	-1.34458	-1.2221	2.98061e-06	-1.57806	-1.2305
48443281	chr12:48443281:A:G	5.46854e-12	-2.90362e-10	0.289212	6.5951e-05	-2.90362e-10	0.288222
48443312	chr12:48443312:G:A	2.03932e-13	-1.94247	-1.0573	3.31593e-06	-1.67914	-1.02281
48443533	chr12:48443533:A:C	7.3141e-13	-2.03183	0.30925	1.56638e-05	-1.65521	0.505876
48443708	chr12:48443708:T:C	2.3428e-13	-1.88836	-0.972683	4.02802e-06	-1.58136	-0.926059
48443751	chr12:48443751:A:G	5.01007e-13	-1.92088	-0.180052	6.30822e-06	-2.02915	-0.0296838
48444140	chr12:48444140:A:G	4.94965e-12	-2.90362e-10	0.189518	5.98827e-05	-2.90362e-10	0.191697
48444677	chr12:48444677:A:G	3.89022e-12	-2.90362e-10	-0.0513333	4.88448e-05	-2.90362e-10	-0.0120425
48444961	chr12:48444961:A:G	1.01433e-12	-1.91067	0.5151	1.86035e-05	-1.55927	0.581928
48445029	chr12:48445029:G:A	1.22178e-12	-2.90362e-10	-1.20949	1.47313e-05	-2.90362e-10	-1.21071
48445129	chr12:48445129:T:C	2.17874e-13	-1.84358	-1.09006	3.73984e-05	0.818689	-1.09775
48445186	chr12:48445186:T:A	5.67298e-13	-0.947017	-1.02965	0.000266363	2.6603	-0.97613
48445210	chr12:48445210:T:C	1.0091e-12	-1.9132	0.512458	1.84823e-05	-1.5636	0.57972
48445346	chr12:48445346:G:A	5.14911e-12	-2.90362e-10	0.229024	6.30016e-05	-2.90362e-10	0.24247
48445618	chr12:48445618:C:T	5.31263e-13	-0.940125	-1.10217	0.000251971	2.68711	-1.05848
48446268	chr12:48446268:G:A	1.19304e-12	-2.90362e-10	-1.2333	1.44031e-05	-2.90362e-10	-1.23325
48446564	chr12:48446564:C:T	2.19715e-12	-2.90362e-10	-0.622637	2.64796e-05	-2.90362e-10	-0.624314
48446635	chr12:48446635:C:T	4.60545e-12	0.594826	-0.477387	0.00110277	3.59168	-0.486792
48446708	chr12:48446708:T:A	1.02853e-11	0.693905	0.227015	0.00278204	3.69346	0.336789
48447029	chr12:48447029:A:G	4.31355e-12	-2.90362e-10	0.0519606	5.27182e-05	-2.90362e-10	0.0642706
48447274	chr12:48447274:G:A	5.11511e-13	-1.02671	-1.05347	0.000215209	2.47552	-1.0046
48448349	chr12:48448349:ACATAAATGTCT:A	6.18743e-13	-1.88986	-2.70255e-10	8.92868e-06	-1.71142	-2.70255e-10
48448862	chr12:48448862:T:C	7.49915e-13	-1.6976	-2.70255e-10	1.71663e-05	-1.05774	-2.70255e-10
48449168	chr12:48449168:A:G	3.02349e-13	-1.89838	-0.707597	5.21512e-06	-1.6061	-0.643026
48449257	chr12:48449257:C:A	1.33757e-12	-2.90362e-10	-1.11895	1.64168e-05	-2.90362e-10	-1.10238
48449330	chr12:48449330:G:A	1.78295e-12	-1.609	0.77747	1.53375e-05	-1.99741	0.827017
48450468	chr12:48450468:A:G	2.02681e-12	-2.90362e-10	-0.703336	2.64518e-05	-2.90362e-10	-0.625364
48450535	chr12:48450535:A:G	2.67217e-13	-1.51793	-1.21156	2.58978e-06	-1.72498	-1.22414
48450873	chr12:48450873:T:C	2.73823e-13	-1.48869	-1.21639	2.63977e-06	-1.70279	-1.2272
48451307	chr12:48451307:T:C	3.06766e-13	-1.89791	-0.693561	5.30029e-06	-1.60476	-0.628165
48451658	chr12:48451658:T:A	2.68661e-13	-1.50613	-1.21797	2.59422e-06	-1.71926	-1.22814
48451694	chr12:48451694:A:C	1.19843e-12	-2.90362e-10	-1.22878	1.44595e-05	-2.90362e-10	-1.22933
48451865	chr12:48451865:T:C	9.80284e-12	0.647938	0.224934	0.00258723	3.6298	0.327848
48452142	chr12:48452142:A:G	2.15159e-12	-1.60079	0.957204	1.84185e-05	-1.9992	1.01186
48452303	chr12:48452303:C:T	1.41315e-12	-2.90362e-10	-1.06398	1.79797e-05	-2.90362e-10	-1.01145
48452480	chr12:48452480:C:A	1.26558e-12	-2.90362e-10	-1.17427	1.53574e-05	-2.90362e-10	-1.16909
48452508	chr12:48452508:T:A	5.48736e-12	-2.90362e-10	0.292647	6.74102e-05	-2.90362e-10	0.310107
48452605	chr12:48452605:C:G	5.59852e-13	-0.96841	-1.02147	0.000257445	2.61501	-0.964897
48453219	chr12:48453219:T:C	1.5826e-12	-2.90362e-10	-0.950729	1.84094e-05	-2.90362e-10	-0.987829
48453268	chr12:48453268:A:G	3.18922e-13	-1.89321	-0.659405	5.5407e-06	-1.5966	-0.591967
48453748	chr12:48453748:A:T	1.35106e-11	1.0808	0.112882	0.000696298	2.57255	0.0725385
48454459	chr12:48454459:C:T	2.89514e-13	-1.44028	-1.20907	2.7425e-06	-1.6693	-1.22252
48454461	chr12:48454461:T:C	3.17905e-13	-1.87023	-0.68557	5.60433e-06	-1.55746	-0.619694
48454477	chr12:48454477:A:G	7.83455e-12	-2.90362e-10	0.648743	9.61972e-05	-2.90362e-10	0.665711
48454857	chr12:48454857:A:G	8.71997e-13	-0.334043	-1.21273	1.32005e-05	-0.123194	-1.19724
48455544	chr12:48455544:A:G	7.46663e-12	-2.90362e-10	0.600644	9.15993e-05	-2.90362e-10	0.616734
48455717	chr12:48455717:G:C	9.39251e-12	-2.90362e-10	0.830112	0.000113593	-2.90362e-10	0.831929
48455745	chr12:48455745:G:A	2.20246e-12	-2.90362e-10	-0.620225	2.87863e-05	-2.90362e-10	-0.54079
48455944	chr12:48455944:A:T	2.78163e-12	-2.90362e-10	-0.386763	3.05452e-05	-2.90362e-10	-0.481481
48456017	chr12:48456017:C:T	5.40039e-13	-2.02591	-2.70255e-10	6.51063e-06	-2.02725	-2.70255e-10
48456777	chr12:48456777:ACTAT:A	9.22213e-12	-2.90362e-10	0.811806	0.000111536	-2.90362e-10	0.81366
48457127	chr12:48457127:G:A	1.38994e-12	-2.90362e-10	-1.08054	1.68423e-05	-2.90362e-10	-1.07679
48457283	chr12:48457283:GT:G	6.1559e-12	-2.90362e-10	0.407612	8.31166e-05	-2.90362e-10	0.519555
48457290	chr12:48457290:G:T	1.20703e-12	-2.90362e-10	-1.22164	1.4456e-05	-2.90362e-10	-1.22958
48457422	chr12:48457422:C:T	1.10681e-12	-0.198086	-1.11024	6.62462e-06	-0.938807	-1.07109
48457612	chr12:48457612:C:G	5.50954e-13	-2.0059	-2.70255e-10	7.25288e-06	-1.91929	-2.70255e-10
48457644	chr12:48457644:A:G	3.08025e-13	-1.39251	-1.19487	2.87469e-06	-1.63221	-1.21253
48457658	chr12:48457658:C:T	1.19787e-12	-2.90362e-10	-1.22926	1.44531e-05	-2.90362e-10	-1.22978
48457677	chr12:48457677:G:A	2.06772e-12	-2.90362e-10	-0.683356	2.5623e-05	-2.90362e-10	-0.6572
48457854	chr12:48457854:C:T	3.0119e-13	-1.89683	-0.712987	5.28052e-06	-1.58979	-0.646871
48458039	chr12:48458039:G:A	1.57154e-11	0.636644	0.708196	0.00417835	3.61043	0.826557
48458599	chr12:48458599:T:C	1.20819e-12	-2.90362e-10	-1.22067	1.45684e-05	-2.90362e-10	-1.22184
48459409	chr12:48459409:A:AGT	1.01865e-12	-2.03208	0.640752	2.4286e-05	-1.56608	0.85529
48459436	chr12:48459436:A:G	1.19355e-12	-2.90362e-10	-1.23287	1.44074e-05	-2.90362e-10	-1.23295
48459456	chr12:48459456:G:C	1.25754e-12	-2.02862	0.847976	3.15481e-05	-1.51745	1.06828
48459800	chr12:48459800:T:A	6.85595e-12	-2.90362e-10	0.515317	8.39162e-05	-2.90362e-10	0.529129
48460007	chr12:48460007:C:T	6.1588e-13	-1.8945	-2.70255e-10	6.65094e-06	-2.00593	-2.70255e-10
48460209	chr12:48460209:TG:T	1.21368e-12	-2.90362e-10	-1.21614	1.46316e-05	-2.90362e-10	-1.21751
48460229	chr12:48460229:C:T	6.87696e-13	-0.804788	-0.979421	0.00037371	2.94058	-0.91779
48460373	chr12:48460373:C:T	7.43795e-12	-2.90362e-10	0.596795	9.13989e-05	-2.90362e-10	0.614544
48460460	chr12:48460460:G:A	3.2193e-13	-1.40203	-1.14119	2.97685e-06	-1.6402	-1.16962
48460582	chr12:48460582:T:A	2.19339e-12	-2.90362e-10	-0.624352	3.10895e-05	-2.90362e-10	-0.463819
48460848	chr12:48460848:A:G	1.98814e-12	-2.90362e-10	-0.722601	2.22829e-05	-2.90362e-10	-0.79687
48461080	chr12:48461080:T:C	1.36477e-12	-2.90362e-10	-1.09882	1.67961e-05	-2.90362e-10	-1.07954
48461342	chr12:48461342:C:G	1.19767e-12	-2.90362e-10	-1.22943	1.4451e-05	-2.90362e-10	-1.22993
48461457	chr12:48461457:A:G	6.96867e-12	-2.90362e-10	0.531625	8.55853e-05	-2.90362e-10	0.548824
48461975	chr12:48461975:T:C	1.20968e-12	-2.90362e-10	-1.21944	1.45895e-05	-2.90362e-10	-1.22039
48462289	chr12:48462289:T:C	1.20582e-12	-2.90362e-10	-1.22264	1.45444e-05	-2.90362e-10	-1.22348
48462400	chr12:48462400:C:G	4.53413e-12	0.498255	-0.396422	0.00103808	3.45095	-0.40651
48462422	chr12:48462422:G:A	1.1814e-12	-0.12826	-1.11484	6.96446e-06	-0.882957	-1.07691
48462659	chr12:48462659:G:A	1.1961e-12	-2.90362e-10	-1.23074	1.44333e-05	-2.90362e-10	-1.23115
48462891	chr12:48462891:A:G	1.1984e-12	-2.90362e-10	-1.22881	1.44592e-05	-2.90362e-10	-1.22936
48462990	chr12:48462990:G:A	3.11126e-13	-1.38789	-1.18946	2.89701e-06	-1.62862	-1.20839
48463102	chr12:48463102:G:A	1.2071e-12	-2.90362e-10	-1.22158	1.45603e-05	-2.90362e-10	-1.22239
48463581	chr12:48463581:T:C	3.45407e-13	-1.88984	-0.582993	6.04688e-06	-1.58988	-0.511272
48463802	chr12:48463802:T:A	1.20226e-12	-2.90362e-10	-1.2256	1.45032e-05	-2.90362e-10	-1.22632
48463905	chr12:48463905:A:G	1.20645e-12	-2.90362e-10	-1.22212	1.45517e-05	-2.90362e-10	-1.22298
48464003	chr12:48464003:T:G	1.46236e-12	-2.90362e-10	-1.02975	1.9118e-05	-2.90362e-10	-0.950061
48464219	chr12:48464219:G:A	1.20257e-12	-2.90362e-10	-1.22534	1.45069e-05	-2.90362e-10	-1.22607
48464579	chr12:48464579:T:C	3.06566e-13	-1.40238	-1.18975	2.86381e-06	-1.63993	-1.20861
48464724	chr12:48464724:A:G	3.34329e-13	-1.85931	-0.64612	5.96141e-06	-1.53761	-0.577772
48464865	chr12:48464865:T:C	1.60967e-12	-2.90362e-10	-0.933773	2.05833e-05	-2.90362e-10	-0.87621
48464882	chr12:48464882:T:C	9.35097e-12	0.587304	0.238377	0.00241473	3.54632	0.342331
48464887	chr12:48464887:C:A	1.19944e-12	-2.90362e-10	-1.22795	1.44767e-05	-2.90362e-10	-1.22815
48465005	chr12:48465005:G:A	2.10771e-12	-2.90362e-10	-0.6642	2.9995e-05	-2.90362e-10	-0.499658
48465129	chr12:48465129:C:A	1.49916e-12	-2.90362e-10	-1.00489	1.82135e-05	-2.90362e-10	-0.998526
48465152	chr12:48465152:A:G	3.03264e-13	-1.4089	-1.19406	2.84061e-06	-1.64485	-1.21182
48465457	chr12:48465457:T:C	8.03387e-13	-1.62872	-2.70255e-10	7.7473e-06	-1.85334	-2.70255e-10
48465654	chr12:48465654:A:C	1.19902e-12	-2.90362e-10	-1.22829	1.47255e-05	-2.90362e-10	-1.21111
48465809	chr12:48465809:G:A	1.19301e-12	-2.90362e-10	-1.23332	1.44039e-05	-2.90362e-10	-1.23319
48465971	chr12:48465971:T:A	1.22952e-12	-2.90362e-10	-1.20318	1.48082e-05	-2.90362e-10	-1.20551
48466117	chr12:48466117:A:T	3.26477e-13	-1.85432	-0.674881	5.82635e-06	-1.53042	-0.607882
48466235	chr12:48466235:A:G	1.20226e-12	-2.90362e-10	-1.2256	1.45032e-05	-2.90362e-10	-1.22632
48466408	chr12:48466408:G:A	1.28021e-12	-2.90362e-10	-1.16278	1.58816e-05	-2.90362e-10	-1.13553
48466500	chr12:48466500:G:A	7.57e-12	-2.90362e-10	0.614393	9.30251e-05	-2.90362e-10	0.63218
48466881	chr12:48466881:A:T	1.20383e-12	-2.90362e-10	-1.22429	1.45216e-05	-2.90362e-10	-1.22505
48467888	chr12:48467888:T:A	5.4136e-13	-2.02347	-2.70255e-10	6.67247e-06	-2.0027	-2.70255e-10
48468026	chr12:48468026:T:C	1.20092e-12	-2.90362e-10	-1.22671	1.44879e-05	-2.90362e-10	-1.22738
48468078	chr12:48468078:G:A	1.1985e-12	-2.90362e-10	-1.22873	1.44602e-05	-2.90362e-10	-1.22929
48468230	chr12:48468230:G:A	1.19933e-12	-2.90362e-10	-1.22804	1.44696e-05	-2.90362e-10	-1.22864
48468455	chr12:48468455:A:G	2.83003e-13	-1.46104	-1.21106	2.69906e-06	-1.68399	-1.2238
48468589	chr12:48468589:TACA:T	7.51226e-13	-0.702993	-0.992855	0.000448652	3.1427	-0.937147
48468690	chr12:48468690:G:C	1.3638e-12	-2.90362e-10	-1.09952	1.67555e-05	-2.90362e-10	-1.08196
48468755	chr12:48468755:T:A	8.44122e-13	-0.680656	-0.898602	0.000515434	3.17587	-0.831547
48468831	chr12:48468831:G:A	1.38138e-12	-2.90362e-10	-1.08672	1.68333e-05	-2.90362e-10	-1.07733
48469114	chr12:48469114:A:G	1.20141e-12	-2.90362e-10	-1.2263	1.44934e-05	-2.90362e-10	-1.227
48469117	chr12:48469117:T:A	1.20141e-12	-2.90362e-10	-1.2263	1.44934e-05	-2.90362e-10	-1.227
48469135	chr12:48469135:A:G	3.29512e-13	-1.87419	-0.645754	5.81488e-06	-1.56288	-0.577389
48469214	chr12:48469214:G:T	1.19356e-12	-2.90362e-10	-1.23286	1.44075e-05	-2.90362e-10	-1.23294
48469277	chr12:48469277:A:C	1.24836e-12	-1.18797	-2.70255e-10	2.54824e-05	-0.6627	-2.70255e-10
48469369	chr12:48469369:A:T	1.19356e-12	-2.90362e-10	-1.23286	1.44075e-05	-2.90362e-10	-1.23294
48469444	chr12:48469444:T:C	7.31685e-13	-0.756933	-0.965272	0.000382631	2.95207	-0.905686
48469532	chr12:48469532:CA:C	1.20363e-12	-2.90362e-10	-1.22446	1.45189e-05	-2.90362e-10	-1.22524
48470055	chr12:48470055:T:C	9.97862e-12	0.700031	0.190614	0.00262386	3.6537	0.31801
48470748	chr12:48470748:T:C	1.26775e-12	-2.90362e-10	-1.17256	1.56935e-05	-2.90362e-10	-1.14744
48470833	chr12:48470833:T:G	2.57528e-12	-2.90362e-10	-0.46384	3.76155e-05	-2.90362e-10	-0.273273
48471081	chr12:48471081:T:C	1.20341e-12	-2.90362e-10	-1.22464	1.45165e-05	-2.90362e-10	-1.2254
48471400	chr12:48471400:T:C	1.97914e-11	-2.90362e-10	1.57545	0.000237142	-2.90362e-10	1.56797
48471429	chr12:48471429:A:G	1.23129e-11	0.498419	0.602428	0.00312739	3.4215	0.725768
48471718	chr12:48471718:C:T	3.17821e-13	-1.40379	-1.15227	2.94474e-06	-1.64189	-1.17878
48471843	chr12:48471843:C:T	1.0274e-11	0.673881	0.245935	0.00277744	3.67874	0.349855
48471977	chr12:48471977:T:C	3.32224e-13	-1.33375	-1.178	3.0523e-06	-1.58525	-1.19955
48472226	chr12:48472226:C:T	1.23276e-12	-2.02545	0.824903	3.16752e-05	-1.48887	1.04372
48472374	chr12:48472374:G:T	1.19274e-12	-2.90362e-10	-1.23355	1.43992e-05	-2.90362e-10	-1.23352
48472536	chr12:48472536:T:G	1.20285e-12	-2.90362e-10	-1.2251	1.451e-05	-2.90362e-10	-1.22585
48472802	chr12:48472802:A:C	1.20052e-12	-2.90362e-10	-1.22704	1.44832e-05	-2.90362e-10	-1.2277
48473256	chr12:48473256:C:T	1.19917e-12	-2.90362e-10	-1.22817	1.44675e-05	-2.90362e-10	-1.22879
48473466	chr12:48473466:C:T	5.9718e-13	-1.92534	-2.70255e-10	1.11905e-05	-1.48563	-2.70255e-10
48473755	chr12:48473755:T:C	1.23274e-12	-2.02459	0.824025	3.19007e-05	-1.4811	1.04303
48474315	chr12:48474315:C:T	7.07184e-12	-2.90362e-10	0.546321	8.69199e-05	-2.90362e-10	0.564297
48474439	chr12:48474439:G:A	6.67079e-13	-1.81465	-2.70255e-10	6.48581e-06	-2.03107	-2.70255e-10
48474635	chr12:48474635:G:A	1.20906e-12	-2.90362e-10	-1.21996	1.45819e-05	-2.90362e-10	-1.22091
48474688	chr12:48474688:G:C	2.55923e-12	-2.90362e-10	-0.470093	3.47221e-05	-2.90362e-10	-0.353313
48474745	chr12:48474745:C:T	1.19615e-12	-2.90362e-10	-1.23069	1.44337e-05	-2.90362e-10	-1.23113
48474909	chr12:48474909:C:T	1.36405e-12	-2.90362e-10	-1.09934	1.60626e-05	-2.90362e-10	-1.1242
48475284	chr12:48475284:A:G	2.16013e-12	-2.90362e-10	-0.639631	2.4648e-05	-2.90362e-10	-0.695993
48475300	chr12:48475300:A:AAG	1.2065e-12	-2.90362e-10	-1.22208	1.4552e-05	-2.90362e-10	-1.22296
48476039	chr12:48476039:G:T	4.54284e-12	-2.90362e-10	0.103753	5.57889e-05	-2.90362e-10	0.120885
48476196	chr12:48476196:G:C	1.20509e-12	-2.90362e-10	-1.22324	1.45359e-05	-2.90362e-10	-1.22407
48476279	chr12:48476279:C:G	3.03291e-13	-1.85393	-0.748934	5.40593e-06	-1.52662	-0.686568
48476459	chr12:48476459:T:G	1.19657e-12	-2.90362e-10	-1.23034	1.44383e-05	-2.90362e-10	-1.23081
48476510	chr12:48476510:G:T	1.19832e-12	-2.90362e-10	-1.22888	1.44579e-05	-2.90362e-10	-1.22945
48476925	chr12:48476925:C:T	3.4199e-13	-1.86609	-0.616678	6.07863e-06	-1.54924	-0.546675
48477204	chr12:48477204:C:T	1.2134e-12	-2.90362e-10	-1.21637	1.46319e-05	-2.90362e-10	-1.21748
48477219	chr12:48477219:G:C	1.20659e-12	-2.90362e-10	-1.222	1.45537e-05	-2.90362e-10	-1.22284
48477236	chr12:48477236:C:T	1.20318e-12	-2.90362e-10	-1.22484	1.45136e-05	-2.90362e-10	-1.2256
48477673	chr12:48477673:T:C	1.20234e-12	-2.90362e-10	-1.22553	1.4504e-05	-2.90362e-10	-1.22627
48477871	chr12:48477871:A:G	1.20229e-12	-2.90362e-10	-1.22558	1.45034e-05	-2.90362e-10	-1.22631
48477902	chr12:48477902:C:T	3.28969e-13	-1.8741	-0.647491	5.80343e-06	-1.56302	-0.579225
48477981	chr12:48477981:T:C	1.20425e-12	-2.90362e-10	-1.22394	1.45259e-05	-2.90362e-10	-1.22475
48478641	chr12:48478641:C:A	4.6006e-12	0.568883	-0.452497	0.00105966	3.52891	-0.463894
48478765	chr12:48478765:A:G	7.03122e-12	-2.90362e-10	0.540561	8.64099e-05	-2.90362e-10	0.558412
48478807	chr12:48478807:C:T	1.20304e-12	-2.90362e-10	-1.22494	1.45119e-05	-2.90362e-10	-1.22572
48479179	chr12:48479179:A:G	1.20234e-12	-2.90362e-10	-1.22553	1.45039e-05	-2.90362e-10	-1.22627
48479214	chr12:48479214:G:A	2.30954e-13	-1.84109	-1.03425	2.32984e-06	-2.02882	-1.02607
48479222	chr12:48479222:T:C	1.19661e-12	-2.90362e-10	-1.23031	1.44388e-05	-2.90362e-10	-1.23077
48479326	chr12:48479326:C:G	3.08973e-13	-1.91336	-0.670939	5.33432e-06	-1.62253	-0.604
48479608	chr12:48479608:T:G	3.14185e-13	-1.91979	-0.64778	5.34209e-06	-1.6454	-0.579669
48479901	chr12:48479901:T:A	1.20647e-12	-2.90362e-10	-1.2221	1.45516e-05	-2.90362e-10	-1.22299
48479953	chr12:48479953:G:A	7.08047e-12	-2.90362e-10	0.54754	8.70104e-05	-2.90362e-10	0.565338
48480124	chr12:48480124:T:C	1.20348e-12	-2.90362e-10	-1.22458	1.45171e-05	-2.90362e-10	-1.22536
48480139	chr12:48480139:T:G	3.26937e-13	-1.8803	-0.647491	5.74343e-06	-1.57341	-0.579225
48480352	chr12:48480352:G:A	1.20046e-12	-2.90362e-10	-1.2271	1.44825e-05	-2.90362e-10	-1.22775
48480452	chr12:48480452:TTAAC:T	1.2117e-12	-2.90362e-10	-1.21778	1.46115e-05	-2.90362e-10	-1.21888
48480939	chr12:48480939:AT:A	3.2652e-13	-1.88157	-0.647491	5.73142e-06	-1.5755	-0.579225
48480980	chr12:48480980:C:T	2.88795e-13	-1.45256	-1.19928	2.73407e-06	-1.67928	-1.21562
48481108	chr12:48481108:T:C	1.20591e-12	-2.90362e-10	-1.22257	1.45454e-05	-2.90362e-10	-1.22341
48481392	chr12:48481392:A:G	1.2088e-12	-2.90362e-10	-1.22017	1.45792e-05	-2.90362e-10	-1.22109
48482297	chr12:48482297:G:C	1.21606e-12	-2.90362e-10	-1.21418	1.46422e-05	-2.90362e-10	-1.21678
48482429	chr12:48482429:C:T	3.29553e-13	-1.89926	-0.620558	5.77058e-06	-1.59722	-0.550699
48482440	chr12:48482440:T:C	5.85922e-13	-1.31457	-0.629795	5.60543e-06	-1.63836	-0.538593
48483043	chr12:48483043:C:T	7.73635e-13	-1.66646	-2.70255e-10	7.57457e-06	-1.87589	-2.70255e-10
48483119	chr12:48483119:T:G	3.86825e-13	-1.3166	-1.04299	3.47508e-06	-1.57462	-1.08045
48483183	chr12:48483183:C:T	1.21692e-12	-2.90362e-10	-1.21348	1.46519e-05	-2.90362e-10	-1.21612
48483410	chr12:48483410:T:C	1.21747e-12	-2.90362e-10	-1.21302	1.46579e-05	-2.90362e-10	-1.21571
48483617	chr12:48483617:G:A	9.33175e-13	-0.580249	-0.898713	0.00062941	3.37575	-0.831654
48484153	chr12:48484153:C:A	2.33738e-12	-2.90362e-10	-0.56077	3.06613e-05	-2.90362e-10	-0.477688
48484179	chr12:48484179:G:A	1.22025e-12	-2.90362e-10	-1.21075	1.46892e-05	-2.90362e-10	-1.21358
48484183	chr12:48484183:G:A	1.21376e-12	-2.90362e-10	-1.21608	1.48638e-05	-2.90362e-10	-1.20176
48484272	chr12:48484272:C:T	1.94964e-12	-2.90362e-10	-0.742154	2.41102e-05	-2.90362e-10	-0.718054
48484617	chr12:48484617:C:T	7.73602e-13	-1.6665	-2.70255e-10	7.57766e-06	-1.87549	-2.70255e-10
48484658	chr12:48484658:T:C	1.21712e-12	-2.90362e-10	-1.21331	1.46541e-05	-2.90362e-10	-1.21597
48485174	chr12:48485174:T:C	1.21207e-12	-2.90362e-10	-1.21747	1.45975e-05	-2.90362e-10	-1.21984
48485667	chr12:48485667:G:A	3.39294e-13	-1.82864	-0.66205	6.1584e-06	-1.48828	-0.594592
48485750	chr12:48485750:C:T	1.49524e-12	-2.90362e-10	-1.00751	1.84399e-05	-2.90362e-10	-0.986175
48485791	chr12:48485791:A:G	3.29295e-13	-1.84051	-0.68009	5.92651e-06	-1.50767	-0.613588
48485914	chr12:48485914:T:A	1.22608e-12	-2.90362e-10	-1.20598	1.47553e-05	-2.90362e-10	-1.20909
48486059	chr12:48486059:T:C	5.56385e-13	-1.9961	-2.70255e-10	7.35189e-06	-1.90573	-2.70255e-10
48486061	chr12:48486061:G:A	5.38104e-13	-2.0295	-2.70255e-10	1.4023e-05	-1.25999	-2.70255e-10
48486307	chr12:48486307:C:G	1.2129e-12	-2.90362e-10	-1.21679	1.46207e-05	-2.90362e-10	-1.21825
48486598	chr12:48486598:A:G	1.65163e-13	-2.00216	-1.20847	4.18909e-06	-1.28153	-1.18667
48486767	chr12:48486767:T:C	1.99626e-13	-1.78945	-1.23166	1.9379e-06	-2.01725	-1.22183
48486940	chr12:48486940:C:T	3.58782e-13	-1.32418	-1.11066	3.25401e-06	-1.58042	-1.14038
48487695	chr12:48487695:A:C	1.25984e-12	-1.17881	-2.70255e-10	2.53459e-05	-0.668072	-2.70255e-10
48487709	chr12:48487709:A:G	8.84293e-13	-0.539281	-0.993486	0.000716227	3.60726	-0.933952
48487878	chr12:48487878:C:T	1.26625e-12	-2.01761	0.843866	3.42436e-05	-1.43276	1.06557
48488230	chr12:48488230:G:A	1.2238e-12	-2.90362e-10	-1.20784	1.47293e-05	-2.90362e-10	-1.21085
48488779	chr12:48488779:C:A	7.88509e-12	0.425397	0.229777	0.00192464	3.32883	0.332981
48488976	chr12:48488976:CT:C	1.58533e-13	-2.03132	-1.22027	1.91019e-06	-2.03248	-1.221
48489183	chr12:48489183:T:C	6.47897e-12	-2.90362e-10	0.458762	8.05456e-05	-2.90362e-10	0.488134
48489229	chr12:48489229:T:C	1.91775e-13	-1.82901	-1.23223	1.91813e-06	-2.02599	-1.22335
48489237	chr12:48489237:G:T	4.09949e-13	-1.1809	-1.12062	3.5941e-06	-1.47423	-1.14717
48489528	chr12:48489528:T:C	1.28634e-12	-2.01214	0.854149	3.57174e-05	-1.40126	1.0762
48489929	chr12:48489929:T:C	3.22847e-12	-2.90362e-10	-0.237793	3.59177e-05	-2.90362e-10	-0.319459
48490173	chr12:48490173:G:A	6.80444e-12	-2.90362e-10	0.507775	8.35522e-05	-2.90362e-10	0.524782
48490746	chr12:48490746:A:G	1.24551e-12	-2.90362e-10	-1.19025	1.51839e-05	-2.90362e-10	-1.18045
48490752	chr12:48490752:G:C	1.68466e-13	-1.96834	-1.22248	5.50004e-06	-0.988645	-1.20729
48490753	chr12:48490753:T:C	1.21513e-12	-2.90362e-10	-1.21495	1.46312e-05	-2.90362e-10	-1.21754
48490827	chr12:48490827:C:T	1.9399e-13	-1.90129	-1.14846	1.96649e-06	-2.02918	-1.19526
48491001	chr12:48491001:C:T	6.02903e-12	-2.90362e-10	0.386787	7.49097e-05	-2.90362e-10	0.415594
48491392	chr12:48491392:A:G	1.69483e-12	-2.90362e-10	-0.882215	2.06101e-05	-2.90362e-10	-0.874908
48491561	chr12:48491561:A:G	2.83458e-12	-2.90362e-10	-0.367905	3.14444e-05	-2.90362e-10	-0.452468
48491566	chr12:48491566:T:C	7.32127e-13	-1.7216	-2.70255e-10	7.72056e-06	-1.8568	-2.70255e-10
48491909	chr12:48491909:T:C	4.29097e-13	-1.15173	-1.10414	4.49437e-06	-1.2621	-1.13576
48492181	chr12:48492181:C:A	1.58414e-12	-2.90362e-10	-0.949759	1.81958e-05	-2.90362e-10	-0.9995
48492314	chr12:48492314:C:T	5.99829e-13	-1.92091	-2.70255e-10	6.73986e-06	-1.99265	-2.70255e-10
48492328	chr12:48492328:C:G	6.13781e-12	-2.90362e-10	0.404669	7.62825e-05	-2.90362e-10	0.433754
48492378	chr12:48492378:A:C	1.22111e-12	-2.90362e-10	-1.21004	1.4698e-05	-2.90362e-10	-1.21298
48492498	chr12:48492498:A:G	1.23657e-12	-2.90362e-10	-1.19746	1.48736e-05	-2.90362e-10	-1.2011
48492701	chr12:48492701:C:T	2.12213e-13	-1.7275	-1.23246	2.04881e-06	-1.95978	-1.22365
48492712	chr12:48492712:G:A	1.21884e-12	-2.90362e-10	-1.2119	1.46728e-05	-2.90362e-10	-1.2147
48493336	chr12:48493336:A:C	3.15575e-13	-1.8558	-0.70736	5.61393e-06	-1.53286	-0.642582
48493517	chr12:48493517:G:A	1.22886e-12	-2.90362e-10	-1.20372	1.47856e-05	-2.90362e-10	-1.20704
48493810	chr12:48493810:A:G	4.87764e-11	-2.90362e-10	2.47745	0.000854096	-2.90362e-10	2.84935
48493885	chr12:48493885:G:A	1.52815e-12	-2.90362e-10	-0.985743	1.76284e-05	-2.90362e-10	-1.03118
48494048	chr12:48494048:G:A	1.2029e-12	-2.90362e-10	-1.22506	1.47282e-05	-2.90362e-10	-1.21092
48494052	chr12:48494052:C:G	1.20196e-12	-2.90362e-10	-1.22585	1.47084e-05	-2.90362e-10	-1.21227
48494191	chr12:48494191:T:C	2.11815e-13	-1.73102	-1.23082	2.05405e-06	-1.96145	-1.21942
48494214	chr12:48494214:T:C	4.64987e-13	-1.07108	-1.10447	4.79656e-06	-1.19745	-1.13535
48494333	chr12:48494333:CTT:C	1.24225e-12	-2.90362e-10	-1.19288	1.5167e-05	-2.90362e-10	-1.18157
48494374	chr12:48494374:A:C	6.1876e-12	-2.90362e-10	0.412748	7.59431e-05	-2.90362e-10	0.429295
48494811	chr12:48494811:C:T	1.30536e-12	-0.100291	-1.04303	0.00120629	4.18785	-0.993231
48494821	chr12:48494821:T:G	3.21028e-12	-2.90362e-10	-0.243442	3.57151e-05	-2.90362e-10	-0.325115
48494906	chr12:48494906:C:G	1.65817e-12	0.32696	-1.23104	0.00631333	6.08204	-1.23231
48494960	chr12:48494960:G:A	9.12574e-12	-2.90362e-10	0.8013	0.000114108	-2.90362e-10	0.836458
48494961	chr12:48494961:A:T	8.71834e-12	-2.90362e-10	0.755629	0.000108956	-2.90362e-10	0.790252
48495454	chr12:48495454:T:C	5.74453e-13	-0.731156	-1.23298	8.74597e-05	1.80295	-1.23246
48495455	chr12:48495455:G:A	8.88281e-12	0.774318	-2.70255e-10	2.83145e-05	-0.557316	-2.70255e-10
48495880	chr12:48495880:C:T	1.42583e-12	-2.90362e-10	-1.05505	1.79296e-05	-2.90362e-10	-1.01423
48495968	chr12:48495968:A:T	1.23271e-12	-2.90362e-10	-1.20058	1.50369e-05	-2.90362e-10	-1.19019
48496125	chr12:48496125:G:A	1.04718e-12	-0.691296	-0.672399	8.195e-06	-1.07342	-0.723749
48496609	chr12:48496609:A:G	6.85824e-13	-1.78693	-2.70255e-10	6.51268e-06	-2.02694	-2.70255e-10
48496655	chr12:48496655:A:G	1.19591e-12	-2.90362e-10	-1.23089	1.44473e-05	-2.90362e-10	-1.23018
48496773	chr12:48496773:T:C	1.47531e-12	-2.90362e-10	-1.02093	1.73444e-05	-2.90362e-10	-1.04742
48497103	chr12:48497103:T:C	9.72098e-13	-0.790834	-0.647265	7.66631e-06	-1.15946	-0.704393
48497136	chr12:48497136:G:A	5.24477e-11	-2.90362e-10	2.55002	0.000718932	-2.90362e-10	2.67708
48497212	chr12:48497212:C:A	1.01787e-12	-0.789127	-0.602963	8.01353e-06	-1.15733	-0.662226
48497231	chr12:48497231:T:C	1.47138e-12	-2.90362e-10	-1.0236	1.73041e-05	-2.90362e-10	-1.04975
48497305	chr12:48497305:A:G	1.21112e-12	-2.90362e-10	-1.21825	1.49556e-05	-2.90362e-10	-1.1956
48497315	chr12:48497315:G:T	1.52714e-12	-2.90362e-10	-0.986404	1.79137e-05	-2.90362e-10	-1.01512
48497446	chr12:48497446:G:A	1.45625e-12	-2.90362e-10	-1.03394	1.83483e-05	-2.90362e-10	-0.99115
48497454	chr12:48497454:T:C	2.60698e-13	-1.55495	-1.19924	0.000297747	3.00535	-1.2098
48497623	chr12:48497623:C:T	1.47259e-12	-2.90362e-10	-1.02278	1.85813e-05	-2.90362e-10	-0.978535
48497764	chr12:48497764:G:A	4.42055e-13	-1.75944	-0.46668	8.69459e-05	1.04663	-0.482036
48497790	chr12:48497790:G:A	5.68804e-13	-1.97402	-2.70255e-10	6.62555e-06	-2.00976	-2.70255e-10
48498649	chr12:48498649:T:C	8.57802e-11	-2.90362e-10	3.04199	0.0012005	-2.90362e-10	3.1898
48498668	chr12:48498668:T:C	1.09646e-10	-2.90362e-10	3.28745	0.00151236	-2.90362e-10	3.42073
48498805	chr12:48498805:G:A	5.8802e-13	-1.94079	-2.70255e-10	6.7485e-06	-1.99137	-2.70255e-10
48498850	chr12:48498850:G:A	1.58014e-13	-2.02162	-1.23325	1.99516e-06	-1.99056	-1.21941
48498893	chr12:48498893:A:G	2.75159e-13	-1.95844	-0.741771	4.51632e-06	-1.70891	-0.684088
48499140	chr12:48499140:C:T	1.48162e-12	-2.90362e-10	-1.01667	1.74134e-05	-2.90362e-10	-1.04345
48499237	chr12:48499237:A:AT	1.31601e-11	0.230538	0.936856	0.00187362	2.58358	1.05136
48499252	chr12:48499252:T:C	2.05276e-11	-2.90362e-10	1.61197	0.000402922	-2.90362e-10	2.09805
48499770	chr12:48499770:A:G	1.63992e-12	-2.90362e-10	-0.915153	1.92084e-05	-2.90362e-10	-0.945343
48499954	chr12:48499954:T:C	4.58693e-11	-2.90362e-10	2.416	0.000627459	-2.90362e-10	2.54099
48500201	chr12:48500201:G:A	9.55202e-13	-0.659739	-0.795893	4.22493e-06	-1.62359	-0.836091
48500673	chr12:48500673:T:C	3.19789e-13	-1.47939	-1.07051	0.000430383	3.25286	-1.08887
48501221	chr12:48501221:T:C	1.20095e-12	-2.90362e-10	-1.22669	1.45141e-05	-2.90362e-10	-1.22557
48501354	chr12:48501354:C:T	1.42115e-12	-2.90362e-10	-1.05833	1.67479e-05	-2.90362e-10	-1.08242
48501460	chr12:48501460:TAC:T	1.47411e-12	-2.90362e-10	-1.02174	1.73267e-05	-2.90362e-10	-1.04844
48501601	chr12:48501601:T:C	1.19117e-12	-0.171465	-1.0634	0.000993123	4.02457	-1.02441
48501655	chr12:48501655:C:A	3.71725e-13	-1.7861	-0.613306	6.89358e-05	0.958259	-0.625773
48502667	chr12:48502667:A:G	3.71223e-12	-0.539202	0.441035	0.00102864	2.44745	0.587851
48502746	chr12:48502746:A:T	5.16795e-11	-2.90362e-10	2.53526	0.000707891	-2.90362e-10	2.6616
48502794	chr12:48502794:G:C	2.3451e-12	-2.90362e-10	-0.557472	2.91709e-05	-2.90362e-10	-0.527516
48503331	chr12:48503331:G:A	1.47938e-12	-2.90362e-10	-1.01818	1.73865e-05	-2.90362e-10	-1.045
48503647	chr12:48503647:G:A	2.23015e-12	-2.90362e-10	-0.607733	3.17072e-05	-2.90362e-10	-0.444144
48504076	chr12:48504076:C:T	5.2357e-11	-2.90362e-10	2.54829	0.000717395	-2.90362e-10	2.67494
48504149	chr12:48504149:CCAACTGAGCTTGAG:C	5.653e-13	-1.9802	-2.70255e-10	6.60036e-06	-2.01357	-2.70255e-10
48504480	chr12:48504480:C:T	2.65507e-13	-1.98455	-0.751365	4.27304e-06	-1.75794	-0.690424
48504737	chr12:48504737:G:T	1.46662e-12	-2.90362e-10	-1.02684	1.84902e-05	-2.90362e-10	-0.983449
48504780	chr12:48504780:G:A	1.4903e-12	-2.90362e-10	-1.01082	1.75044e-05	-2.90362e-10	-1.03824
48505641	chr12:48505641:G:A	3.82228e-13	-1.75559	-0.615945	7.62385e-05	1.06166	-0.628484
48505787	chr12:48505787:T:A	3.84774e-13	-1.77831	-0.586593	7.23065e-05	0.98058	-0.600356
48505860	chr12:48505860:AT:A	5.09205e-11	-2.90362e-10	2.52047	0.000698557	-2.90362e-10	2.64833
48506106	chr12:48506106:C:T	1.65808e-12	-2.90362e-10	-0.90414	2.05544e-05	-2.90362e-10	-0.877615
48506366	chr12:48506366:C:T	5.54332e-13	-1.99979	-2.70255e-10	6.52938e-06	-2.02438	-2.70255e-10
48506683	chr12:48506683:A:G	4.92249e-12	-0.519404	0.703418	0.00145856	2.4966	0.887913
48507328	chr12:48507328:A:G	1.69247e-12	-2.90362e-10	-0.883614	2.09976e-05	-2.90362e-10	-0.856281
48507347	chr12:48507347:G:A	1.27586e-12	-2.90362e-10	-1.16618	1.59229e-05	-2.90362e-10	-1.13293
48507516	chr12:48507516:C:T	1.44885e-12	-2.90362e-10	-1.03903	1.70455e-05	-2.90362e-10	-1.0648
48508113	chr12:48508113:T:C	4.95176e-11	-2.90362e-10	2.49253	0.000677793	-2.90362e-10	2.61815
48508409	chr12:48508409:G:A	5.78024e-12	-0.436042	0.780687	0.00143077	2.395	0.970281
48508558	chr12:48508558:C:T	2.14899e-13	-1.93487	-1.01252	2.64514e-06	-1.95664	-0.971329
48508908	chr12:48508908:G:T	1.46829e-12	-2.90362e-10	-1.0257	1.81192e-05	-2.90362e-10	-1.00372
48509014	chr12:48509014:C:T	1.43049e-12	-2.90362e-10	-1.05178	1.68439e-05	-2.90362e-10	-1.0767
48509143	chr12:48509143:AC:A	2.41947e-13	-1.80973	-1.01911	2.48606e-06	-2.01592	-0.974066
48509413	chr12:48509413:C:T	2.0807e-13	-1.91266	-1.06702	2.48415e-06	-1.95212	-1.03864
48509521	chr12:48509521:C:T	4.2731e-13	-1.08312	-1.17693	4.666e-06	-1.21569	-1.1447
48509654	chr12:48509654:A:G	1.29889e-12	-2.90362e-10	-1.14829	1.58396e-05	-2.90362e-10	-1.13818
48510085	chr12:48510085:G:A	1.45683e-12	-2.90362e-10	-1.03353	1.71351e-05	-2.90362e-10	-1.05956
48510352	chr12:48510352:T:G	1.60622e-12	-2.90362e-10	-0.935918	1.9737e-05	-2.90362e-10	-0.918193
48510357	chr12:48510357:C:T	1.6481e-12	-2.90362e-10	-0.910177	2.0423e-05	-2.90362e-10	-0.884026
48510378	chr12:48510378:T:C	1.6503e-12	-2.90362e-10	-0.90884	2.04513e-05	-2.90362e-10	-0.882644
48510456	chr12:48510456:G:A	1.23156e-11	0.254244	0.846826	0.00176579	2.61647	0.959193
48510815	chr12:48510815:A:G	2.42935e-13	-1.79588	-1.02888	2.45062e-06	-2.01952	-0.98483
48511009	chr12:48511009:A:G	2.14546e-12	-0.646446	-2.70255e-10	3.53325e-05	-0.335886	-2.70255e-10
48511251	chr12:48511251:C:T	2.19757e-13	-2.02329	-0.901741	3.23496e-06	-1.87286	-0.853809
48511717	chr12:48511717:T:C	1.86638e-12	-2.90362e-10	-0.785797	2.60773e-05	-2.90362e-10	-0.639625
48511768	chr12:48511768:C:T	3.54794e-13	-1.77713	-0.668891	5.84573e-05	0.848848	-0.68124
48511792	chr12:48511792:A:G	1.46301e-11	-1.92014	3.19342	0.000227542	-1.894	3.42064
48512057	chr12:48512057:G:A	2.44523e-12	-0.515661	-2.70255e-10	1.84194e-05	-0.987286	-2.70255e-10
48512085	chr12:48512085:C:T	5.05721e-11	-2.90362e-10	2.5136	0.000693055	-2.90362e-10	2.64042
48512191	chr12:48512191:G:A	1.84105e-13	-1.92302	-1.17903	7.57714e-06	-0.723251	-1.1523
48512215	chr12:48512215:C:T	7.54756e-13	-0.831649	-0.859511	6.78348e-06	-1.07925	-0.906952
48512272	chr12:48512272:A:G	2.35604e-13	-1.87466	-0.980739	2.66122e-06	-1.98954	-0.93236
48512749	chr12:48512749:G:A	2.30575e-13	-1.88597	-0.991013	2.64794e-06	-1.9833	-0.943604
48512841	chr12:48512841:A:C	2.42404e-13	-1.80976	-1.01718	2.49134e-06	-2.01591	-0.971955
48513088	chr12:48513088:G:A	2.72234e-13	-1.96151	-0.749385	4.45182e-06	-1.71515	-0.692228
48513296	chr12:48513296:A:T	2.35913e-13	-1.9939	-0.860192	2.94804e-06	-2.02469	-0.794862
48513307	chr12:48513307:G:A	5.65949e-12	-0.440535	0.764068	0.00139849	2.38956	0.952896
48513891	chr12:48513891:A:AT	5.35914e-11	-2.90362e-10	2.57159	0.000735038	-2.90362e-10	2.69923
48514010	chr12:48514010:T:C	1.2038e-11	0.220526	0.857745	0.00170152	2.56819	0.970396
48514337	chr12:48514337:T:C	5.95893e-13	-1.92749	-2.70255e-10	6.63678e-06	-2.00806	-2.70255e-10
48514351	chr12:48514351:G:C	1.47558e-11	-1.90362	3.18546	0.000221931	-1.91055	3.41222
48514614	chr12:48514614:A:G	8.70119e-13	-0.835031	-0.713894	7.74629e-06	-1.08552	-0.767952
48514779	chr12:48514779:C:T	1.22184e-12	-2.90362e-10	-1.20944	1.48279e-05	-2.90362e-10	-1.20418
48514901	chr12:48514901:C:T	5.34133e-11	-2.90362e-10	2.56826	0.000732555	-2.90362e-10	2.69585
48515068	chr12:48515068:C:A	5.42261e-11	-2.90362e-10	2.58336	0.000743852	-2.90362e-10	2.71115
48515152	chr12:48515152:C:T	5.64045e-13	-1.98242	-2.70255e-10	6.59344e-06	-2.01461	-2.70255e-10
48515262	chr12:48515262:C:T	7.43233e-13	-0.808044	-0.898501	6.68046e-06	-1.05775	-0.94375
48515309	chr12:48515309:A:G	2.06154e-13	-2.02482	-0.964109	3.00625e-06	-1.87921	-0.92079
48515717	chr12:48515717:T:C	2.65295e-13	-1.96984	-0.766867	4.34712e-06	-1.7244	-0.706778
48515975	chr12:48515975:G:A	2.6793e-13	-1.96422	-0.762612	4.36565e-06	-1.72077	-0.706155
48516317	chr12:48516317:G:A	1.48962e-11	-1.91176	3.20307	0.000227817	-1.90275	3.4306
48516369	chr12:48516369:A:C	8.04778e-11	-2.90362e-10	2.97818	0.00112835	-2.90362e-10	3.12782
48516966	chr12:48516966:T:C	2.0483e-12	-2.90362e-10	-0.692791	2.49097e-05	-2.90362e-10	-0.685432
48517191	chr12:48517191:G:T	2.05572e-12	-2.90362e-10	-0.689175	2.32782e-05	-2.90362e-10	-0.753174
48517499	chr12:48517499:A:C	2.69897e-13	-1.95725	-0.762262	4.45107e-06	-1.70567	-0.70187
48517725	chr12:48517725:C:T	1.51492e-11	-1.91838	3.22653	0.00023498	-1.8957	3.45451
48517846	chr12:48517846:C:T	3.46885e-13	-1.74802	-0.720545	6.12282e-05	0.945441	-0.731522
48518018	chr12:48518018:G:A	2.59689e-13	-1.94909	-0.808984	4.30559e-06	-1.68922	-0.751554
48518425	chr12:48518425:G:T	2.3605e-12	-2.90362e-10	-0.550929	2.93305e-05	-2.90362e-10	-0.522061
48518785	chr12:48518785:C:T	3.66555e-13	-1.7241	-0.689308	6.81118e-05	1.02108	-0.700618
48519079	chr12:48519079:T:A	2.27028e-13	-2.01578	-0.876697	3.40024e-06	-1.85084	-0.826007
48519179	chr12:48519179:T:A	9.25748e-13	-0.462807	-1.02415	0.000604159	3.48395	-0.980803
48519445	chr12:48519445:T:C	1.1932e-12	-2.90362e-10	-1.23316	1.44042e-05	-2.90362e-10	-1.23317
48519495	chr12:48519495:G:A	7.17479e-12	0.150578	0.410196	0.000905351	2.5185	0.389132
48519550	chr12:48519550:G:A	1.26571e-12	-2.90362e-10	-1.17417	1.52779e-05	-2.90362e-10	-1.17428
48519962	chr12:48519962:C:A	2.37771e-13	-1.84312	-1.00313	2.55955e-06	-2.00407	-0.956785
48520326	chr12:48520326:T:C	7.15284e-12	-0.353053	0.910763	0.00187691	2.53112	1.10558
48520562	chr12:48520562:A:G	7.88712e-12	-1.97009	2.62552	0.000137008	-1.81773	2.83707
48520596	chr12:48520596:C:T	1.87373e-13	-1.90678	-1.17767	2.22466e-06	-1.94268	-1.15841
48520730	chr12:48520730:C:T	5.49341e-12	0.293749	-2.70255e-10	1.9956e-05	-0.907158	-2.70255e-10
48520825	chr12:48520825:A:G	1.09221e-11	0.309397	0.671589	0.00162689	2.71399	0.779744
48520875	chr12:48520875:G:A	2.37371e-13	-1.85847	-0.989457	2.61642e-06	-1.99761	-0.941268
48520923	chr12:48520923:A:G	1.25388e-12	-2.90362e-10	-1.18355	1.48331e-05	-2.90362e-10	-1.20383
48520949	chr12:48520949:G:A	3.57892e-13	-1.73318	-0.704139	6.51635e-05	0.991627	-0.715417
48520972	chr12:48520972:C:T	2.69593e-13	-1.96194	-0.7587	4.3971e-06	-1.71754	-0.702202
48520984	chr12:48520984:A:G	7.03755e-12	-0.383879	0.925339	0.00180925	2.47918	1.1208
48521003	chr12:48521003:G:A	5.67567e-11	-2.90362e-10	2.62897	0.000779135	-2.90362e-10	2.75749
48521175	chr12:48521175:A:G	1.54064e-11	-1.92103	3.24601	0.000240572	-1.89237	3.4747
48521781	chr12:48521781:A:G	8.33581e-11	-2.90362e-10	3.01335	0.00116592	-2.90362e-10	3.16057
48522290	chr12:48522290:T:TA	1.23514e-12	-2.90362e-10	-1.19862	1.50702e-05	-2.90362e-10	-1.18797
48522360	chr12:48522360:A:G	1.61688e-11	-1.91793	3.29121	0.000251124	-1.89576	3.52101
48522506	chr12:48522506:TCG:T	6.93519e-12	-0.345467	0.872276	0.00182441	2.54156	1.06676
48522620	chr12:48522620:C:T	5.44631e-11	-2.90362e-10	2.58772	0.000747207	-2.90362e-10	2.71565
48522698	chr12:48522698:T:A	2.41279e-13	-1.87448	-0.957121	2.72998e-06	-1.98984	-0.906556
48522739	chr12:48522739:T:C	2.49685e-13	-1.95837	-0.838982	4.08668e-06	-1.70939	-0.783567
48523069	chr12:48523069:C:A	5.45104e-11	-2.90362e-10	2.58859	0.000747867	-2.90362e-10	2.71654
48523224	chr12:48523224:C:T	7.69023e-12	-0.398717	1.02887	0.0019665	2.4546	1.22872
48523651	chr12:48523651:A:G	5.39709e-12	0.27606	-2.70255e-10	0.000118308	0.872598	-2.70255e-10
48524612	chr12:48524612:G:A	9.07339e-11	-2.90362e-10	3.09813	0.00127188	-2.90362e-10	3.24756
48525184	chr12:48525184:G:A	1.02386e-12	-0.203899	-1.18232	0.000816986	3.96308	-1.15815
48525193	chr12:48525193:C:T	1.25688e-12	-2.90362e-10	-1.18117	1.56341e-05	-2.90362e-10	-1.15123
48525195	chr12:48525195:C:T	2.4185e-13	-1.86096	-0.968278	2.67837e-06	-1.99677	-0.918714
48525217	chr12:48525217:G:A	2.58731e-13	-1.973	-0.788769	4.17935e-06	-1.74047	-0.730067
48525227	chr12:48525227:G:T	2.40651e-13	-1.87382	-0.960384	2.71881e-06	-1.99044	-0.910057
48525430	chr12:48525430:T:G	1.14629e-12	-0.0858668	-1.1874	0.0010036	4.17494	-1.16428
48525645	chr12:48525645:A:G	2.32198e-12	-2.90362e-10	-0.567378	2.8842e-05	-2.90362e-10	-0.538858
48525773	chr12:48525773:A:G	7.27749e-12	0.188647	0.386338	0.000937519	2.57701	0.365534
48525877	chr12:48525877:G:A	1.04254e-12	-0.226841	-1.1413	0.000822576	3.9213	-1.10955
48526010	chr12:48526010:T:C	6.54715e-13	-1.00349	-0.829862	5.96838e-06	-1.23645	-0.877761
48526013	chr12:48526013:C:T	1.15843e-11	0.708592	0.331255	0.000159829	0.918799	0.254615
48526478	chr12:48526478:C:G	1.63505e-12	-2.90362e-10	-0.918129	2.00342e-05	-2.90362e-10	-0.903248
48526822	chr12:48526822:T:C	1.36952e-11	-2.90362e-10	1.20725	0.000165135	-2.90362e-10	1.20607
48527159	chr12:48527159:CATT:C	7.01959e-13	-1.02199	-0.741693	6.34014e-06	-1.25929	-0.794503
48527377	chr12:48527377:C:T	1.20718e-11	0.678615	0.402458	0.000166071	0.887566	0.324161
48527611	chr12:48527611:AACT:A	1.17002e-11	0.732546	0.317262	0.000161399	0.942151	0.241038
48527716	chr12:48527716:G:T	8.8767e-11	-2.90362e-10	3.07622	0.0012445	-2.90362e-10	3.2258
48527750	chr12:48527750:C:T	1.1376e-11	0.661451	0.360256	0.000156565	0.869745	0.28304
48527868	chr12:48527868:T:C	3.80765e-12	-2.90362e-10	-0.0727883	5.02844e-05	-2.90362e-10	0.0170045
48528341	chr12:48528341:C:A	1.20818e-12	-2.90362e-10	-1.22068	1.45903e-05	-2.90362e-10	-1.22033
48529449	chr12:48529449:A:G	7.01867e-12	0.644487	-0.105713	9.93112e-05	0.840041	-0.142472
48529508	chr12:48529508:G:A	1.8718e-12	-0.992796	0.209895	9.0445e-05	0.409608	0.194445
48529625	chr12:48529625:C:T	1.2078e-12	-2.90362e-10	-1.221	1.45856e-05	-2.90362e-10	-1.22065
48529797	chr12:48529797:G:A	1.36902e-12	-2.90362e-10	-1.0957	1.67956e-05	-2.90362e-10	-1.07957
48529991	chr12:48529991:G:A	8.46757e-12	0.801943	-0.0754989	0.000120371	1.00268	-0.112792
48530147	chr12:48530147:C:A	2.85026e-12	-2.02881	1.66642	6.70409e-05	-1.50029	1.8049
48530644	chr12:48530644:G:A	4.18403e-12	-0.811166	0.832641	0.000253448	0.675356	0.959114
48530758	chr12:48530758:C:A	1.28316e-12	-2.90362e-10	-1.16048	1.54961e-05	-2.90362e-10	-1.1601
48530770	chr12:48530770:G:A	6.07957e-13	-1.90745	-2.70255e-10	6.6984e-06	-1.99882	-2.70255e-10
48530892	chr12:48530892:T:C	7.03653e-12	0.544868	-0.00355277	9.81586e-05	0.729992	-0.0440974
48530996	chr12:48530996:T:C	1.77276e-12	-2.90362e-10	-0.83726	2.45672e-05	-2.90362e-10	-0.699278
48531036	chr12:48531036:T:C	2.80516e-13	-1.73216	-0.948763	2.64175e-06	-2.03108	-0.898167
48531231	chr12:48531231:A:G	4.16902e-12	-0.855158	0.873039	0.000240755	0.586888	0.9962
48531354	chr12:48531354:G:A	1.67252e-12	-2.90362e-10	-0.895469	2.057e-05	-2.90362e-10	-0.876857
48531453	chr12:48531453:C:T	1.8205e-12	0.399255	-1.20994	0.00025042	2.8208	-1.19835
48531534	chr12:48531534:G:T	4.70327e-12	-2.90362e-10	0.138458	5.24405e-05	-2.90362e-10	0.058989
48532259	chr12:48532259:A:C	6.96508e-13	-0.900765	-0.870711	6.42869e-06	-1.13968	-0.900235
48532494	chr12:48532494:C:CA	8.20735e-12	0.71708	-0.0218497	0.000116599	0.922614	-0.0645589
48533009	chr12:48533009:C:A	8.68789e-12	0.930671	-0.17854	0.000124949	1.1436	-0.216391
48533146	chr12:48533146:A:G	6.26016e-13	-0.921174	-0.957005	5.82913e-06	-1.15315	-0.984676
48533476	chr12:48533476:C:T	1.28667e-12	-2.90362e-10	-1.15774	1.56873e-05	-2.90362e-10	-1.14784
48533668	chr12:48533668:GGATTCAGAAAA:G	2.91424e-13	-2.0177	-0.625077	3.75465e-06	-2.02797	-0.549719
48533731	chr12:48533731:A:G	8.10795e-12	0.719473	-0.0364277	0.000114906	0.922209	-0.0787821
48533758	chr12:48533758:A:G	7.34169e-12	0.673284	-0.0895149	0.000104145	0.87666	-0.131566
48534608	chr12:48534608:CA:C	1.31075e-12	-2.90362e-10	-1.1392	1.60504e-05	-2.90362e-10	-1.12496
48534727	chr12:48534727:C:A	4.35244e-12	0.0609371	-2.70255e-10	0.000120942	0.894624	-2.70255e-10
48534925	chr12:48534925:G:A	8.67138e-12	0.748345	0.00188301	0.000123235	0.954393	-0.0409905
48535043	chr12:48535043:G:A	8.85008e-12	0.772436	-0.00180953	0.000125991	0.980145	-0.0446223
48535407	chr12:48535407:A:T	3.7161e-12	0.825655	-0.922781	0.000402861	2.94116	-0.843258
48535791	chr12:48535791:A:C	5.76539e-13	-1.96051	-2.70255e-10	7.08034e-06	-1.94337	-2.70255e-10
48535832	chr12:48535832:T:C	5.67533e-12	-1.96558	2.29191	0.000231005	-0.942715	2.48447
48535897	chr12:48535897:G:A	3.40003e-13	-2.00207	-0.486528	4.26967e-06	-2.03234	-0.416814
48535920	chr12:48535920:A:G	4.22147e-12	-2.02661	2.05699	0.000127959	-1.26708	2.2181
48535974	chr12:48535974:C:T	4.71183e-12	-0.719486	0.859763	0.000290559	0.788495	0.982621
48536023	chr12:48536023:G:C	3.72951e-12	-1.02189	0.928369	0.000405663	0.994303	1.11053
48536206	chr12:48536206:A:G	1.20841e-12	-2.90362e-10	-1.2205	1.45964e-05	-2.90362e-10	-1.21992
48536240	chr12:48536240:A:G	2.42957e-12	0.71104	-1.23313	0.00048107	3.50532	-1.23
48536260	chr12:48536260:AG:A	6.62616e-13	-0.891572	-0.929788	6.12906e-06	-1.13161	-0.956042
48537117	chr12:48537117:C:T	2.30519e-12	0.639986	-1.21462	0.000422479	3.34961	-1.20416
48537619	chr12:48537619:A:G	4.13593e-12	0.00991185	-2.70255e-10	0.000114439	0.839351	-2.70255e-10
48537799	chr12:48537799:TG:T	2.4903e-12	0.73483	-1.23223	0.000468052	3.47603	-1.22814
48537865	chr12:48537865:T:C	1.2402e-12	-2.90362e-10	-1.19453	1.51124e-05	-2.90362e-10	-1.18518
48537942	chr12:48537942:A:C	1.26666e-12	-2.90362e-10	-1.17342	1.54216e-05	-2.90362e-10	-1.16492
48538299	chr12:48538299:G:C	2.04949e-12	-2.90362e-10	-0.692209	2.29258e-05	-2.90362e-10	-0.768425
48539084	chr12:48539084:C:T	3.71908e-12	-0.791636	0.695314	0.000220257	0.676719	0.817387
48539343	chr12:48539343:C:T	4.21012e-12	-2.02359	2.05128	9.47291e-05	-1.55525	2.20558
48539450	chr12:48539450:C:T	2.6373e-12	0.788175	-1.22822	0.000505954	3.55803	-1.23228
48539567	chr12:48539567:G:T	1.61325e-12	-2.90362e-10	-0.931547	1.89269e-05	-2.90362e-10	-0.960104
48540165	chr12:48540165:T:C	2.00093e-13	-1.86418	-1.15459	2.21579e-06	-1.97246	-1.13263
48540277	chr12:48540277:A:G	1.58812e-11	-2.90362e-10	1.35534	0.000190223	-2.90362e-10	1.34751
48540330	chr12:48540330:G:A	2.34172e-12	-2.01833	1.45942	5.01114e-05	-1.58872	1.60227
48540465	chr12:48540465:C:T	1.04935e-12	-2.01751	0.655878	3.12223e-05	-1.48581	1.02625
48540596	chr12:48540596:GCAGGCCAC:G	2.27528e-12	-2.01352	1.42583	4.72734e-05	-1.61234	1.5676
48540690	chr12:48540690:A:G	1.82435e-12	-2.02023	1.21166	3.90157e-05	-1.57963	1.34291
48541525	chr12:48541525:C:T	9.36822e-13	-0.861377	-0.613685	8.55399e-06	-1.11879	-0.635499
48542216	chr12:48542216:C:T	1.22876e-12	-1.99298	0.789185	2.40477e-05	-1.52789	0.807236
48542455	chr12:48542455:A:T	2.21564e-13	-1.80722	-1.10963	2.25896e-06	-2.00579	-1.07999
48542507	chr12:48542507:G:A	1.14903e-12	-2.02905	0.758168	3.26384e-05	-1.29564	0.880438
48542525	chr12:48542525:TG:T	1.55229e-12	-2.90362e-10	-0.97007	1.90528e-05	-2.90362e-10	-0.953477
48542687	chr12:48542687:G:A	2.67554e-13	-2.02181	-0.706422	3.65985e-06	-2.02783	-0.575435
48542993	chr12:48542993:C:T	1.1535e-12	-2.03144	0.764438	2.82687e-05	-1.44924	0.890299
48543286	chr12:48543286:G:A	5.71851e-13	-0.828872	-1.1398	3.94559e-05	0.883273	-1.10878
48543499	chr12:48543499:T:C	1.1911e-12	-2.02976	0.794838	3.36862e-05	-1.30276	0.919158
48543893	chr12:48543893:A:C	1.89786e-12	-2.03294	1.26386	4.81469e-05	-1.42609	1.39966
48544597	chr12:48544597:G:A	1.7511e-12	0.372421	-1.22198	0.000282115	2.93776	-1.19613
48544850	chr12:48544850:G:T	1.91216e-12	-2.02512	1.26355	4.29912e-05	-1.54777	1.40808
48545047	chr12:48545047:C:T	1.77101e-12	-2.90362e-10	-0.838247	2.17414e-05	-2.90362e-10	-0.821471
48545188	chr12:48545188:G:A	1.56445e-12	0.263352	-1.22562	0.000239354	2.78028	-1.20302
48546028	chr12:48546028:A:G	1.75116e-12	-1.67049	0.820966	0.000227697	0.554057	0.973268
48546460	chr12:48546460:A:G	2.04646e-12	-1.64466	0.950973	0.000279927	0.625097	1.10874
48546598	chr12:48546598:C:T	3.09294e-12	-0.826761	0.546084	2.88514e-05	-1.06672	0.528187
48546896	chr12:48546896:G:A	1.99353e-12	-1.57006	0.850171	0.000307143	0.822227	1.0044
48546965	chr12:48546965:C:G	2.11255e-12	-1.64784	0.985932	0.000288022	0.617693	1.14466
48546987	chr12:48546987:G:A	1.26915e-12	-2.90362e-10	-1.17145	1.53234e-05	-2.90362e-10	-1.17131
48547241	chr12:48547241:A:G	1.86748e-12	-2.90362e-10	-0.785211	2.32057e-05	-2.90362e-10	-0.75629
48547341	chr12:48547341:C:T	2.00849e-12	-1.65929	0.946875	0.000268182	0.586804	1.10417
48547392	chr12:48547392:C:T	1.64746e-11	-2.90362e-10	1.39202	0.000197642	-2.90362e-10	1.38577
48547665	chr12:48547665:G:A	2.85962e-13	-2.01054	-0.651159	3.64349e-06	-2.02949	-0.578261
48547698	chr12:48547698:G:A	1.82075e-12	-2.90362e-10	-0.810551	2.23623e-05	-2.90362e-10	-0.793311
48547729	chr12:48547729:T:C	1.89059e-12	-2.01761	1.24469	4.02631e-05	-1.5949	1.38965
48547793	chr12:48547793:T:C	2.98877e-13	-2.00583	-0.611695	3.79064e-06	-2.03166	-0.536497
48547968	chr12:48547968:T:C	2.37079e-13	-1.70778	-1.14138	2.12841e-06	-2.02661	-1.11871
48548113	chr12:48548113:C:T	2.84409e-13	-2.00765	-0.659497	3.60532e-06	-2.03121	-0.587074
48548121	chr12:48548121:C:T	2.11146e-12	-1.66372	1.0013	0.000280225	0.574393	1.16051
48548123	chr12:48548123:T:C	1.80543e-12	-0.819001	-2.70255e-10	0.000237002	1.56738	-2.70255e-10
48548138	chr12:48548138:G:A	2.26622e-12	-1.61412	1.02243	0.000325734	0.702972	1.18242
48548641	chr12:48548641:C:G	2.71912e-12	-1.32637	0.916879	0.000580127	1.38911	1.07345
48548931	chr12:48548931:C:G	1.97105e-13	-2.01035	-1.02347	2.22304e-06	-2.03177	-1.07004
48549047	chr12:48549047:T:C	1.43401e-12	-2.90362e-10	-1.04932	1.76802e-05	-2.90362e-10	-1.02825
48549105	chr12:48549105:T:C	2.88948e-13	-2.00161	-0.649703	3.6383e-06	-2.03242	-0.576751
48549261	chr12:48549261:G:A	1.7582e-12	-2.90362e-10	-0.845509	2.18278e-05	-2.90362e-10	-0.817506
48549471	chr12:48549471:G:A	6.03241e-12	-0.831796	1.21914	6.19181e-05	-1.07713	1.30226
48549633	chr12:48549633:T:C	6.68533e-12	-0.802078	1.29219	6.85187e-05	-1.04986	1.37628
48549786	chr12:48549786:T:C	2.53251e-12	-1.58559	1.10501	0.000389235	0.7956	1.26789
48549840	chr12:48549840:A:G	2.19393e-12	-1.57475	0.950648	0.000340757	0.822056	1.10842
48549880	chr12:48549880:C:T	2.04792e-12	-1.54906	0.856083	0.000328869	0.884023	1.01095
48549975	chr12:48549975:T:C	2.26967e-12	-1.5836	0.993437	0.000348341	0.799805	1.15269
48550011	chr12:48550011:T:C	1.22187e-12	-2.90362e-10	-1.20942	1.50726e-05	-2.90362e-10	-1.18781
48550473	chr12:48550473:G:A	1.9603e-12	-2.02347	1.28676	4.3527e-05	-1.56001	1.4327
48551059	chr12:48551059:C:G	4.92534e-13	-0.981579	-1.13641	2.531e-05	0.482742	-1.15223
48551319	chr12:48551319:A:G	2.13644e-12	-1.59233	0.941666	0.000323254	0.778428	1.09932
48551366	chr12:48551366:A:G	2.14079e-12	-1.56751	0.918885	0.00033623	0.841364	1.07574
48551374	chr12:48551374:A:G	2.13258e-12	-1.5818	0.929333	0.000327598	0.80469	1.08641
48551585	chr12:48551585:G:A	3.09578e-13	-2.00456	-0.577786	3.93539e-06	-2.03115	-0.49953
48551912	chr12:48551912:C:T	4.50229e-13	-1.11409	-1.09371	2.08343e-05	0.251413	-1.1155
48551959	chr12:48551959:T:C	6.78026e-12	-0.519859	1.02407	5.92132e-05	-0.823397	1.00385
48552089	chr12:48552089:T:C	1.5617e-12	-2.90362e-10	-0.964022	2.09032e-05	-2.90362e-10	-0.860786
48552144	chr12:48552144:A:C	2.81357e-13	-2.00736	-0.670574	3.56321e-06	-2.03126	-0.598767
48552183	chr12:48552183:C:A	1.74873e-12	-2.90362e-10	-0.850913	2.14571e-05	-2.90362e-10	-0.834632
48552222	chr12:48552222:C:T	1.23943e-12	-2.90362e-10	-1.19515	1.49646e-05	-2.90362e-10	-1.195
48552296	chr12:48552296:A:T	2.15713e-12	-2.0215	1.38048	4.73731e-05	-1.57198	1.52934
48552448	chr12:48552448:C:T	1.9611e-12	-2.90362e-10	-0.736296	2.64777e-05	-2.90362e-10	-0.624386
48553002	chr12:48553002:C:T	1.70684e-12	-2.90362e-10	-0.875154	2.09344e-05	-2.90362e-10	-0.859297
48553013	chr12:48553013:G:A	1.7997e-12	0.349509	-1.17169	0.000289404	2.92033	-1.15319
48553424	chr12:48553424:T:C	3.36955e-12	-0.832084	0.637063	3.15322e-05	-1.06882	0.619143
48553497	chr12:48553497:C:T	1.24015e-12	-2.90362e-10	-1.19456	1.49734e-05	-2.90362e-10	-1.19442
48553916	chr12:48553916:T:C	5.03403e-12	-1.57305	1.77947	0.000866047	0.898646	1.9646
48553930	chr12:48553930:G:A	1.32717e-12	-2.90362e-10	-1.12675	1.60984e-05	-2.90362e-10	-1.12197
48553957	chr12:48553957:T:G	2.72613e-13	-2.01719	-0.692314	3.49459e-06	-2.02698	-0.622495
48554056	chr12:48554056:C:G	2.89097e-13	-1.5226	-1.1282	2.16039e-06	-2.0287	-1.1017
48554160	chr12:48554160:A:G	2.07905e-12	-1.64618	0.968293	0.000291557	0.645612	1.12893
48554270	chr12:48554270:C:G	1.76288e-12	0.365443	-1.2083	0.000282417	2.93856	-1.19587
48554717	chr12:48554717:T:C	2.07625e-12	-2.02843	1.34919	4.82192e-05	-1.52072	1.49579
48555052	chr12:48555052:T:G	4.86127e-13	-1.00722	-1.12387	2.4587e-05	0.442109	-1.14058
48555115	chr12:48555115:T:G	5.11642e-13	-1.00482	-1.07511	2.59058e-05	0.449097	-1.09532
48555337	chr12:48555337:T:C	5.44725e-13	-0.980796	-1.03648	2.78477e-05	0.485164	-1.0591
48555402	chr12:48555402:T:C	5.57476e-13	-0.953551	-1.04058	2.89311e-05	0.527149	-1.06292
48555674	chr12:48555674:A:T	5.92264e-13	-1.01425	-0.919352	2.94124e-05	0.43314	-0.952414
48555732	chr12:48555732:T:G	5.21322e-12	-1.79163	2.03303	0.000327659	-0.312616	2.2039
48555741	chr12:48555741:A:G	2.77316e-11	-0.0849657	1.99774	0.000240496	-0.436115	2.01813
48555766	chr12:48555766:G:A	3.11504e-13	-1.98558	-0.590564	3.8672e-06	-2.03297	-0.515187
48555781	chr12:48555781:T:C	5.57236e-13	-0.920592	-1.07397	2.9491e-05	0.577645	-1.09425
48555825	chr12:48555825:A:G	2.40463e-12	0.680527	-1.21293	0.000460873	3.42109	-1.18866
48555839	chr12:48555839:A:G	6.39032e-13	-0.794938	-1.06266	3.60772e-05	0.76864	-1.08367
48556287	chr12:48556287:T:C	5.29702e-13	-0.954508	-1.09073	2.75148e-05	0.524277	-1.11024
48556469	chr12:48556469:T:C	4.97301e-13	-1.04984	-1.05852	2.44058e-05	0.375334	-1.0812
48556769	chr12:48556769:C:T	5.2378e-13	-0.961968	-1.09452	2.66769e-05	0.497011	-1.1139
48556795	chr12:48556795:A:C	5.11564e-13	-0.952372	-1.12771	2.66521e-05	0.526597	-1.14442
48556893	chr12:48556893:G:A	2.24554e-12	-2.90362e-10	-0.600855	2.79145e-05	-2.90362e-10	-0.571544
48557078	chr12:48557078:G:A	2.64274e-13	-1.54185	-1.19872	1.60681e-05	0.0822585	-1.20611
48557155	chr12:48557155:G:A	5.08172e-13	-1.01551	-1.07122	2.51013e-05	0.414458	-1.09223
48557406	chr12:48557406:G:C	4.96805e-13	-0.98106	-1.1283	2.54931e-05	0.482675	-1.14496
48557441	chr12:48557441:C:T	4.87631e-13	-1.03388	-1.09411	2.38635e-05	0.38519	-1.11353
48557622	chr12:48557622:A:G	2.45933e-13	-1.88504	-0.92746	2.87025e-06	-1.95609	-0.890197
48557824	chr12:48557824:C:T	1.44317e-12	0.158086	-1.20104	0.000219043	2.70212	-1.21354
48557935	chr12:48557935:A:G	4.46195e-13	-1.08305	-1.13374	2.24021e-05	0.359829	-1.15136
48558057	chr12:48558057:C:G	5.05188e-13	-0.964914	-1.12771	2.61526e-05	0.50768	-1.14442
48558266	chr12:48558266:C:T	4.4472e-13	-1.10262	-1.1175	2.05331e-05	0.25613	-1.13478
48558421	chr12:48558421:A:G	2.43821e-11	-0.0535865	1.83764	0.000210317	-0.402837	1.85076
48558433	chr12:48558433:T:C	2.5719e-12	-2.90362e-10	-0.465156	3.2018e-05	-2.90362e-10	-0.434393
48558474	chr12:48558474:C:G	1.19825e-12	-2.90362e-10	-1.22894	1.44479e-05	-2.90362e-10	-1.23014
48558673	chr12:48558673:T:C	4.00815e-13	-1.20054	-1.12352	1.87164e-05	0.17076	-1.14205
48558937	chr12:48558937:T:C	4.03559e-13	-1.18372	-1.13351	1.90619e-05	0.198145	-1.15114
48559585	chr12:48559585:C:T	1.39179e-12	0.0963721	-1.17558	0.00020168	2.59888	-1.19289
48559683	chr12:48559683:A:G	4.12195e-12	-0.168795	0.175322	3.56786e-05	-0.491422	0.165283
48559721	chr12:48559721:G:A	1.26907e-12	0.0189118	-1.19043	0.00017625	2.47604	-1.20483
48559788	chr12:48559788:C:A	3.72601e-13	-1.19792	-1.19913	1.63879e-05	0.104084	-1.20823
48559899	chr12:48559899:G:A	4.77144e-13	-1.06155	-1.08818	2.29631e-05	0.343855	-1.11066
48560247	chr12:48560247:G:A	4.73188e-13	-1.14953	-1.00853	2.14936e-05	0.204022	-1.03696
48560392	chr12:48560392:C:T	5.82017e-13	-0.791276	-1.15978	3.15242e-05	0.698875	-1.14881
48560442	chr12:48560442:G:C	3.76356e-13	-1.18806	-1.19896	1.03846e-05	-0.382906	-1.17746
48561126	chr12:48561126:A:G	9.6192e-13	-1.44862	-2.70255e-10	7.45907e-06	-1.89126	-2.70255e-10
48561253	chr12:48561253:T:C	3.63564e-13	-1.92971	-0.491893	7.92161e-06	-1.30916	-0.521936
48561788	chr12:48561788:A:C	1.59589e-12	0.171	-1.11337	0.000220012	2.58194	-1.08894
48562212	chr12:48562212:A:G	4.16746e-13	-1.15158	-1.13349	1.84804e-05	0.168934	-1.15291
48562249	chr12:48562249:A:G	5.89881e-13	-1.99263	0.0549922	7.72193e-06	-2.03308	0.176452
48562274	chr12:48562274:G:A	1.193e-12	-2.90362e-10	-1.23333	1.441e-05	-2.90362e-10	-1.23277
48562460	chr12:48562460:T:A	3.42332e-12	-2.90362e-10	-0.17919	4.23376e-05	-2.90362e-10	-0.155013
48562793	chr12:48562793:G:T	3.59324e-12	-2.90362e-10	-0.130747	4.51873e-05	-2.90362e-10	-0.089873
48563033	chr12:48563033:C:T	1.54907e-12	-2.90362e-10	-0.972145	1.86176e-05	-2.90362e-10	-0.976584
48563049	chr12:48563049:C:T	1.63977e-12	-2.90362e-10	-0.915244	1.96959e-05	-2.90362e-10	-0.920281
48563163	chr12:48563163:A:G	1.25529e-12	-2.90362e-10	-1.18244	1.55506e-05	-2.90362e-10	-1.15659
48563257	chr12:48563257:C:T	2.857e-12	-2.90362e-10	-0.360029	3.5604e-05	-2.90362e-10	-0.328233
48563422	chr12:48563422:C:T	2.96719e-12	-2.90362e-10	-0.322186	3.70239e-05	-2.90362e-10	-0.289125
48563454	chr12:48563454:G:A	1.09698e-11	-2.90362e-10	0.985349	0.000131397	-2.90362e-10	0.977535
48563481	chr12:48563481:T:C	5.58011e-13	-1.99318	-2.70255e-10	9.59268e-06	-1.63969	-2.70255e-10
48563609	chr12:48563609:G:A	1.57052e-13	-2.03263	-1.22835	1.97385e-06	-1.9941	-1.2266
48563881	chr12:48563881:C:T	2.81183e-12	-2.90362e-10	-0.375966	3.36634e-05	-2.90362e-10	-0.384278
48563979	chr12:48563979:GT:G	3.43339e-13	-1.32343	-1.15541	3.01542e-06	-1.64127	-1.15568
48563985	chr12:48563985:C:T	5.90171e-13	-1.93714	-2.70255e-10	6.72222e-06	-1.99527	-2.70255e-10
48564287	chr12:48564287:C:T	1.689e-12	-2.90362e-10	-0.88566	2.07865e-05	-2.90362e-10	-0.866385
48564291	chr12:48564291:C:T	2.72411e-13	-1.54186	-1.16838	2.55209e-06	-1.80357	-1.1602
48564304	chr12:48564304:G:A	2.53104e-13	-1.59841	-1.18535	2.41288e-06	-1.84153	-1.17834
48564603	chr12:48564603:C:T	5.24703e-13	-2.00178	-0.0529389	6.4621e-06	-1.9523	-0.082436
48564882	chr12:48564882:C:G	2.86273e-13	-1.43655	-1.22406	2.50476e-06	-1.76212	-1.22037
48565013	chr12:48565013:C:A	1.32204e-12	-2.90362e-10	-1.13062	1.5928e-05	-2.90362e-10	-1.13261
48565447	chr12:48565447:C:T	2.85243e-13	-1.58071	-1.0835	2.19881e-06	-2.01331	-1.09946
48565606	chr12:48565606:T:G	2.40204e-13	-1.62617	-1.2099	1.95361e-06	-2.01534	-1.21567
48565635	chr12:48565635:A:G	2.59389e-13	-1.53717	-1.22205	1.95659e-06	-2.00326	-1.22623
48565746	chr12:48565746:C:T	1.30243e-12	-2.90362e-10	-1.14557	1.54736e-05	-2.90362e-10	-1.16155
48566052	chr12:48566052:A:G	1.23097e-12	-2.90362e-10	-1.20199	1.53351e-05	-2.90362e-10	-1.17055
48566275	chr12:48566275:A:G	3.17071e-13	-1.35061	-1.20782	2.64987e-06	-1.72222	-1.20396
48566474	chr12:48566474:A:G	5.20474e-13	-2.03303	-0.0297885	7.36698e-06	-1.84545	-0.0582321
48566491	chr12:48566491:T:C	2.41906e-12	-1.22714	0.700716	1.8127e-05	-1.99271	0.98942
48566575	chr12:48566575:TTAGGA:T	1.19509e-12	-2.90362e-10	-1.23158	1.44024e-05	-2.90362e-10	-1.2333
48567461	chr12:48567461:T:G	3.14254e-13	-2.03251	-0.534839	4.37504e-06	-1.85859	-0.566185
48567607	chr12:48567607:A:C	1.93036e-13	-2.01461	-1.04007	5.14446e-06	-1.23003	-1.03274
48568348	chr12:48568348:C:T	4.70584e-13	-1.06469	-1.09889	2.77121e-06	-1.81808	-1.06332
48569238	chr12:48569238:T:C	7.50112e-13	-0.646256	-1.05108	9.77426e-06	-0.57783	-1.04311
48569718	chr12:48569718:A:G	2.37043e-12	-2.90362e-10	-0.546727	3.08803e-05	-2.90362e-10	-0.470571
48570451	chr12:48570451:G:A	3.91602e-13	-1.32681	-1.0205	1.11003e-05	-0.481339	-1.01238
48571066	chr12:48571066:A:C	1.76374e-12	-2.90362e-10	-0.842365	2.18576e-05	-2.90362e-10	-0.816139
48571643	chr12:48571643:G:A	3.48037e-13	-1.91464	-0.550609	4.14708e-06	-1.93098	-0.547308
48571678	chr12:48571678:G:A	2.84311e-13	-1.93072	-0.736768	3.31441e-06	-1.9477	-0.754707
48572067	chr12:48572067:G:T	2.16764e-12	-2.90362e-10	-0.636159	2.62756e-05	-2.90362e-10	-0.632048
48572410	chr12:48572410:C:T	1.01207e-12	-1.3978	-2.70255e-10	1.46375e-05	-1.2171	-2.70255e-10
48572427	chr12:48572427:AAAG:A	1.51871e-12	-2.90362e-10	-0.991938	1.87239e-05	-2.90362e-10	-0.970889
48572495	chr12:48572495:T:C	1.53933e-12	-2.90362e-10	-0.978455	1.8989e-05	-2.90362e-10	-0.956831
48572959	chr12:48572959:G:A	1.19665e-12	-2.90362e-10	-1.23027	1.44465e-05	-2.90362e-10	-1.23024
48573086	chr12:48573086:AG:A	3.75268e-13	-1.99152	-0.398397	5.3613e-06	-1.81872	-0.40276
48573403	chr12:48573403:T:C	1.98458e-13	-1.95723	-1.06974	2.22992e-06	-2.01466	-1.08406
```
