## Supplementary material for "Characterization of shared and ancestry-specific signals driving complex traits using multi-ancestry fine-mapping": susiex_nc2.cs80.summary

```
# chr12:47314584-48573937
CS_ID	CS_LENGTH	CS_PURITY	MAX_PIP_SNP	BP	REF_ALLELE	ALT_ALLELE	REF_FRQ	BETA	SE	-LOG10P	MAX_PIP	POST-HOC_PROB_POP1	POST-HOC_PROB_POP2
1	1	1	chr12:47814585:T:C	47814585	C,C	T,T	1,1	-inf,-inf	inf,inf	13.4261,0.0555888	0.989325	1	0.228977
2	106	0	chr12:48327851:A:T	48327851	T,T	A,A	1,1	inf,inf	inf,inf	3.73704,1.0626	0.14784	0.831274	0.416798
```
