## Supplementary material for "Characterization of shared and ancestry-specific signals driving complex traits using multi-ancestry fine-mapping": susiex_nc3.cs80.cs

```
CS_ID	SNP	BP	REF_ALLELE	ALT_ALLELE	REF_FRQ	BETA	SE	-LOG10P	CS_PIP	OVRL_PIP
1	chr12:47814585:T:C	47814585	C,C	T,T	1,1	-inf,-inf	inf,inf	13.4261,0.0555888	0.992258	0.992258
2	chr12:48327851:A:T	48327851	T,T	A,A	1,1	inf,inf	inf,inf	3.73704,1.0626	0.147162	0.147303
2	chr12:48338751:A:G	48338751	G,G	A,A	1,1	inf,inf	inf,inf	3.69966,1.09684	0.141127	0.141268
2	chr12:48318084:T:G	48318084	G,G	T,T	1,1	inf,inf	inf,inf	3.80632,0.936483	0.110231	0.110371
2	chr12:48392852:C:T	48392852	T,T	C,C	1,1	-inf,-inf	inf,inf	5.34301,0.484939	0.0397288	0.0411479
2	chr12:47999315:G:A	47999315	A,A	G,G	1,1	-inf,-inf	inf,inf	4.2329,1.86212	0.0317347	0.0327952
2	chr12:48395194:G:A	48395194	A,A	G,G	1,1	-inf,inf	inf,inf	5.13815,0.132522	0.0188951	0.019741
2	chr12:48033546:T:C	48033546	C,C	T,T	1,1	-inf,-inf	inf,inf	3.31215,0.342164	0.0148836	0.0149696
2	chr12:48014230:A:G	48014230	G,G	A,A	1,1	-inf,-inf	inf,inf	4.73984,0.943123	0.0135693	0.013936
2	chr12:48035993:C:T	48035993	T,T	C,C	1,1	-inf,-inf	inf,inf	3.19929,0.279333	0.0103813	0.010454
2	chr12:48416125:G:A	48416125	A,A	G,G	1,1	-inf,inf	inf,inf	4.75531,0.193394	0.00939228	0.00991011
2	chr12:48038153:C:T	48038153	T,T	C,C	1,1	-inf,-inf	inf,inf	3.10317,0.338298	0.0089407	0.00900722
2	chr12:48417317:T:C	48417317	C,C	T,T	1,1	-inf,inf	inf,inf	4.69479,0.206524	0.0083474	0.00882876
2	chr12:48408490:T:C	48408490	C,C	T,T	1,1	-inf,inf	inf,inf	4.68587,0.216119	0.00806694	0.00853563
2	chr12:48428545:A:G	48428545	G,G	A,A	1,1	-inf,inf	inf,inf	4.68846,0.157589	0.00796224	0.00841855
2	chr12:48402357:T:A	48402357	A,A	T,T	1,1	-inf,inf	inf,inf	4.67845,0.198297	0.00784938	0.00830552
2	chr12:48435518:C:T	48435518	T,T	C,C	1,1	-inf,inf	inf,inf	4.3478,0.561582	0.00591749	0.00635313
2	chr12:48494906:C:G	48494906	G,G	C,C	1,1	inf,-inf	inf,inf	3.33122,0.0132766	0.00590318	0.00633118
2	chr12:48438659:A:G	48438659	G,G	A,A	1,1	-inf,inf	inf,inf	4.26487,0.620047	0.005369	0.00579126
2	chr12:48434197:C:T	48434197	T,T	C,C	1,1	-inf,inf	inf,inf	4.25819,0.608736	0.00531776	0.00574006
2	chr12:48436122:A:G	48436122	G,G	A,A	1,1	-inf,inf	inf,inf	4.30061,0.555219	0.00531227	0.00571722
2	chr12:48437850:G:A	48437850	A,A	G,G	1,1	-inf,inf	inf,inf	4.20422,0.647444	0.00496739	0.00537257
2	chr12:48458039:G:A	48458039	A,A	G,G	1,1	inf,-inf	inf,inf	3.44441,1.46568	0.00401798	0.00462896
2	chr12:48433534:G:A	48433534	A,A	G,G	1,1	-inf,inf	inf,inf	4.16361,0.515975	0.00383369	0.00414537
2	chr12:48006307:C:T	48006307	T,T	C,C	1,1	-inf,-inf	inf,inf	4.25069,0.55409	0.00376887	0.00391255
2	chr12:48100210:G:A	48100210	A,NA	G,NA	1,NA	-inf,NA	inf,NA	4.4784,NA	0.00355184	0.00429517
2	chr12:48340948:C:T	48340948	T,T	C,C	1,1	-inf,-inf	inf,inf	3.47018,1.10392	0.00351056	0.0035938
2	chr12:47998650:A:G	47998650	G,G	A,A	1,1	inf,inf	inf,inf	2.64258,1.03421	0.00340337	0.0034854
2	chr12:48430761:T:C	48430761	C,C	T,T	1,1	-inf,-inf	inf,inf	4.28066,0.0371793	0.00339317	0.00364625
2	chr12:48305493:C:T	48305493	T,T	C,C	1,1	-inf,inf	inf,inf	4.0613,0.131776	0.00335986	0.00345248
2	chr12:48471429:A:G	48471429	G,G	A,A	1,1	inf,-inf	inf,inf	3.34512,1.40966	0.00304165	0.00353032
2	chr12:48446708:T:A	48446708	A,A	T,T	1,1	-inf,inf	inf,inf	3.48868,1.19008	0.00274564	0.00313895
2	chr12:48471843:C:T	48471843	T,T	C,C	1,1	inf,-inf	inf,inf	3.47314,1.19633	0.00272375	0.00312323
2	chr12:48323113:T:C	48323113	C,C	T,T	1,1	-inf,-inf	inf,inf	3.4298,0.981134	0.00266213	0.00272883
2	chr12:48470055:T:C	48470055	C,C	T,T	1,1	inf,-inf	inf,inf	3.47915,1.17892	0.00256923	0.00294592
2	chr12:48451865:T:C	48451865	C,C	T,T	1,1	inf,-inf	inf,inf	3.45583,1.18384	0.00254077	0.00291941
2	chr12:48069085:G:A	48069085	A,A	G,G	1,1	-inf,-inf	inf,inf	4.08054,0.562941	0.00250869	0.00259158
2	chr12:48464882:T:C	48464882	C,C	T,T	1,1	inf,-inf	inf,inf	3.40955,1.19207	0.00237109	0.00273707
2	chr12:48351268:C:T	48351268	T,T	C,C	1,1	-inf,-inf	inf,inf	3.62543,0.681623	0.00234483	0.00240133
2	chr12:48064746:G:A	48064746	A,A	G,G	1,1	-inf,-inf	inf,inf	4.05895,0.526892	0.00226244	0.00234079
2	chr12:48090650:G:A	48090650	A,A	G,G	1,1	-inf,-inf	inf,inf	4.03753,0.538919	0.0022175	0.00229555
2	chr12:47834985:A:T	47834985	T,T	A,A	1,1	inf,inf	inf,inf	11.6308,0.00587552	0.00216437	0.0296134
2	chr12:48070692:A:G	48070692	G,G	A,A	1,1	-inf,-inf	inf,inf	4.02623,0.535522	0.00216062	0.00223752
2	chr12:48034092:A:T	48034092	T,T	A,A	1,1	-inf,-inf	inf,inf	3.9207,0.668353	0.00214965	0.00222912
2	chr12:47414054:G:A	47414054	NA,A	NA,G	NA,1	NA,inf	NA,inf	NA,2.99073	0.0021445	0.0121402
2	chr12:48060037:A:G	48060037	G,G	A,A	1,1	-inf,-inf	inf,inf	4.01709,0.518528	0.0020623	0.00213675
2	chr12:48078670:G:A	48078670	A,A	G,G	1,1	-inf,-inf	inf,inf	4.01127,0.520839	0.00205124	0.00212577
2	chr12:48090190:T:C	48090190	C,C	T,T	1,1	-inf,-inf	inf,inf	4.01948,0.4937	0.00200635	0.00207962
2	chr12:48091175:T:C	48091175	C,C	T,T	1,1	-inf,-inf	inf,inf	3.98809,0.529303	0.00199104	0.00206461
2	chr12:48267363:CCTTCCTTCCTTCCTTCCTTT:C	48267363	C,C	CCTTCCTTCCTTCCTTCCTTT,CCTTCCTTCCTTCCTTCCTTT	1,1	-inf,-inf	inf,inf	3.66302,1.32252	0.00198806	0.00246257
2	chr12:48054683:G:A	48054683	A,A	G,G	1,1	-inf,-inf	inf,inf	3.97671,0.543769	0.00198064	0.0020541
2	chr12:48081450:T:C	48081450	C,C	T,T	1,1	-inf,-inf	inf,inf	3.99245,0.519376	0.00197861	0.00205178
2	chr12:48076897:G:A	48076897	A,A	G,G	1,1	-inf,-inf	inf,inf	3.9912,0.520214	0.00197044	0.00204346
2	chr12:48089724:T:C	48089724	C,C	T,T	1,1	-inf,-inf	inf,inf	3.98857,0.517124	0.00195863	0.00203129
2	chr12:48074194:C:T	48074194	T,T	C,C	1,1	-inf,-inf	inf,inf	3.99633,0.507425	0.0019544	0.00202687
2	chr12:48088370:T:C	48088370	C,C	T,T	1,1	-inf,-inf	inf,inf	3.98463,0.519185	0.00195032	0.00202285
2	chr12:47997344:C:T	47997344	T,T	C,C	1,1	-inf,-inf	inf,inf	3.76675,0.815169	0.00195026	0.00208421
2	chr12:47996802:T:A	47996802	A,A	T,T	1,1	-inf,-inf	inf,inf	3.7836,0.791822	0.0019476	0.00207988
2	chr12:48076934:G:A	48076934	A,A	G,G	1,1	-inf,-inf	inf,inf	3.97039,0.538335	0.00193998	0.00201294
2	chr12:48095334:C:T	48095334	T,T	C,C	1,1	-inf,-inf	inf,inf	3.99379,0.500844	0.00193959	0.00201164
2	chr12:47995212:TC:T	47995212	T,T	TC,TC	1,1	-inf,-inf	inf,inf	3.78095,0.796285	0.00193936	0.00207159
2	chr12:48047696:C:G	48047696	G,G	C,C	1,1	-inf,-inf	inf,inf	3.97111,0.522491	0.00190604	0.00197754
2	chr12:48079276:G:A	48079276	A,A	G,G	1,1	-inf,-inf	inf,inf	3.97721,0.512039	0.00189815	0.00196957
2	chr12:48488779:C:A	48488779	A,A	C,C	1,1	inf,-inf	inf,inf	3.29111,1.18688	0.00189553	0.00221363
2	chr12:48079956:T:A	48079956	A,A	T,T	1,1	-inf,-inf	inf,inf	3.96574,0.524481	0.00189285	0.00196433
2	chr12:48098265:T:A	48098265	A,A	T,T	1,1	-inf,-inf	inf,inf	3.9856,0.493621	0.00188279	0.00195364
2	chr12:48053875:A:G	48053875	G,G	A,A	1,1	-inf,-inf	inf,inf	3.96022,0.52097	0.00186258	0.00193314
2	chr12:48089709:T:G	48089709	G,G	T,T	1,1	-inf,-inf	inf,inf	3.95934,0.494514	0.00178766	0.00185661
2	chr12:48083639:A:G	48083639	G,G	A,A	1,1	-inf,-inf	inf,inf	3.94352,0.517114	0.00178383	0.00185309
2	chr12:48499237:A:AT	48499237	AT,AT	A,A	1,1	inf,-inf	inf,inf	3.0113,1.58841	0.0017793	0.00227449
2	chr12:47839002:C:T	47839002	NA,T	NA,C	NA,1	NA,inf	NA,inf	NA,2.90243	0.00177814	0.00982501
2	chr12:48076750:C:A	48076750	A,A	C,C	1,1	-inf,-inf	inf,inf	3.92772,0.517637	0.00177667	0.00184451
2	chr12:48100551:C:T	48100551	T,T	C,C	1,1	-inf,-inf	inf,inf	3.94279,0.497881	0.0017695	0.00183796
2	chr12:48070023:T:C	48070023	C,C	T,T	1,1	-inf,-inf	inf,inf	3.9391,0.503672	0.00174355	0.00181169
2	chr12:48186976:A:G	48186976	G,G	A,A	1,1	-inf,-inf	inf,inf	3.83554,0.605414	0.00173338	0.00179432
2	chr12:47997311:C:T	47997311	T,T	C,C	1,1	-inf,-inf	inf,inf	3.86367,0.622565	0.00173252	0.00184827
2	chr12:48198065:A:G	48198065	G,G	A,A	1,1	-inf,-inf	inf,inf	3.71999,0.728829	0.00170725	0.00177059
2	chr12:48184006:C:T	48184006	T,T	C,C	1,1	-inf,-inf	inf,inf	3.8628,0.560766	0.00168516	0.00174475
2	chr12:48510456:G:A	48510456	A,A	G,G	1,1	inf,-inf	inf,inf	3.02856,1.53782	0.00168427	0.00214539
2	chr12:48523224:C:T	48523224	T,T	C,C	1,1	inf,-inf	inf,inf	2.56945,1.6842	0.00164573	0.00213828
2	chr12:48514010:T:C	48514010	C,C	T,T	1,1	inf,-inf	inf,inf	3.00374,1.54399	0.00162285	0.00207579
2	chr12:48024442:C:T	48024442	T,T	C,C	1,1	-inf,-inf	inf,inf	4.07551,0.654713	0.00159265	0.00168736
2	chr12:48037385:G:A	48037385	A,A	G,G	1,1	-inf,-inf	inf,inf	3.89733,0.495194	0.00158562	0.00165047
2	chr12:48089458:T:C	48089458	C,C	T,T	1,1	-inf,-inf	inf,inf	3.97747,0.381302	0.00158508	0.00164872
2	chr12:48520326:T:C	48520326	C,C	T,T	1,1	inf,-inf	inf,inf	2.60567,1.61713	0.00158241	0.0020397
2	chr12:48520825:A:G	48520825	G,G	A,A	1,1	inf,-inf	inf,inf	3.0612,1.43934	0.00157403	0.00198702
2	chr12:48347096:C:A	48347096	A,A	C,C	1,1	-inf,-inf	inf,inf	3.56008,0.498715	0.00156038	0.00160497
2	chr12:48078583:C:T	48078583	T,T	C,C	1,1	-inf,-inf	inf,inf	3.84895,0.544631	0.0015482	0.00161276
2	chr12:48522506:TCG:T	48522506	T,T	TCG,TCG	1,1	inf,-inf	inf,inf	2.61142,1.59597	0.0015425	0.00198507
2	chr12:48520984:A:G	48520984	G,G	A,A	1,1	inf,-inf	inf,inf	2.58115,1.62543	0.00152474	0.00197481
2	chr12:47990653:C:T	47990653	T,T	C,C	1,1	-inf,-inf	inf,inf	3.65277,0.993759	0.00149089	0.00162953
2	chr12:47791384:G:C	47791384	C,C	G,G	1,1	-inf,inf	inf,inf	3.99601,0.337184	0.00136006	0.00679498
2	chr12:48320004:G:A	48320004	A,A	G,G	1,1	-inf,-inf	inf,inf	3.55681,0.357256	0.00134908	0.0013882
2	chr12:48494811:C:T	48494811	T,T	C,C	1,1	inf,inf	inf,inf	3.0364,0.339598	0.00130099	0.0014318
2	chr12:48219350:C:T	48219350	T,NA	C,NA	1,NA	-inf,NA	inf,NA	3.80708,NA	0.00129901	0.00161082
2	chr12:48188933:T:C	48188933	C,C	T,T	1,1	-inf,-inf	inf,inf	3.66688,0.627801	0.00129493	0.00134806
2	chr12:47766624:C:T	47766624	NA,T	NA,C	NA,1	NA,inf	NA,inf	NA,2.74506	0.00126452	0.00734936
2	chr12:48506683:A:G	48506683	G,G	A,A	1,1	inf,-inf	inf,inf	2.48758,1.49749	0.00125906	0.00161591
2	chr12:48132929:G:A	48132929	A,A	G,G	1,1	-inf,-inf	inf,inf	3.60499,0.711652	0.00123528	0.00129568
2	chr12:48508409:G:A	48508409	A,A	G,G	1,1	inf,-inf	inf,inf	2.54016,1.54269	0.00121914	0.00158899
2	chr12:48513307:G:A	48513307	A,A	G,G	1,1	inf,-inf	inf,inf	2.53657,1.53314	0.00119315	0.00155565
2	chr12:47772645:C:A	47772645	NA,A	NA,C	NA,1	NA,inf	NA,inf	NA,2.71007	0.00118147	0.00685577
2	chr12:48446635:C:T	48446635	T,T	C,C	1,1	-inf,inf	inf,inf	3.42855,0.69245	0.00115121	0.00132932
2	chr12:48318219:C:T	48318219	T,T	C,C	1,1	-inf,-inf	inf,inf	3.45162,0.396261	0.00112933	0.00116562
2	chr12:48478641:C:A	48478641	A,A	C,C	1,1	inf,-inf	inf,inf	3.40047,0.707606	0.00110719	0.00128502
2	chr12:48525430:T:G	48525430	G,G	T,T	1,1	inf,inf	inf,inf	3.03898,0.164116	0.00108538	0.00120004
2	chr12:48462400:C:G	48462400	G,G	C,C	1,1	inf,-inf	inf,inf	3.3538,0.74406	0.00108109	0.00125965
2	chr12:48501601:T:C	48501601	C,C	T,T	1,1	inf,inf	inf,inf	2.97112,0.311517	0.00107473	0.00119216
2	chr12:48169861:G:A	48169861	A,A	G,G	1,1	-inf,-inf	inf,inf	3.52825,0.711751	0.00107279	0.00112892
2	chr12:47774080:G:A	47774080	NA,A	NA,G	NA,1	NA,inf	NA,inf	NA,2.65136	0.0010708	0.00615174
2	chr12:48173090:G:A	48173090	A,A	G,G	1,1	-inf,-inf	inf,inf	3.50765,0.730035	0.00105829	0.0011144
2	chr12:48118548:C:T	48118548	T,T	C,C	1,1	-inf,-inf	inf,inf	3.53328,0.701934	0.00105793	0.00111362
2	chr12:47461484:C:T	47461484	T,NA	C,NA	1,NA	inf,NA	inf,NA	1.91415,NA	0.00105571	0.00550654
2	chr12:48108791:G:A	48108791	A,A	G,G	1,1	-inf,-inf	inf,inf	3.53769,0.694921	0.00104312	0.00109837
2	chr12:48154559:G:A	48154559	A,A	G,G	1,1	-inf,-inf	inf,inf	3.51019,0.714865	0.00104068	0.00109617
2	chr12:48151847:C:T	48151847	T,T	C,C	1,1	-inf,-inf	inf,inf	3.51201,0.708673	0.00103188	0.00108704
2	chr12:48145196:A:G	48145196	G,G	A,A	1,1	-inf,-inf	inf,inf	3.50658,0.705666	0.00102127	0.00107606
2	chr12:47993136:A:G	47993136	G,G	A,A	1,1	-inf,-inf	inf,inf	3.45787,0.968915	0.00100761	0.00111709
2	chr12:48330571:C:G	48330571	G,G	C,C	1,1	-inf,-inf	inf,inf	3.39018,0.398958	0.000999771	0.00103413
2	chr12:48329812:G:A	48329812	A,A	G,G	1,1	-inf,-inf	inf,inf	3.35387,0.466322	0.000991494	0.00102871
2	chr12:48303640:T:A	48303640	A,A	T,T	1,1	-inf,-inf	inf,inf	3.45092,0.264951	0.000974273	0.00100961
2	chr12:47820159:G:T	47820159	T,T	G,G	1,1	-inf,-inf	inf,inf	3.3852,1.06042	0.000969221	0.239889
2	chr12:48303647:T:A	48303647	A,A	T,T	1,1	-inf,-inf	inf,inf	3.43746,0.269504	0.000952962	0.000987934
2	chr12:48150195:T:C	48150195	C,C	T,T	1,1	-inf,-inf	inf,inf	3.46416,0.71398	0.000952628	0.0010057
2	chr12:48043903:G:A	48043903	A,A	G,G	1,1	-inf,-inf	inf,inf	3.72051,0.308401	0.000951438	0.000997179
2	chr12:48525773:A:G	48525773	G,G	A,A	1,1	inf,-inf	inf,inf	2.99231,1.20668	0.00094087	0.00121834
2	chr12:48519495:G:A	48519495	A,A	G,G	1,1	inf,-inf	inf,inf	2.96388,1.22019	0.000907416	0.001182
2	chr12:48502667:A:G	48502667	G,G	A,A	1,1	inf,-inf	inf,inf	2.46938,1.33029	0.000902739	0.0011691
2	chr12:48525877:G:A	48525877	A,A	G,G	1,1	inf,inf	inf,inf	2.92584,0.228096	0.000890961	0.000993396
3	chr12:47820159:G:T	47820159	T,T	G,G	1,1	-inf,-inf	inf,inf	3.3852,1.06042	0.239152	0.239889
3	chr12:47834985:A:T	47834985	T,T	A,A	1,1	inf,inf	inf,inf	11.6308,0.00587552	0.0265889	0.0296134
3	chr12:47414054:G:A	47414054	NA,A	NA,G	NA,1	NA,inf	NA,inf	NA,2.99073	0.0100172	0.0121402
3	chr12:47839002:C:T	47839002	NA,T	NA,C	NA,1	NA,inf	NA,inf	NA,2.90243	0.00806121	0.00982501
3	chr12:48498668:T:C	48498668	NA,C	NA,T	NA,1	NA,-inf	NA,inf	NA,2.85259	0.00764009	0.00844857
3	chr12:48524612:G:A	48524612	NA,A	NA,G	NA,1	NA,-inf	NA,inf	NA,2.76388	0.00631574	0.00699946
3	chr12:48527716:G:T	48527716	NA,T	NA,G	NA,1	NA,-inf	NA,inf	NA,2.75271	0.00617553	0.00684645
3	chr12:47766624:C:T	47766624	NA,T	NA,C	NA,1	NA,inf	NA,inf	NA,2.74506	0.00609254	0.00734936
3	chr12:48498649:T:C	48498649	NA,C	NA,T	NA,1	NA,-inf	NA,inf	NA,2.73412	0.00596544	0.00661506
3	chr12:48521781:A:G	48521781	NA,G	NA,A	NA,1	NA,-inf	NA,inf	NA,2.71888	0.00579711	0.00642974
3	chr12:47772645:C:A	47772645	NA,A	NA,C	NA,1	NA,inf	NA,inf	NA,2.71007	0.00568101	0.00685577
3	chr12:48516369:A:C	48516369	NA,C	NA,A	NA,1	NA,-inf	NA,inf	NA,2.70215	0.00559074	0.00620555
3	chr12:47791384:G:C	47791384	C,C	G,G	1,1	-inf,inf	inf,inf	3.99601,0.337184	0.00544232	0.00679498
3	chr12:47774080:G:A	47774080	NA,A	NA,G	NA,1	NA,inf	NA,inf	NA,2.65136	0.00508639	0.00615174
3	chr12:47461484:C:T	47461484	T,NA	C,NA	1,NA	inf,NA	inf,NA	1.91415,NA	0.00445553	0.00550654
3	chr12:48521003:G:A	48521003	NA,A	NA,G	NA,1	NA,-inf	NA,inf	NA,2.50849	0.00393677	0.00438017
3	chr12:48523069:C:A	48523069	NA,A	NA,C	NA,1	NA,-inf	NA,inf	NA,2.48712	0.00377926	0.00420678
3	chr12:48522620:C:T	48522620	NA,T	NA,C	NA,1	NA,-inf	NA,inf	NA,2.48666	0.00377594	0.00420312
3	chr12:48515068:C:A	48515068	NA,A	NA,C	NA,1	NA,-inf	NA,inf	NA,2.48433	0.00375936	0.00418475
3	chr12:48513891:A:AT	48513891	NA,AT	NA,A	NA,1	NA,-inf	NA,inf	NA,2.4781	0.00371471	0.00413569
3	chr12:48514901:C:T	48514901	NA,T	NA,C	NA,1	NA,-inf	NA,inf	NA,2.47634	0.00370222	0.00412193
3	chr12:48497136:G:A	48497136	NA,A	NA,G	NA,1	NA,-inf	NA,inf	NA,2.46659	0.00363384	0.00404688
3	chr12:48504076:C:T	48504076	NA,T	NA,C	NA,1	NA,-inf	NA,inf	NA,2.46546	0.00362768	0.00403972
3	chr12:48502746:A:T	48502746	NA,T	NA,A	NA,1	NA,-inf	NA,inf	NA,2.45852	0.00357993	0.00398711
3	chr12:48505860:AT:A	48505860	NA,A	NA,AT	NA,1	NA,-inf	NA,inf	NA,2.45151	0.00352751	0.00392998
3	chr12:48512085:C:T	48512085	NA,T	NA,C	NA,1	NA,-inf	NA,inf	NA,2.44739	0.00350309	0.00390261
3	chr12:48508113:T:C	48508113	NA,C	NA,T	NA,1	NA,-inf	NA,inf	NA,2.43578	0.00342881	0.00382053
3	chr12:47553315:T:A	47553315	NA,A	NA,T	NA,1	NA,inf	NA,inf	NA,2.40352	0.00342638	0.00421549
3	chr12:48493810:A:G	48493810	NA,G	NA,A	NA,1	NA,-inf	NA,inf	NA,2.52992	0.00338841	0.00414569
3	chr12:47860307:C:T	47860307	NA,T	NA,C	NA,1	NA,inf	NA,inf	NA,2.44311	0.00328556	0.00409718
3	chr12:47502110:T:C	47502110	NA,C	NA,T	NA,1	NA,inf	NA,inf	NA,2.39427	0.00319052	0.00391204
3	chr12:48499954:T:C	48499954	NA,C	NA,T	NA,1	NA,-inf	NA,inf	NA,2.39546	0.00317294	0.00353882
3	chr12:47889864:C:T	47889864	NA,T	NA,C	NA,1	NA,inf	NA,inf	NA,2.37155	0.0030152	0.00371818
3	chr12:47505377:T:A	47505377	A,A	T,T	1,1	inf,inf	inf,inf	1.99374,0.0950717	0.00274627	0.00345002
3	chr12:47746645:G:A	47746645	NA,A	NA,G	NA,1	NA,inf	NA,inf	NA,2.29634	0.00264427	0.00320236
3	chr12:47731969:G:A	47731969	NA,A	NA,G	NA,1	NA,inf	NA,inf	NA,2.28048	0.00260654	0.00315447
3	chr12:47380085:TCA:T	47380085	NA,T	NA,TCA	NA,1	NA,inf	NA,inf	NA,2.26337	0.0024919	0.0030808
3	chr12:47495661:T:A	47495661	A,A	T,T	1,1	inf,inf	inf,inf	1.94683,0.162258	0.00248041	0.00311871
3	chr12:47420368:CAG:C	47420368	C,NA	CAG,NA	1,NA	-inf,NA	inf,NA	2.33293,NA	0.00245578	0.00306242
3	chr12:47524007:C:G	47524007	NA,G	NA,C	NA,1	NA,inf	NA,inf	NA,2.2215	0.00231945	0.00282402
3	chr12:47503023:C:T	47503023	T,T	C,C	1,1	inf,inf	inf,inf	1.93615,0.0938642	0.00230179	0.00289255
3	chr12:47888477:A:G	47888477	NA,G	NA,A	NA,1	NA,inf	NA,inf	NA,2.24503	0.00221946	0.00277021
3	chr12:47501409:T:A	47501409	A,A	T,T	1,1	inf,inf	inf,inf	1.89338,0.0550917	0.00199843	0.00251034
3	chr12:47502549:A:C	47502549	C,C	A,A	1,1	inf,inf	inf,inf	1.88682,0.07254	0.00199795	0.00251084
3	chr12:47516126:G:A	47516126	NA,A	NA,G	NA,1	NA,inf	NA,inf	NA,2.13938	0.00198915	0.00241966
3	chr12:47502146:C:T	47502146	T,T	C,C	1,1	inf,inf	inf,inf	1.88258,0.0928736	0.00198641	0.00249572
3	chr12:47508555:G:A	47508555	A,A	G,G	1,1	inf,inf	inf,inf	1.86036,0.0718053	0.00194891	0.00245089
3	chr12:47520471:A:G	47520471	NA,G	NA,A	NA,1	NA,inf	NA,inf	NA,2.11992	0.00191711	0.00233242
3	chr12:47516779:C:T	47516779	NA,T	NA,C	NA,1	NA,inf	NA,inf	NA,2.09552	0.00181275	0.0022111
3	chr12:47818936:C:T	47818936	T,T	C,C	1,1	-inf,-inf	inf,inf	7.27743,2.02229	0.00166837	0.00208663
3	chr12:47514897:T:C	47514897	NA,C	NA,T	NA,1	NA,inf	NA,inf	NA,2.02989	0.00160411	0.00195687
3	chr12:47806223:A:G	47806223	NA,G	NA,A	NA,1	NA,-inf	NA,inf	NA,1.98738	0.00154678	0.00178331
3	chr12:47517164:G:C	47517164	NA,C	NA,G	NA,1	NA,inf	NA,inf	NA,2.00363	0.00154564	0.00188132
3	chr12:48433737:G:A	48433737	NA,A	NA,G	NA,1	NA,-inf	NA,inf	NA,1.97621	0.00152239	0.00179213
3	chr12:48392852:C:T	48392852	T,T	C,C	1,1	-inf,-inf	inf,inf	5.34301,0.484939	0.00147778	0.0411479
3	chr12:48499252:T:C	48499252	NA,C	NA,T	NA,1	NA,-inf	NA,inf	NA,2.14558	0.0014024	0.00174917
3	chr12:47414754:G:A	47414754	NA,A	NA,G	NA,1	NA,inf	NA,inf	NA,1.9496	0.00139178	0.00172135
3	chr12:47746150:A:G	47746150	NA,G	NA,A	NA,1	NA,inf	NA,inf	NA,1.96531	0.00132371	0.00166117
3	chr12:47928746:G:A	47928746	NA,A	NA,G	NA,1	NA,-inf	NA,inf	NA,1.83876	0.00127419	0.00156463
3	chr12:48471400:T:C	48471400	NA,C	NA,T	NA,1	NA,-inf	NA,inf	NA,1.88866	0.00126769	0.00146597
3	chr12:47860874:A:C	47860874	C,NA	A,NA	1,NA	inf,NA	inf,NA	2.58292,NA	0.00119022	0.00141089
3	chr12:47542466:A:T	47542466	NA,T	NA,A	NA,1	NA,inf	NA,inf	NA,1.86132	0.00117027	0.00143207
3	chr12:48404295:T:C	48404295	NA,C	NA,T	NA,1	NA,-inf	NA,inf	NA,1.80057	0.00112472	0.00132149
3	chr12:47999315:G:A	47999315	A,A	G,G	1,1	-inf,-inf	inf,inf	4.2329,1.86212	0.00109521	0.0327952
3	chr12:48353794:C:T	48353794	NA,T	NA,C	NA,1	NA,-inf	NA,inf	NA,1.77227	0.00108938	0.00128309
3	chr12:47392800:T:C	47392800	NA,C	NA,T	NA,1	NA,inf	NA,inf	NA,1.80329	0.00106261	0.00131438
3	chr12:48547392:C:T	48547392	NA,T	NA,C	NA,1	NA,-inf	NA,inf	NA,1.79093	0.00105252	0.00122105
3	chr12:48399022:A:G	48399022	NA,G	NA,A	NA,1	NA,-inf	NA,inf	NA,1.76016	0.00104309	0.00122641
3	chr12:48555741:A:G	48555741	G,G	A,A	1,1	inf,-inf	inf,inf	1.49635,2.10696	0.00102837	0.00121899
3	chr12:48540277:A:G	48540277	NA,G	NA,A	NA,1	NA,-inf	NA,inf	NA,1.76994	0.00101568	0.0011774
3	chr12:48408109:G:A	48408109	NA,A	NA,G	NA,1	NA,-inf	NA,inf	NA,1.74103	0.00100658	0.00118389
3	chr12:48405219:G:A	48405219	NA,A	NA,G	NA,1	NA,-inf	NA,inf	NA,1.73906	0.00100294	0.00117965
3	chr12:48409849:G:A	48409849	NA,A	NA,G	NA,1	NA,-inf	NA,inf	NA,1.73906	0.00100294	0.00117965
3	chr12:47563814:C:T	47563814	NA,T	NA,C	NA,1	NA,inf	NA,inf	NA,1.74899	0.000999596	0.0012186
3	chr12:48522360:A:G	48522360	G,G	A,A	1,1	-inf,-inf	inf,inf	0.00456742,2.89941	0.000995807	0.00114172
3	chr12:48414343:C:T	48414343	NA,T	NA,C	NA,1	NA,-inf	NA,inf	NA,1.74068	0.000993608	0.00116944
3	chr12:48402921:C:G	48402921	NA,G	NA,C	NA,1	NA,-inf	NA,inf	NA,1.7381	0.000988849	0.0011639
3	chr12:47842881:C:T	47842881	T,NA	C,NA	1,NA	inf,NA	inf,NA	2.50547,NA	0.000965331	0.00114725
3	chr12:48521175:A:G	48521175	G,G	A,A	1,1	-inf,-inf	inf,inf	0.00689829,2.87547	0.000951993	0.00109233
3	chr12:48430288:A:G	48430288	NA,G	NA,A	NA,1	NA,-inf	NA,inf	NA,1.71318	0.000944527	0.00111315
3	chr12:47426304:C:T	47426304	T,NA	C,NA	1,NA	-inf,NA	inf,NA	2.47151,NA	0.000937249	0.00112279
3	chr12:48517725:C:T	48517725	T,T	C,C	1,1	-inf,-inf	inf,inf	0.00484516,2.86512	0.000933067	0.0010704
3	chr12:47514012:G:A	47514012	NA,A	NA,G	NA,1	NA,inf	NA,inf	NA,1.72919	0.000922643	0.00112875
3	chr12:47546628:A:G	47546628	G,G	A,A	1,1	inf,-inf	inf,inf	1.17677,1.16772	0.000919661	0.00110857
3	chr12:48516317:G:A	48516317	A,A	G,G	1,1	-inf,-inf	inf,inf	8.80485e-05,2.85282	0.00091074	0.00104418
3	chr12:48526822:T:C	48526822	NA,C	NA,T	NA,1	NA,-inf	NA,inf	NA,1.68639	0.000905576	0.00104257
3	chr12:47445842:A:G	47445842	G,NA	A,NA	1,NA	-inf,NA	inf,NA	2.43656,NA	0.000905507	0.00108411
3	chr12:48511792:A:G	48511792	G,G	A,A	1,1	-inf,-inf	inf,inf	0.00619886,2.84772	0.000902461	0.00103583
3	chr12:48558421:A:G	48558421	G,G	A,A	1,1	inf,-inf	inf,inf	1.5134,2.01804	0.000902435	0.00107225
3	chr12:48514351:G:C	48514351	C,C	G,G	1,1	inf,-inf	inf,inf	0.00557235,2.8434	0.000894257	0.00102448
3	chr12:48440174:G:A	48440174	NA,A	NA,G	NA,1	NA,-inf	NA,inf	NA,1.68056	0.000888651	0.00104798
3	chr12:47435521:T:C	47435521	C,C	T,T	1,1	-inf,inf	inf,inf	2.94259,0.375163	0.000879911	0.00105436
3	chr12:48430491:G:A	48430491	NA,A	NA,G	NA,1	NA,-inf	NA,inf	NA,1.67062	0.00087388	0.00103061
3	chr12:48395194:G:A	48395194	A,A	G,G	1,1	-inf,inf	inf,inf	5.13815,0.132522	0.000862223	0.019741
3	chr12:47486481:G:C	47486481	NA,C	NA,G	NA,1	NA,inf	NA,inf	NA,1.68786	0.000859404	0.00105933
3	chr12:47360103:A:G	47360103	NA,G	NA,A	NA,1	NA,inf	NA,inf	NA,1.67564	0.000836545	0.00103455
3	chr12:48418416:G:A	48418416	NA,A	NA,G	NA,1	NA,-inf	NA,inf	NA,1.65056	0.000834923	0.000985391
3	chr12:48433012:A:T	48433012	NA,T	NA,A	NA,1	NA,-inf	NA,inf	NA,1.63824	0.000821962	0.000970087
3	chr12:48389086:G:A	48389086	NA,A	NA,G	NA,1	NA,inf	NA,inf	NA,1.58712	0.000818096	0.000986591
3	chr12:48438927:C:T	48438927	NA,T	NA,C	NA,1	NA,-inf	NA,inf	NA,1.62251	0.000792148	0.000935493
3	chr12:47363448:C:T	47363448	NA,T	NA,C	NA,1	NA,-inf	NA,inf	NA,1.63761	0.000783784	0.000977269
3	chr12:47757168:A:G	47757168	G,G	A,A	1,1	-inf,inf	inf,inf	1.4,1.62251	0.000778181	0.000956597
3	chr12:48410674:A:G	48410674	NA,G	NA,A	NA,1	NA,-inf	NA,inf	NA,1.59434	0.000761529	0.000902829
3	chr12:48400402:C:T	48400402	NA,T	NA,C	NA,1	NA,-inf	NA,inf	NA,1.59182	0.000758038	0.000898724
3	chr12:48019263:C:T	48019263	NA,T	NA,C	NA,1	NA,-inf	NA,inf	NA,1.6053	0.000753948	0.000907076
3	chr12:47753410:TG:T	47753410	NA,T	NA,TG	NA,1	NA,inf	NA,inf	NA,1.60052	0.000747175	0.000922141
3	chr12:48100210:G:A	48100210	A,NA	G,NA	1,NA	-inf,NA	inf,NA	4.4784,NA	0.000745986	0.00429517
3	chr12:48408877:A:G	48408877	NA,G	NA,A	NA,1	NA,-inf	NA,inf	NA,1.57822	0.000739363	0.000876793
3	chr12:47850905:T:G	47850905	NA,G	NA,T	NA,1	NA,inf	NA,inf	NA,1.6032	0.000732987	0.000910941
3	chr12:47928423:T:G	47928423	NA,G	NA,T	NA,1	NA,-inf	NA,inf	NA,1.5278	0.000717175	0.000881073
3	chr12:47746799:G:T	47746799	NA,T	NA,G	NA,1	NA,inf	NA,inf	NA,1.597	0.000714048	0.000890869
3	chr12:48014822:C:T	48014822	NA,T	NA,C	NA,1	NA,-inf	NA,inf	NA,1.73719	0.000708885	0.000945911
3	chr12:48563454:G:A	48563454	NA,A	NA,G	NA,1	NA,inf	NA,inf	NA,1.5479	0.000705414	0.000863425
3	chr12:47562566:C:T	47562566	NA,T	NA,C	NA,1	NA,inf	NA,inf	NA,1.56967	0.000703364	0.000860832
3	chr12:48430461:A:G	48430461	NA,G	NA,A	NA,1	NA,-inf	NA,inf	NA,1.54479	0.000694104	0.000820715
3	chr12:47432540:G:A	47432540	NA,A	NA,G	NA,1	NA,-inf	NA,inf	NA,1.5637	0.000688707	0.000851878
3	chr12:47888710:G:A	47888710	A,NA	G,NA	1,NA	inf,NA	inf,NA	2.52862,NA	0.000685722	0.000933852
3	chr12:48415738:C:A	48415738	NA,A	NA,C	NA,1	NA,-inf	NA,inf	NA,1.5617	0.000666187	0.000813522
3	chr12:47536728:G:T	47536728	T,T	G,G	1,1	inf,-inf	inf,inf	0.559253,1.91116	0.000652854	0.000793957
3	chr12:47990797:A:G	47990797	NA,G	NA,A	NA,1	NA,inf	NA,inf	NA,1.49178	0.000623951	0.000766366
3	chr12:48455717:G:C	48455717	NA,C	NA,G	NA,1	NA,-inf	NA,inf	NA,1.48386	0.000618813	0.000708032
3	chr12:48370854:G:A	48370854	NA,A	NA,G	NA,1	NA,-inf	NA,inf	NA,1.54984	0.000616105	0.000772042
3	chr12:48458039:G:A	48458039	A,A	G,G	1,1	inf,-inf	inf,inf	3.44441,1.46568	0.000613445	0.00462896
3	chr12:47657440:G:C	47657440	NA,C	NA,G	NA,1	NA,inf	NA,inf	NA,1.50803	0.000609931	0.000758709
3	chr12:47501631:T:C	47501631	C,NA	T,NA	1,NA	inf,NA	inf,NA	1.45951,NA	0.00060836	0.00075346
3	chr12:47561668:C:T	47561668	NA,T	NA,C	NA,1	NA,inf	NA,inf	NA,1.48932	0.000608193	0.000744767
3	chr12:48456777:ACTAT:A	48456777	NA,A	NA,ACTAT	NA,1	NA,-inf	NA,inf	NA,1.47368	0.000607496	0.000695286
3	chr12:48548123:T:C	48548123	C,NA	T,NA	1,NA	-inf,NA	inf,NA	1.212,NA	0.000606799	0.000888222
3	chr12:47819937:C:G	47819937	G,NA	C,NA	1,NA	-inf,NA	inf,NA	4.18383,NA	0.000604496	0.00075929
3	chr12:48494960:G:A	48494960	NA,A	NA,G	NA,1	NA,-inf	NA,inf	NA,1.48654	0.000602622	0.000690871
3	chr12:48394830:CAA:C	48394830	NA,C	NA,CAA	NA,1	NA,-inf	NA,inf	NA,1.45064	0.000590882	0.000700022
3	chr12:47808118:G:A	47808118	NA,A	NA,G	NA,1	NA,inf	NA,inf	NA,1.47281	0.000588636	0.000732612
3	chr12:47543586:A:G	47543586	NA,G	NA,A	NA,1	NA,-inf	NA,inf	NA,1.47414	0.000587302	0.000731608
3	chr12:48392523:A:C	48392523	NA,C	NA,A	NA,1	NA,-inf	NA,inf	NA,1.44089	0.000585695	0.000694662
3	chr12:48415694:G:A	48415694	NA,A	NA,G	NA,1	NA,-inf	NA,inf	NA,1.44529	0.000580376	0.000689776
3	chr12:48397801:C:A	48397801	NA,A	NA,C	NA,1	NA,-inf	NA,inf	NA,1.4404	0.000575482	0.000684314
3	chr12:48494961:A:T	48494961	NA,T	NA,A	NA,1	NA,-inf	NA,inf	NA,1.46082	0.00057542	0.000660184
3	chr12:48391638:C:T	48391638	NA,T	NA,C	NA,1	NA,-inf	NA,inf	NA,1.42895	0.000573114	0.000679907
3	chr12:48535832:T:C	48535832	C,C	T,T	1,1	-inf,-inf	inf,inf	0.445994,2.37433	0.000572384	0.000716633
3	chr12:47458261:A:C	47458261	NA,C	NA,A	NA,1	NA,inf	NA,inf	NA,1.46967	0.000571301	0.000707673
3	chr12:47818230:A:G	47818230	G,G	A,A	1,1	-inf,-inf	inf,inf	5.847,0.039251	0.000566589	0.000628332
3	chr12:48402871:T:C	48402871	NA,C	NA,T	NA,1	NA,-inf	NA,inf	NA,1.42429	0.000562313	0.00066792
3	chr12:48432303:G:A	48432303	NA,A	NA,G	NA,1	NA,-inf	NA,inf	NA,1.53174	0.00056199	0.000690626
3	chr12:47812110:C:G	47812110	NA,G	NA,C	NA,1	NA,inf	NA,inf	NA,1.42517	0.000540001	0.00067211
3	chr12:48414083:C:T	48414083	NA,T	NA,C	NA,1	NA,-inf	NA,inf	NA,1.39459	0.000532997	0.000633452
3	chr12:48396444:C:T	48396444	NA,T	NA,C	NA,1	NA,-inf	NA,inf	NA,1.38857	0.000532818	0.000632611
3	chr12:47360772:G:C	47360772	NA,C	NA,G	NA,1	NA,inf	NA,inf	NA,1.39219	0.000529418	0.00065256
3	chr12:48437963:G:C	48437963	NA,C	NA,G	NA,1	NA,-inf	NA,inf	NA,1.3995	0.000528995	0.000626549
3	chr12:47628262:A:G	47628262	NA,G	NA,A	NA,1	NA,inf	NA,inf	NA,1.40578	0.000524167	0.00064798
3	chr12:48416125:G:A	48416125	A,A	G,G	1,1	-inf,inf	inf,inf	4.75531,0.193394	0.000522739	0.00991011
3	chr12:48520562:A:G	48520562	G,G	A,A	1,1	-inf,-inf	inf,inf	0.0519568,2.54599	0.000515689	0.000600241
3	chr12:48454477:A:G	48454477	NA,G	NA,A	NA,1	NA,-inf	NA,inf	NA,1.39146	0.000515396	0.000591971
3	chr12:48393815:G:A	48393815	NA,A	NA,G	NA,1	NA,-inf	NA,inf	NA,1.3587	0.000504929	0.000599843
3	chr12:47680277:G:C	47680277	NA,C	NA,G	NA,1	NA,inf	NA,inf	NA,1.38376	0.000503775	0.00062276
3	chr12:47542047:G:T	47542047	NA,T	NA,G	NA,1	NA,inf	NA,inf	NA,1.39633	0.000502926	0.000619444
3	chr12:48466500:G:A	48466500	NA,A	NA,G	NA,1	NA,-inf	NA,inf	NA,1.37253	0.000497893	0.000572248
3	chr12:48499237:A:AT	48499237	AT,AT	A,A	1,1	inf,-inf	inf,inf	3.0113,1.58841	0.000496067	0.00227449
3	chr12:47542550:A:G	47542550	NA,G	NA,A	NA,1	NA,inf	NA,inf	NA,1.38843	0.000495928	0.000615627
3	chr12:47542055:C:T	47542055	NA,T	NA,C	NA,1	NA,inf	NA,inf	NA,1.40049	0.000495114	0.000612853
3	chr12:48523224:C:T	48523224	T,T	C,C	1,1	inf,-inf	inf,inf	2.56945,1.6842	0.000493363	0.00213828
3	chr12:48455544:A:G	48455544	NA,G	NA,A	NA,1	NA,-inf	NA,inf	NA,1.36389	0.000490907	0.000564319
3	chr12:48471429:A:G	48471429	G,G	A,A	1,1	inf,-inf	inf,inf	3.34512,1.40966	0.000490159	0.00353032
3	chr12:48460373:C:T	48460373	NA,T	NA,C	NA,1	NA,-inf	NA,inf	NA,1.36258	0.000489117	0.000562345
3	chr12:47556337:C:T	47556337	NA,T	NA,C	NA,1	NA,-inf	NA,inf	NA,1.35708	0.000488577	0.000604974
3	chr12:48163695:C:T	48163695	NA,T	NA,C	NA,1	NA,-inf	NA,inf	NA,1.51794	0.000485922	0.000644814
3	chr12:47972442:T:G	47972442	NA,G	NA,T	NA,1	NA,-inf	NA,inf	NA,1.37356	0.000485817	0.000598821
3	chr12:48417317:T:C	48417317	C,C	T,T	1,1	-inf,inf	inf,inf	4.69479,0.206524	0.000485419	0.00882876
3	chr12:48074426:C:T	48074426	NA,T	NA,C	NA,1	NA,-inf	NA,inf	NA,1.2795	0.000484006	0.000590112
3	chr12:47526821:G:A	47526821	NA,A	NA,G	NA,1	NA,inf	NA,inf	NA,1.35303	0.000476338	0.00058576
3	chr12:48267363:CCTTCCTTCCTTCCTTCCTTT:C	48267363	C,C	CCTTCCTTCCTTCCTTCCTTT,CCTTCCTTCCTTCCTTCCTTT	1,1	-inf,-inf	inf,inf	3.66302,1.32252	0.000475451	0.00246257
3	chr12:48408490:T:C	48408490	C,C	T,T	1,1	-inf,inf	inf,inf	4.68587,0.216119	0.0004725	0.00853563
3	chr12:47552521:C:T	47552521	NA,T	NA,C	NA,1	NA,inf	NA,inf	NA,1.34596	0.000471659	0.000576871
3	chr12:47531746:C:T	47531746	NA,T	NA,C	NA,1	NA,inf	NA,inf	NA,1.37062	0.000469397	0.000581992
3	chr12:48479953:G:A	48479953	NA,A	NA,G	NA,1	NA,-inf	NA,inf	NA,1.33475	0.000465372	0.000535543
3	chr12:48474315:C:T	48474315	NA,T	NA,C	NA,1	NA,-inf	NA,inf	NA,1.33415	0.000464808	0.000534921
3	chr12:47464760:T:C	47464760	NA,C	NA,T	NA,1	NA,-inf	NA,inf	NA,1.3521	0.000464356	0.000576457
3	chr12:47590894:T:C	47590894	NA,C	NA,T	NA,1	NA,inf	NA,inf	NA,1.3375	0.00046274	0.00057203
3	chr12:48478765:A:G	48478765	NA,G	NA,A	NA,1	NA,-inf	NA,inf	NA,1.33082	0.000462106	0.000531862
3	chr12:47821042:G:A	47821042	A,A	G,G	1,1	-inf,-inf	inf,inf	9.81143,1.27171	0.000462032	0.00203914
3	chr12:48510456:G:A	48510456	A,A	G,G	1,1	inf,-inf	inf,inf	3.02856,1.53782	0.000461899	0.00214539
3	chr12:48428545:A:G	48428545	G,G	A,A	1,1	-inf,inf	inf,inf	4.68846,0.157589	0.000459976	0.00841855
3	chr12:48402357:T:A	48402357	A,A	T,T	1,1	-inf,inf	inf,inf	4.67845,0.198297	0.000459751	0.00830552
3	chr12:47556855:T:C	47556855	NA,C	NA,T	NA,1	NA,-inf	NA,inf	NA,1.32319	0.0004595	0.000569101
3	chr12:48520326:T:C	48520326	C,C	T,T	1,1	inf,-inf	inf,inf	2.60567,1.61713	0.000458019	0.0020397
3	chr12:47765501:C:T	47765501	NA,T	NA,C	NA,1	NA,-inf	NA,inf	NA,1.34032	0.000457954	0.000561482
3	chr12:48461457:A:G	48461457	NA,G	NA,A	NA,1	NA,-inf	NA,inf	NA,1.32539	0.000457954	0.000527136
3	chr12:48553916:T:C	48553916	C,C	T,T	1,1	-inf,-inf	inf,inf	1.50329,2.09625	0.000456613	0.00100492
3	chr12:48514010:T:C	48514010	C,C	T,T	1,1	inf,-inf	inf,inf	3.00374,1.54399	0.000453674	0.00207579
3	chr12:48520984:A:G	48520984	G,G	A,A	1,1	inf,-inf	inf,inf	2.58115,1.62543	0.000450763	0.00197481
3	chr12:47590433:TACAGCTAC:T	47590433	NA,T	NA,TACAGCTAC	NA,1	NA,-inf	NA,inf	NA,1.31483	0.000450405	0.000556884
3	chr12:48459800:T:A	48459800	NA,A	NA,T	NA,1	NA,-inf	NA,inf	NA,1.31505	0.000448972	0.00051805
3	chr12:48490173:G:A	48490173	NA,A	NA,G	NA,1	NA,-inf	NA,inf	NA,1.31062	0.000447895	0.000515863
3	chr12:47710342:T:A	47710342	NA,A	NA,T	NA,1	NA,inf	NA,inf	NA,1.31057	0.000443962	0.000544026
3	chr12:47577324:G:A	47577324	NA,A	NA,G	NA,1	NA,inf	NA,inf	NA,1.29934	0.00044369	0.000547728
3	chr12:48522506:TCG:T	48522506	T,T	TCG,TCG	1,1	inf,-inf	inf,inf	2.61142,1.59597	0.000443257	0.00198507
3	chr12:47589535:C:T	47589535	NA,T	NA,C	NA,1	NA,-inf	NA,inf	NA,1.30405	0.00044125	0.000545747
3	chr12:47455771:T:C	47455771	NA,C	NA,T	NA,1	NA,-inf	NA,inf	NA,1.32321	0.000440947	0.00054757
3	chr12:47665394:G:A	47665394	NA,A	NA,G	NA,1	NA,inf	NA,inf	NA,1.30804	0.000440669	0.000544862
3	chr12:48435518:C:T	48435518	T,T	C,C	1,1	-inf,inf	inf,inf	4.3478,0.561582	0.000438236	0.00635313
3	chr12:48406800:A:G	48406800	NA,G	NA,A	NA,1	NA,inf	NA,inf	NA,1.44578	0.000435183	0.000559931
3	chr12:47734181:C:T	47734181	NA,T	NA,C	NA,1	NA,-inf	NA,inf	NA,1.29786	0.000434047	0.000536024
3	chr12:47746598:T:C	47746598	NA,C	NA,T	NA,1	NA,-inf	NA,inf	NA,1.29417	0.000433963	0.000529485
3	chr12:47587063:G:A	47587063	NA,A	NA,G	NA,1	NA,inf	NA,inf	NA,1.28213	0.000432714	0.000533712
3	chr12:47624692:A:G	47624692	NA,G	NA,A	NA,1	NA,inf	NA,inf	NA,1.29571	0.000431051	0.000533047
3	chr12:48494906:C:G	48494906	G,G	C,C	1,1	inf,-inf	inf,inf	3.33122,0.0132766	0.00043054	0.00633118
3	chr12:47549379:GCTGT:G	47549379	G,G	GCTGT,GCTGT	1,1	inf,-inf	inf,inf	0.920473,1.14499	0.000427906	0.000517861
3	chr12:47552132:C:T	47552132	NA,T	NA,C	NA,1	NA,-inf	NA,inf	NA,1.28134	0.000426613	0.000528391
3	chr12:48489183:T:C	48489183	NA,C	NA,T	NA,1	NA,-inf	NA,inf	NA,1.29021	0.000426529	0.000491876
3	chr12:48434197:C:T	48434197	T,T	C,C	1,1	-inf,inf	inf,inf	4.25819,0.608736	0.00042456	0.00574006
3	chr12:48438659:A:G	48438659	G,G	A,A	1,1	-inf,inf	inf,inf	4.26487,0.620047	0.000424535	0.00579126
3	chr12:47610534:CACACAT:C	47610534	NA,C	NA,CACACAT	NA,1	NA,inf	NA,inf	NA,1.29275	0.000423751	0.000524354
3	chr12:47677797:A:G	47677797	NA,G	NA,A	NA,1	NA,inf	NA,inf	NA,1.26185	0.00042246	0.000518457
3	chr12:47590429:AAC:A	47590429	NA,A	NA,AAC	NA,1	NA,-inf	NA,inf	NA,1.27705	0.000421314	0.000520956
3	chr12:47601011:T:C	47601011	NA,C	NA,T	NA,1	NA,inf	NA,inf	NA,1.28163	0.000420245	0.000519791
3	chr12:48373938:G:A	48373938	NA,A	NA,G	NA,1	NA,-inf	NA,inf	NA,1.38009	0.000418356	0.000531089
3	chr12:48401905:G:A	48401905	NA,A	NA,G	NA,1	NA,inf	NA,inf	NA,1.41877	0.000416154	0.000535183
3	chr12:47599665:A:C	47599665	NA,C	NA,A	NA,1	NA,inf	NA,inf	NA,1.27488	0.000415612	0.00051421
3	chr12:48373157:A:C	48373157	NA,C	NA,A	NA,1	NA,-inf	NA,inf	NA,1.37286	0.000415333	0.000525903
3	chr12:48005447:T:C	48005447	NA,C	NA,T	NA,1	NA,-inf	NA,inf	NA,1.27652	0.000414584	0.000502735
3	chr12:48520825:A:G	48520825	G,G	A,A	1,1	inf,-inf	inf,inf	3.0612,1.43934	0.000413642	0.00198702
3	chr12:48371005:G:T	48371005	NA,T	NA,G	NA,1	NA,-inf	NA,inf	NA,1.36892	0.000412597	0.000522402
3	chr12:48411315:A:G	48411315	NA,G	NA,A	NA,1	NA,inf	NA,inf	NA,1.41165	0.000410922	0.00052842
3	chr12:47425355:A:G	47425355	NA,G	NA,A	NA,1	NA,-inf	NA,inf	NA,1.28089	0.000410549	0.000509724
3	chr12:48375038:T:C	48375038	NA,C	NA,T	NA,1	NA,-inf	NA,inf	NA,1.36221	0.000407964	0.000516486
3	chr12:48437850:G:A	48437850	A,A	G,G	1,1	-inf,inf	inf,inf	4.20422,0.647444	0.000407208	0.00537257
3	chr12:48436122:A:G	48436122	G,G	A,A	1,1	-inf,inf	inf,inf	4.30061,0.555219	0.000407116	0.00571722
3	chr12:48494374:A:C	48494374	NA,C	NA,A	NA,1	NA,-inf	NA,inf	NA,1.25619	0.000406872	0.000469461
3	chr12:48492328:C:G	48492328	NA,G	NA,C	NA,1	NA,-inf	NA,inf	NA,1.25919	0.000403802	0.000466167
3	chr12:48457283:GT:G	48457283	NA,G	NA,GT	NA,1	NA,-inf	NA,inf	NA,1.2891	0.000403149	0.000498792
3	chr12:47744855:A:G	47744855	NA,G	NA,A	NA,1	NA,-inf	NA,inf	NA,1.24314	0.000402546	0.000497761
3	chr12:48471843:C:T	48471843	T,T	C,C	1,1	inf,-inf	inf,inf	3.47314,1.19633	0.000400574	0.00312323
3	chr12:48376068:G:C	48376068	NA,C	NA,G	NA,1	NA,-inf	NA,inf	NA,1.34765	0.000398055	0.000503877
3	chr12:48491001:C:T	48491001	NA,T	NA,C	NA,1	NA,-inf	NA,inf	NA,1.24877	0.000396579	0.00045798
3	chr12:47820208:C:T	47820208	T,T	C,C	1,1	-inf,-inf	inf,inf	9.85876,1.1691	0.000395907	0.0018482
3	chr12:48446708:T:A	48446708	A,A	T,T	1,1	-inf,inf	inf,inf	3.48868,1.19008	0.000394395	0.00313895
3	chr12:47440619:A:G	47440619	NA,G	NA,A	NA,1	NA,inf	NA,inf	NA,1.24801	0.000387597	0.000480027
3	chr12:48007737:A:G	48007737	NA,G	NA,A	NA,1	NA,-inf	NA,inf	NA,1.23766	0.000387412	0.000469962
3	chr12:47591098:A:G	47591098	NA,G	NA,A	NA,1	NA,inf	NA,inf	NA,1.21001	0.00038116	0.000469576
3	chr12:47571816:G:A	47571816	NA,A	NA,G	NA,1	NA,-inf	NA,inf	NA,1.25052	0.000380933	0.00047561
3	chr12:48451865:T:C	48451865	C,C	T,T	1,1	inf,-inf	inf,inf	3.45583,1.18384	0.000379605	0.00291941
3	chr12:48470055:T:C	48470055	C,C	T,T	1,1	inf,-inf	inf,inf	3.47915,1.17892	0.000377665	0.00294592
3	chr12:47546203:T:C	47546203	C,C	T,T	1,1	inf,-inf	inf,inf	1.04843,0.845918	0.000376566	0.00045576
3	chr12:47546073:G:A	47546073	A,A	G,G	1,1	inf,-inf	inf,inf	0.657506,1.46756	0.000376038	0.000457501
3	chr12:47819603:C:G	47819603	G,G	C,C	1,1	-inf,-inf	inf,inf	10.0227,1.12312	0.000374679	0.00229516
3	chr12:48014230:A:G	48014230	G,G	A,A	1,1	-inf,-inf	inf,inf	4.73984,0.943123	0.000371708	0.013936
3	chr12:48350973:G:A	48350973	NA,A	NA,G	NA,1	NA,-inf	NA,inf	NA,1.29674	0.000371423	0.000459007
3	chr12:48508409:G:A	48508409	A,A	G,G	1,1	inf,-inf	inf,inf	2.54016,1.54269	0.0003703	0.00158899
3	chr12:48535920:A:G	48535920	G,G	A,A	1,1	-inf,-inf	inf,inf	0.296052,2.23342	0.000370096	0.000448687
3	chr12:48464882:T:C	48464882	C,C	T,T	1,1	inf,-inf	inf,inf	3.40955,1.19207	0.000366857	0.00273707
3	chr12:48020092:G:A	48020092	A,A	G,G	1,1	inf,inf	inf,inf	2.27674,1.81891	0.00036666	0.00123978
3	chr12:47516118:G:T	47516118	NA,T	NA,G	NA,1	NA,-inf	NA,inf	NA,1.20148	0.000365739	0.000454808
3	chr12:47549117:G:A	47549117	NA,A	NA,G	NA,1	NA,-inf	NA,inf	NA,1.19225	0.000365279	0.000452465
3	chr12:47864852:C:T	47864852	NA,T	NA,C	NA,1	NA,inf	NA,inf	NA,1.23335	0.00036505	0.000453195
3	chr12:48017171:G:C	48017171	NA,C	NA,G	NA,1	NA,inf	NA,inf	NA,1.15772	0.000363872	0.000441885
3	chr12:47658450:T:A	47658450	NA,A	NA,T	NA,1	NA,inf	NA,inf	NA,1.20507	0.000363816	0.000450002
3	chr12:48513307:G:A	48513307	A,A	G,G	1,1	inf,-inf	inf,inf	2.53657,1.53314	0.000362937	0.00155565
3	chr12:47641809:C:T	47641809	NA,T	NA,C	NA,1	NA,inf	NA,inf	NA,1.20247	0.000361856	0.000447655
3	chr12:47673071:G:A	47673071	NA,A	NA,G	NA,1	NA,inf	NA,inf	NA,1.20101	0.000361169	0.000446754
3	chr12:48435969:G:A	48435969	NA,A	NA,G	NA,1	NA,inf	NA,inf	NA,1.20274	0.000360917	0.000447186
3	chr12:47428858:A:C	47428858	NA,C	NA,A	NA,1	NA,-inf	NA,inf	NA,1.19703	0.000360079	0.000445314
3	chr12:47630470:T:G	47630470	NA,G	NA,T	NA,1	NA,inf	NA,inf	NA,1.19875	0.000359708	0.000444987
3	chr12:47549219:T:C	47549219	NA,C	NA,T	NA,1	NA,-inf	NA,inf	NA,1.18366	0.000359676	0.0004456
3	chr12:47608848:C:T	47608848	NA,T	NA,C	NA,1	NA,-inf	NA,inf	NA,1.20524	0.000359639	0.00044827
3	chr12:48452508:T:A	48452508	NA,A	NA,T	NA,1	NA,-inf	NA,inf	NA,1.18991	0.000358188	0.000415606
3	chr12:48443281:A:G	48443281	NA,G	NA,A	NA,1	NA,-inf	NA,inf	NA,1.17591	0.000357802	0.000413822
3	chr12:48506683:A:G	48506683	G,G	A,A	1,1	inf,-inf	inf,inf	2.48758,1.49749	0.000357298	0.00161591
3	chr12:47722599:G:A	47722599	NA,A	NA,G	NA,1	NA,-inf	NA,inf	NA,1.17451	0.000356964	0.00044083
3	chr12:47627666:C:T	47627666	NA,T	NA,C	NA,1	NA,inf	NA,inf	NA,1.19373	0.000356613	0.000441159
3	chr12:48365878:AC:A	48365878	NA,A	NA,AC	NA,1	NA,-inf	NA,inf	NA,1.28297	0.000356543	0.000450967
3	chr12:48555732:T:G	48555732	G,G	T,T	1,1	-inf,-inf	inf,inf	1.12835,2.21834	0.000353954	0.000616814
3	chr12:47613161:T:C	47613161	NA,C	NA,T	NA,1	NA,-inf	NA,inf	NA,1.16929	0.000353759	0.000437051
3	chr12:47550051:C:T	47550051	T,T	C,C	1,1	inf,-inf	inf,inf	0.906107,1.05414	0.000353397	0.000427862
3	chr12:47484129:G:A	47484129	NA,A	NA,G	NA,1	NA,inf	NA,inf	NA,1.16683	0.000349128	0.0004317
3	chr12:47377380:C:T	47377380	NA,T	NA,C	NA,1	NA,-inf	NA,inf	NA,1.16206	0.000348288	0.000431314
3	chr12:47547080:G:A	47547080	NA,A	NA,G	NA,1	NA,-inf	NA,inf	NA,1.16514	0.000348201	0.000431389
3	chr12:47537643:T:C	47537643	NA,C	NA,T	NA,1	NA,inf	NA,inf	NA,1.19159	0.000347813	0.000432104
3	chr12:47620648:A:AAC	47620648	NA,AAC	NA,A	NA,1	NA,inf	NA,inf	NA,1.17917	0.000347728	0.000430173
3	chr12:48137176:C:G	48137176	NA,G	NA,C	NA,1	NA,inf	NA,inf	NA,1.18474	0.000345346	0.000429857
3	chr12:47499247:C:G	47499247	NA,G	NA,C	NA,1	NA,inf	NA,inf	NA,1.16639	0.000343432	0.000423295
3	chr12:47334170:T:G	47334170	NA,G	NA,T	NA,1	NA,-inf	NA,inf	NA,1.15309	0.000343324	0.000425278
3	chr12:48453748:A:T	48453748	T,T	A,A	1,1	inf,-inf	inf,inf	3.26163,1.03499	0.000341763	0.000945789
3	chr12:47824117:A:G	47824117	G,G	A,A	1,1	-inf,-inf	inf,inf	9.54444,1.26411	0.000341388	0.00122593
3	chr12:47437448:G:A	47437448	NA,A	NA,G	NA,1	NA,inf	NA,inf	NA,1.13481	0.000337993	0.000417531
3	chr12:47597009:GA:G	47597009	NA,G	NA,GA	NA,1	NA,inf	NA,inf	NA,1.16085	0.000336858	0.000416809
3	chr12:48445346:G:A	48445346	NA,A	NA,G	NA,1	NA,-inf	NA,inf	NA,1.14989	0.000336772	0.000390262
3	chr12:47909315:T:C	47909315	NA,C	NA,T	NA,1	NA,-inf	NA,inf	NA,1.17402	0.000335748	0.000414505
3	chr12:47574199:G:A	47574199	NA,A	NA,G	NA,1	NA,inf	NA,inf	NA,1.16643	0.000335164	0.000417067
3	chr12:47322066:C:T	47322066	NA,T	NA,C	NA,1	NA,-inf	NA,inf	NA,1.16006	0.000335056	0.000417277
3	chr12:48018017:C:CACT	48018017	NA,CACT	NA,C	NA,1	NA,inf	NA,inf	NA,1.10985	0.000334552	0.000406513
3	chr12:48018014:T:TCAGG	48018014	NA,TCAGG	NA,T	NA,1	NA,inf	NA,inf	NA,1.10772	0.000333305	0.00040501
3	chr12:47941763:C:A	47941763	NA,A	NA,C	NA,1	NA,-inf	NA,inf	NA,1.18264	0.000333249	0.000412032
3	chr12:47916050:A:G	47916050	G,NA	A,NA	1,NA	-inf,NA	inf,NA	0.870979,NA	0.000330414	0.000439297
3	chr12:47880069:C:CA	47880069	NA,CA	NA,C	NA,1	NA,-inf	NA,inf	NA,1.12111	0.000330251	0.000410082
3	chr12:47656558:G:A	47656558	A,A	G,G	1,1	-inf,-inf	inf,inf	1.82925,0.704774	0.000330155	0.000411565
3	chr12:48362192:A:G	48362192	NA,G	NA,A	NA,1	NA,-inf	NA,inf	NA,1.23567	0.000329474	0.000416546
3	chr12:47940660:C:T	47940660	NA,T	NA,C	NA,1	NA,-inf	NA,inf	NA,1.15001	0.000326474	0.000401026
3	chr12:47604722:T:C	47604722	NA,C	NA,T	NA,1	NA,-inf	NA,inf	NA,1.14875	0.00032594	0.000406284
3	chr12:47549435:T:C	47549435	NA,C	NA,T	NA,1	NA,-inf	NA,inf	NA,1.12515	0.000324884	0.000402514
3	chr12:47549432:G:T	47549432	NA,T	NA,G	NA,1	NA,-inf	NA,inf	NA,1.12515	0.000324884	0.000402514
3	chr12:47615475:G:A	47615475	NA,A	NA,G	NA,1	NA,inf	NA,inf	NA,1.12531	0.000324813	0.000398392
3	chr12:48091821:T:C	48091821	NA,C	NA,T	NA,1	NA,-inf	NA,inf	NA,1.31937	0.000323484	0.000435263
3	chr12:48444140:A:G	48444140	NA,G	NA,A	NA,1	NA,-inf	NA,inf	NA,1.11646	0.000323055	0.00037945
3	chr12:48368528:G:A	48368528	NA,A	NA,G	NA,1	NA,-inf	NA,inf	NA,1.19933	0.000320502	0.000409712
3	chr12:47819380:GCCGTCCC:G	47819380	NA,G	NA,GCCGTCCC	NA,1	NA,inf	NA,inf	NA,1.15045	0.00031904	0.000393694
3	chr12:48488779:C:A	48488779	A,A	C,C	1,1	inf,-inf	inf,inf	3.29111,1.18688	0.000318699	0.00221363
3	chr12:48024363:C:T	48024363	T,T	C,C	1,1	inf,inf	inf,inf	2.44784,1.63102	0.000318678	0.000972137
3	chr12:47526651:G:A	47526651	NA,A	NA,G	NA,1	NA,inf	NA,inf	NA,1.12451	0.000318027	0.00039034
3	chr12:47594159:A:T	47594159	NA,T	NA,A	NA,1	NA,inf	NA,inf	NA,1.11229	0.00031794	0.000389906
3	chr12:48539343:C:T	48539343	T,T	C,C	1,1	-inf,-inf	inf,inf	0.156105,2.22682	0.000317913	0.000377004
3	chr12:48369675:T:TA	48369675	NA,TA	NA,T	NA,1	NA,-inf	NA,inf	NA,1.20274	0.000317709	0.00039255
3	chr12:47751673:G:A	47751673	A,A	G,G	1,1	-inf,inf	inf,inf	0.70038,1.59726	0.000314633	0.000383722
3	chr12:47667542:C:T	47667542	NA,T	NA,C	NA,1	NA,inf	NA,inf	NA,1.10679	0.000314499	0.000385824
3	chr12:47720972:A:G	47720972	NA,G	NA,A	NA,1	NA,-inf	NA,inf	NA,1.09969	0.000313694	0.000387524
3	chr12:48433534:G:A	48433534	A,A	G,G	1,1	-inf,inf	inf,inf	4.16361,0.515975	0.000312885	0.00414537
3	chr12:48219350:C:T	48219350	T,NA	C,NA	1,NA	-inf,NA	inf,NA	3.80708,NA	0.00031221	0.00161082
3	chr12:47970721:C:T	47970721	NA,T	NA,C	NA,1	NA,inf	NA,inf	NA,1.22145	0.000311803	0.000394981
3	chr12:47643147:A:C	47643147	NA,C	NA,A	NA,1	NA,-inf	NA,inf	NA,1.10148	0.000310784	0.000384303
3	chr12:47634863:T:C	47634863	NA,C	NA,T	NA,1	NA,-inf	NA,inf	NA,1.0999	0.000310144	0.000383453
3	chr12:47968127:C:A	47968127	NA,A	NA,C	NA,1	NA,-inf	NA,inf	NA,1.11136	0.000309983	0.000380374
3	chr12:48265473:T:G	48265473	NA,G	NA,T	NA,1	NA,inf	NA,inf	NA,1.23979	0.000309197	0.000404761
3	chr12:47665589:C:A	47665589	NA,A	NA,C	NA,1	NA,inf	NA,inf	NA,1.09646	0.000309024	0.000379143
3	chr12:48147537:T:C	48147537	NA,C	NA,T	NA,1	NA,-inf	NA,inf	NA,1.2895	0.000308934	0.000414875
3	chr12:47603849:ATAC:A	47603849	NA,A	NA,ATAC	NA,1	NA,-inf	NA,inf	NA,1.09551	0.000308316	0.000381129
3	chr12:47338391:AT:A	47338391	NA,A	NA,AT	NA,1	NA,inf	NA,inf	NA,1.10666	0.000308012	0.000379903
3	chr12:48243579:G:A	48243579	NA,A	NA,G	NA,1	NA,-inf	NA,inf	NA,1.18712	0.000307253	0.000381419
3	chr12:47602715:G:C	47602715	NA,C	NA,G	NA,1	NA,-inf	NA,inf	NA,1.09209	0.000306399	0.000378784
3	chr12:47602733:G:C	47602733	NA,C	NA,G	NA,1	NA,-inf	NA,inf	NA,1.09209	0.000306399	0.000378784
3	chr12:47662930:G:T	47662930	NA,T	NA,G	NA,1	NA,inf	NA,inf	NA,1.09061	0.000305862	0.000375291
3	chr12:47683283:T:C	47683283	NA,C	NA,T	NA,1	NA,-inf	NA,inf	NA,1.07831	0.000303804	0.000376121
3	chr12:47803520:A:G	47803520	NA,G	NA,A	NA,1	NA,-inf	NA,inf	NA,1.12057	0.000303419	0.00037962
3	chr12:47539197:G:A	47539197	A,A	G,G	1,1	inf,-inf	inf,inf	0.61199,1.43257	0.000302187	0.000368135
3	chr12:47795115:C:T	47795115	NA,T	NA,C	NA,1	NA,-inf	NA,inf	NA,1.10619	0.000301658	0.000360521
3	chr12:47557321:A:G	47557321	NA,G	NA,A	NA,1	NA,inf	NA,inf	NA,1.08444	0.00030147	0.000370352
3	chr12:48115849:T:C	48115849	NA,C	NA,T	NA,1	NA,inf	NA,inf	NA,1.10504	0.00030144	0.000375167
3	chr12:48050922:G:C	48050922	NA,C	NA,G	NA,1	NA,inf	NA,inf	NA,1.21506	0.000300945	0.000384942
3	chr12:47644671:AC:A	47644671	NA,A	NA,AC	NA,1	NA,-inf	NA,inf	NA,1.07114	0.000300151	0.000371564
3	chr12:48531534:G:T	48531534	NA,T	NA,G	NA,1	NA,inf	NA,inf	NA,1.03402	0.000299247	0.000362261
3	chr12:48019114:C:A	48019114	NA,A	NA,C	NA,1	NA,inf	NA,inf	NA,1.0422	0.000297421	0.000361713
3	chr12:48384268:G:A	48384268	NA,A	NA,G	NA,1	NA,-inf	NA,inf	NA,1.17532	0.000297382	0.000375629
3	chr12:47527918:C:A	47527918	A,A	C,C	1,1	inf,-inf	inf,inf	0.602024,1.43337	0.000296726	0.000361215
3	chr12:47529613:G:C	47529613	C,C	G,G	1,1	inf,-inf	inf,inf	0.662021,1.35514	0.00029653	0.000360822
3	chr12:48476039:G:T	48476039	NA,T	NA,G	NA,1	NA,-inf	NA,inf	NA,1.07921	0.000296104	0.000344888
3	chr12:47592477:C:T	47592477	NA,T	NA,C	NA,1	NA,-inf	NA,inf	NA,1.06273	0.000295847	0.000366242
3	chr12:47716272:G:A	47716272	NA,A	NA,G	NA,1	NA,inf	NA,inf	NA,1.08345	0.000295829	0.000365825
3	chr12:47677685:A:G	47677685	NA,G	NA,A	NA,1	NA,inf	NA,inf	NA,1.07038	0.000295494	0.000362594
3	chr12:47525513:G:A	47525513	NA,A	NA,G	NA,1	NA,inf	NA,inf	NA,1.08488	0.000294976	0.00036268
3	chr12:48534727:C:A	48534727	A,NA	C,NA	1,NA	inf,NA	inf,NA	1.7972,NA	0.000294929	0.000437825
3	chr12:47619279:T:C	47619279	NA,C	NA,T	NA,1	NA,-inf	NA,inf	NA,1.06962	0.000294503	0.000364141
3	chr12:47852954:T:G	47852954	NA,G	NA,T	NA,1	NA,inf	NA,inf	NA,1.09201	0.000293514	0.00036586
3	chr12:47614997:T:G	47614997	NA,G	NA,T	NA,1	NA,-inf	NA,inf	NA,1.05681	0.00029311	0.000362799
3	chr12:47964933:G:A	47964933	NA,A	NA,G	NA,1	NA,-inf	NA,inf	NA,1.07669	0.000292289	0.000358752
3	chr12:47889504:G:A	47889504	NA,A	NA,G	NA,1	NA,-inf	NA,inf	NA,1.09452	0.000291687	0.000362716
3	chr12:47559275:G:A	47559275	NA,A	NA,G	NA,1	NA,inf	NA,inf	NA,1.08594	0.000291557	0.000363161
3	chr12:47518275:A:G	47518275	NA,G	NA,A	NA,1	NA,inf	NA,inf	NA,1.07693	0.000291358	0.000358174
3	chr12:47759627:G:A	47759627	A,A	G,G	1,1	-inf,-inf	inf,inf	2.38545,1.93512	0.000291032	0.000350738
3	chr12:47600660:C:A	47600660	NA,A	NA,C	NA,1	NA,-inf	NA,inf	NA,1.06099	0.000290658	0.0003594
3	chr12:47636927:C:T	47636927	NA,T	NA,C	NA,1	NA,-inf	NA,inf	NA,1.06035	0.000289874	0.000358431
3	chr12:47640841:G:A	47640841	NA,A	NA,G	NA,1	NA,-inf	NA,inf	NA,1.05908	0.00028934	0.000357756
3	chr12:48345681:A:C	48345681	NA,C	NA,A	NA,1	NA,-inf	NA,inf	NA,1.04713	0.000288709	0.000355144
3	chr12:48010800:G:T	48010800	NA,T	NA,G	NA,1	NA,inf	NA,inf	NA,0.950713	0.000288198	0.000344831
3	chr12:47437094:C:T	47437094	NA,T	NA,C	NA,1	NA,-inf	NA,inf	NA,1.06629	0.00028709	0.000356278
3	chr12:47610132:A:G	47610132	NA,G	NA,A	NA,1	NA,-inf	NA,inf	NA,1.05201	0.000285811	0.000353422
3	chr12:47584487:C:T	47584487	NA,T	NA,C	NA,1	NA,-inf	NA,inf	NA,1.04966	0.000285232	0.000352829
3	chr12:47534443:C:T	47534443	T,NA	C,NA	1,NA	inf,NA	inf,NA	0.78245,NA	0.000284203	0.000352977
3	chr12:48313382:C:A	48313382	NA,A	NA,C	NA,1	NA,-inf	NA,inf	NA,1.13715	0.000283879	0.000351685
3	chr12:47525925:T:C	47525925	NA,C	NA,T	NA,1	NA,inf	NA,inf	NA,1.0615	0.000283747	0.000348984
3	chr12:47630685:G:A	47630685	NA,A	NA,G	NA,1	NA,-inf	NA,inf	NA,1.04562	0.000282711	0.000349583
3	chr12:47620967:A:G	47620967	NA,G	NA,A	NA,1	NA,-inf	NA,inf	NA,1.04558	0.000282686	0.000349554
3	chr12:48015043:T:C	48015043	NA,C	NA,T	NA,1	NA,inf	NA,inf	NA,1.09447	0.000281656	0.000354309
3	chr12:48537619:A:G	48537619	G,NA	A,NA	1,NA	inf,NA	inf,NA	1.76696,NA	0.000281422	0.000416654
3	chr12:47325444:A:G	47325444	NA,G	NA,A	NA,1	NA,inf	NA,inf	NA,1.05617	0.000281319	0.000348944
3	chr12:48447029:A:G	48447029	NA,G	NA,A	NA,1	NA,-inf	NA,inf	NA,1.04619	0.000280713	0.000327247
3	chr12:47756665:C:T	47756665	NA,T	NA,C	NA,1	NA,-inf	NA,inf	NA,1.03269	0.000280149	0.000346054
3	chr12:47556655:T:C	47556655	NA,C	NA,T	NA,1	NA,inf	NA,inf	NA,1.03946	0.000279246	0.00034314
3	chr12:47730737:A:G	47730737	NA,G	NA,A	NA,1	NA,inf	NA,inf	NA,1.04831	0.000277841	0.00034376
3	chr12:47466570:A:G	47466570	NA,G	NA,A	NA,1	NA,-inf	NA,inf	NA,1.04723	0.000277836	0.000344888
3	chr12:47656851:G:GC	47656851	GC,GC	G,G	1,1	-inf,-inf	inf,inf	1.7977,0.630743	0.000277834	0.000346186
3	chr12:48525773:A:G	48525773	G,G	A,A	1,1	inf,-inf	inf,inf	2.99231,1.20668	0.000277731	0.00121834
3	chr12:47338663:C:A	47338663	A,A	C,C	1,1	inf,-inf	inf,inf	1.36925,0.225023	0.000277533	0.000342866
3	chr12:47662382:T:C	47662382	C,C	T,T	1,1	-inf,-inf	inf,inf	1.87311,0.530619	0.000277133	0.000345373
3	chr12:47849364:C:T	47849364	NA,T	NA,C	NA,1	NA,inf	NA,inf	NA,1.04719	0.000276831	0.000343794
3	chr12:47975801:C:T	47975801	NA,T	NA,C	NA,1	NA,inf	NA,inf	NA,1.02056	0.00027636	0.00034014
3	chr12:47528650:T:C	47528650	C,C	T,T	1,1	inf,-inf	inf,inf	0.620163,1.37119	0.000276129	0.000336132
3	chr12:48519495:G:A	48519495	A,A	G,G	1,1	inf,-inf	inf,inf	2.96388,1.22019	0.000274834	0.001182
3	chr12:47644306:CAA:C	47644306	NA,C	NA,CAA	NA,1	NA,-inf	NA,inf	NA,1.02853	0.000274648	0.000339635
3	chr12:48018817:G:A	48018817	NA,A	NA,G	NA,1	NA,inf	NA,inf	NA,0.995188	0.000274426	0.000333908
3	chr12:47811741:C:T	47811741	T,NA	C,NA	1,NA	inf,NA	inf,NA	2.39033,NA	0.000273261	0.000332747
3	chr12:48046822:C:T	48046822	T,NA	C,NA	1,NA	-inf,NA	inf,NA	0.889623,NA	0.000272682	0.000374718
3	chr12:47644304:A:AGT	47644304	NA,AGT	NA,A	NA,1	NA,-inf	NA,inf	NA,1.02342	0.00027228	0.000336713
3	chr12:47901398:T:C	47901398	NA,C	NA,T	NA,1	NA,inf	NA,inf	NA,0.970948	0.000271918	0.00032865
3	chr12:48338518:C:T	48338518	NA,T	NA,C	NA,1	NA,-inf	NA,inf	NA,1.16292	0.000271503	0.000356349
3	chr12:48338525:G:T	48338525	NA,T	NA,G	NA,1	NA,-inf	NA,inf	NA,1.16257	0.000271355	0.000356149
3	chr12:47823230:A:G	47823230	G,G	A,A	1,1	-inf,-inf	inf,inf	9.70327,1.05802	0.000271057	0.00113242
3	chr12:47522711:A:G	47522711	NA,G	NA,A	NA,1	NA,inf	NA,inf	NA,1.03283	0.000270486	0.000332698
3	chr12:47465357:TA:T	47465357	NA,T	NA,TA	NA,1	NA,-inf	NA,inf	NA,1.03066	0.000270395	0.000335626
3	chr12:47659227:A:G	47659227	NA,G	NA,A	NA,1	NA,-inf	NA,inf	NA,1.02891	0.000269748	0.000334665
3	chr12:47465361:G:T	47465361	NA,T	NA,G	NA,1	NA,-inf	NA,inf	NA,1.02884	0.000269583	0.000334613
3	chr12:48551959:T:C	48551959	C,C	T,T	1,1	inf,-inf	inf,inf	1.25027,1.56283	0.000269568	0.000320619
3	chr12:47531247:C:T	47531247	T,T	C,C	1,1	inf,-inf	inf,inf	0.60897,1.3693	0.000269255	0.000327817
3	chr12:47649485:G:A	47649485	NA,A	NA,G	NA,1	NA,-inf	NA,inf	NA,1.01518	0.000268513	0.00033207
3	chr12:47614700:CTT:C	47614700	NA,C	NA,CTT	NA,1	NA,-inf	NA,inf	NA,1.01411	0.000268029	0.000331459
3	chr12:47617542:G:A	47617542	NA,A	NA,G	NA,1	NA,-inf	NA,inf	NA,1.01411	0.000268029	0.000331459
3	chr12:47337358:G:A	47337358	A,A	G,G	1,1	inf,-inf	inf,inf	1.10116,0.512272	0.000267608	0.00032568
3	chr12:47598304:T:C	47598304	NA,C	NA,T	NA,1	NA,-inf	NA,inf	NA,1.01171	0.00026741	0.000330582
3	chr12:48405362:G:C	48405362	NA,C	NA,G	NA,1	NA,-inf	NA,inf	NA,0.967096	0.000266987	0.000316042
3	chr12:47337031:G:A	47337031	A,A	G,G	1,1	inf,-inf	inf,inf	1.02921,0.62553	0.000266656	0.000324442
3	chr12:48502667:A:G	48502667	G,G	A,A	1,1	inf,-inf	inf,inf	2.46938,1.33029	0.000266598	0.0011691
3	chr12:48312655:A:G	48312655	NA,G	NA,A	NA,1	NA,inf	NA,inf	NA,1.03829	0.000265435	0.000330778
3	chr12:47467355:C:T	47467355	NA,T	NA,C	NA,1	NA,-inf	NA,inf	NA,1.01778	0.000264407	0.000328223
3	chr12:47750195:C:T	47750195	T,T	C,C	1,1	inf,-inf	inf,inf	0.686269,1.92121	0.000264376	0.000322958
3	chr12:47487606:C:T	47487606	T,T	C,C	1,1	inf,inf	inf,inf	1.15597,0.669173	0.000263038	0.000320887
3	chr12:47746788:A:C	47746788	NA,C	NA,A	NA,1	NA,-inf	NA,inf	NA,1.01747	0.000262188	0.000322629
3	chr12:47724172:C:T	47724172	T,T	C,C	1,1	-inf,inf	inf,inf	4.50674,0.0826866	0.000261708	0.000295263
3	chr12:48407988:C:A	48407988	NA,A	NA,C	NA,1	NA,-inf	NA,inf	NA,0.982124	0.00026065	0.000319245
3	chr12:48265885:A:G	48265885	NA,G	NA,A	NA,1	NA,-inf	NA,inf	NA,1.08518	0.000259831	0.000322593
3	chr12:47996297:T:C	47996297	C,C	T,T	1,1	-inf,inf	inf,inf	0.668836,1.3658	0.00025899	0.000297591
3	chr12:47757094:G:A	47757094	NA,A	NA,G	NA,1	NA,inf	NA,inf	NA,1.04261	0.00025821	0.000323072
3	chr12:47643867:G:A	47643867	NA,A	NA,G	NA,1	NA,-inf	NA,inf	NA,0.991511	0.000258116	0.000319219
3	chr12:47614211:G:GA	47614211	NA,GA	NA,G	NA,1	NA,inf	NA,inf	NA,0.980249	0.000257379	0.000317441
3	chr12:47835438:G:A	47835438	NA,A	NA,G	NA,1	NA,inf	NA,inf	NA,0.986654	0.000256752	0.000320216
3	chr12:48548641:C:G	48548641	G,G	C,C	1,1	-inf,-inf	inf,inf	1.73853,1.61594	0.000255818	0.000656661
3	chr12:47791666:G:A	47791666	NA,A	NA,G	NA,1	NA,inf	NA,inf	NA,0.994383	0.000255605	0.000318247
3	chr12:48415144:C:T	48415144	NA,T	NA,C	NA,1	NA,-inf	NA,inf	NA,0.968693	0.000255389	0.000312564
3	chr12:47974388:G:T	47974388	NA,T	NA,G	NA,1	NA,inf	NA,inf	NA,0.971248	0.000254147	0.000312899
3	chr12:47962186:A:T	47962186	NA,T	NA,A	NA,1	NA,-inf	NA,inf	NA,1.01939	0.000254096	0.000316713
3	chr12:48430761:T:C	48430761	C,C	T,T	1,1	-inf,-inf	inf,inf	4.28066,0.0371793	0.000253945	0.00364625
3	chr12:48415384:A:G	48415384	NA,G	NA,A	NA,1	NA,-inf	NA,inf	NA,0.964683	0.00025367	0.000310482
3	chr12:48296313:T:C	48296313	NA,C	NA,T	NA,1	NA,-inf	NA,inf	NA,1.12473	0.000253139	0.000332507
3	chr12:47414168:G:A	47414168	NA,A	NA,G	NA,1	NA,inf	NA,inf	NA,0.997464	0.000252842	0.000312199
3	chr12:47504463:TTTCATGCCTTGGAGTCTTGACAGA:T	47504463	NA,T	NA,TTTCATGCCTTGGAGTCTTGACAGA	NA,1	NA,inf	NA,inf	NA,0.980417	0.000252466	0.000311753
3	chr12:48362408:A:G	48362408	G,G	A,A	1,1	inf,-inf	inf,inf	1.86424,1.2794	0.000252321	0.000452367
3	chr12:47646736:T:TG	47646736	NA,TG	NA,T	NA,1	NA,inf	NA,inf	NA,0.967232	0.000251729	0.000310508
3	chr12:47777105:T:C	47777105	NA,C	NA,T	NA,1	NA,inf	NA,inf	NA,0.983738	0.000250309	0.000311954
3	chr12:48549633:T:C	48549633	C,C	T,T	1,1	inf,-inf	inf,inf	1.18963,1.76746	0.000249389	0.000301367
3	chr12:47942640:C:A	47942640	NA,A	NA,C	NA,1	NA,-inf	NA,inf	NA,1.0077	0.000248355	0.000307235
3	chr12:47950785:CAG:C	47950785	C,NA	CAG,NA	1,NA	inf,NA	inf,NA	2.40384,NA	0.000247727	0.000353155
3	chr12:48444677:A:G	48444677	NA,G	NA,A	NA,1	NA,inf	NA,inf	NA,0.989437	0.000247396	0.000306211
3	chr12:47999568:T:C	47999568	NA,C	NA,T	NA,1	NA,inf	NA,inf	NA,1.02088	0.000247359	0.000310694
3	chr12:47968658:AAG:A	47968658	NA,A	NA,AAG	NA,1	NA,inf	NA,inf	NA,1.02326	0.00024706	0.000306065
3	chr12:47690773:C:T	47690773	T,T	C,C	1,1	-inf,-inf	inf,inf	1.74971,0.612547	0.000246108	0.000306719
3	chr12:47920142:G:A	47920142	NA,A	NA,G	NA,1	NA,inf	NA,inf	NA,1.07461	0.000246093	0.000318206
3	chr12:47682889:A:G	47682889	NA,G	NA,A	NA,1	NA,-inf	NA,inf	NA,0.962002	0.000245702	0.000303846
3	chr12:48384639:T:C	48384639	NA,C	NA,T	NA,1	NA,-inf	NA,inf	NA,0.97661	0.000245459	0.000302362
3	chr12:47821043:T:G	47821043	NA,G	NA,T	NA,1	NA,inf	NA,inf	NA,0.971953	0.00024516	0.000304823
3	chr12:47997874:T:A	47997874	A,NA	T,NA	1,NA	-inf,NA	inf,NA	3.43447,NA	0.000243822	0.00080678
3	chr12:48527868:T:C	48527868	NA,C	NA,T	NA,1	NA,inf	NA,inf	NA,1.00555	0.000243817	0.000302697
3	chr12:47597082:G:A	47597082	NA,A	NA,G	NA,1	NA,-inf	NA,inf	NA,0.955055	0.000243005	0.000300468
3	chr12:47618313:G:A	47618313	A,A	G,G	1,1	-inf,-inf	inf,inf	1.80159,0.53126	0.000241206	0.000300531
3	chr12:48402765:A:G	48402765	NA,G	NA,A	NA,1	NA,-inf	NA,inf	NA,0.934435	0.000240411	0.000294615
3	chr12:47970929:G:A	47970929	NA,A	NA,G	NA,1	NA,inf	NA,inf	NA,1.00522	0.000239824	0.000297147
3	chr12:48523651:A:G	48523651	G,NA	A,NA	1,NA	inf,NA	inf,NA	2.04169,NA	0.000239625	0.000372774
3	chr12:48341779:C:T	48341779	NA,T	NA,C	NA,1	NA,-inf	NA,inf	NA,0.932619	0.000238912	0.000288272
3	chr12:47325488:G:A	47325488	NA,A	NA,G	NA,1	NA,inf	NA,inf	NA,0.957815	0.000238801	0.000296156
3	chr12:47478539:G:A	47478539	NA,A	NA,G	NA,1	NA,inf	NA,inf	NA,0.945192	0.00023872	0.00029559
3	chr12:47320987:G:A	47320987	NA,A	NA,G	NA,1	NA,inf	NA,inf	NA,0.944681	0.000238418	0.00029527
3	chr12:47406822:C:T	47406822	T,T	C,C	1,1	inf,inf	inf,inf	0.931946,0.30018	0.000237865	0.000293898
3	chr12:47999167:G:A	47999167	NA,A	NA,G	NA,1	NA,-inf	NA,inf	NA,0.953469	0.000237621	0.000289763
3	chr12:47826043:C:T	47826043	T,T	C,C	1,1	-inf,-inf	inf,inf	9.5113,1.02916	0.000237147	0.000784309
3	chr12:48092469:C:G	48092469	NA,G	NA,C	NA,1	NA,inf	NA,inf	NA,1.05408	0.000235162	0.000299986
3	chr12:48410652:T:A	48410652	NA,A	NA,T	NA,1	NA,-inf	NA,inf	NA,1.0024	0.000233072	0.000291928
3	chr12:47976140:G:A	47976140	NA,A	NA,G	NA,1	NA,inf	NA,inf	NA,0.983223	0.000232234	0.000287901
3	chr12:48336205:C:T	48336205	NA,T	NA,C	NA,1	NA,-inf	NA,inf	NA,0.892422	0.000231417	0.000276998
3	chr12:47728557:G:A	47728557	NA,A	NA,G	NA,1	NA,inf	NA,inf	NA,0.972858	0.000231281	0.00028907
3	chr12:47316803:G:C	47316803	C,NA	G,NA	1,NA	inf,NA	inf,NA	1.57651,NA	0.000230274	0.000289387
3	chr12:47335740:TTC:T	47335740	T,T	TTC,TTC	1,1	inf,-inf	inf,inf	1.15043,0.311407	0.000230183	0.000280302
3	chr12:48562793:G:T	48562793	NA,T	NA,G	NA,1	NA,inf	NA,inf	NA,0.940194	0.000229371	0.00028463
3	chr12:47422194:T:C	47422194	NA,C	NA,T	NA,1	NA,-inf	NA,inf	NA,0.917368	0.000229235	0.000284556
3	chr12:47518975:G:A	47518975	NA,A	NA,G	NA,1	NA,-inf	NA,inf	NA,0.927161	0.000229019	0.000284875
3	chr12:47553440:G:A	47553440	A,A	G,G	1,1	inf,-inf	inf,inf	0.736937,1.01766	0.000228187	0.000275878
3	chr12:48304463:G:A	48304463	NA,A	NA,G	NA,1	NA,-inf	NA,inf	NA,0.884095	0.000228149	0.000273188
3	chr12:48536023:G:C	48536023	C,C	G,G	1,1	inf,-inf	inf,inf	1.91695,1.61947	0.000227736	0.000581024
3	chr12:47534092:G:A	47534092	NA,A	NA,G	NA,1	NA,-inf	NA,inf	NA,0.930529	0.00022713	0.000281547
3	chr12:48549471:G:A	48549471	A,A	G,G	1,1	inf,-inf	inf,inf	1.17097,1.72748	0.000226575	0.000273922
3	chr12:47756602:A:T	47756602	NA,T	NA,A	NA,1	NA,inf	NA,inf	NA,0.921344	0.000226514	0.00028005
3	chr12:47967220:G:A	47967220	NA,A	NA,G	NA,1	NA,inf	NA,inf	NA,0.969105	0.000226487	0.0002806
3	chr12:47574586:G:A	47574586	NA,A	NA,G	NA,1	NA,inf	NA,inf	NA,0.931823	0.000226332	0.000281229
3	chr12:48152221:G:C	48152221	NA,C	NA,G	NA,1	NA,inf	NA,inf	NA,0.979774	0.000225521	0.000289029
3	chr12:47613152:G:A	47613152	NA,A	NA,G	NA,1	NA,-inf	NA,inf	NA,0.912605	0.000225035	0.000281785
3	chr12:47360148:AACT:A	47360148	NA,A	NA,AACT	NA,1	NA,inf	NA,inf	NA,0.916692	0.000224481	0.000278662
3	chr12:47550607:G:C	47550607	C,C	G,G	1,1	inf,-inf	inf,inf	0.766485,0.962824	0.00022411	0.000270932
3	chr12:48549786:T:C	48549786	C,C	T,T	1,1	-inf,-inf	inf,inf	1.46888,1.72219	0.000223924	0.000489316
3	chr12:47982639:G:A	47982639	NA,A	NA,G	NA,1	NA,-inf	NA,inf	NA,0.939847	0.000223477	0.000281325
3	chr12:47742304:C:T	47742304	NA,T	NA,C	NA,1	NA,inf	NA,inf	NA,0.944576	0.00022319	0.000279411
3	chr12:48160171:G:A	48160171	NA,A	NA,G	NA,1	NA,-inf	NA,inf	NA,1.08233	0.000222906	0.000296866
3	chr12:47555734:T:C	47555734	C,C	T,T	1,1	inf,-inf	inf,inf	0.722624,1.05543	0.000222751	0.000269612
3	chr12:47531819:T:C	47531819	NA,C	NA,T	NA,1	NA,inf	NA,inf	NA,0.908986	0.000221941	0.000272085
3	chr12:47562652:G:A	47562652	NA,A	NA,G	NA,1	NA,inf	NA,inf	NA,0.921109	0.000221749	0.000276069
3	chr12:48021618:A:C	48021618	NA,C	NA,A	NA,1	NA,inf	NA,inf	NA,0.947109	0.000221398	0.000278188
3	chr12:47738668:T:C	47738668	C,C	T,T	1,1	-inf,-inf	inf,inf	1.54965,0.392557	0.000221198	0.000266961
3	chr12:48562460:T:A	48562460	NA,A	NA,T	NA,1	NA,-inf	NA,inf	NA,0.913425	0.000220574	0.000262818
3	chr12:47753775:T:C	47753775	NA,C	NA,T	NA,1	NA,inf	NA,inf	NA,0.907307	0.000220543	0.000272937
3	chr12:47615342:T:A	47615342	A,A	T,T	1,1	-inf,-inf	inf,inf	1.68387,0.62141	0.000220204	0.000274346
3	chr12:47565683:T:C	47565683	NA,C	NA,T	NA,1	NA,inf	NA,inf	NA,0.914332	0.000219954	0.00027359
3	chr12:47832767:C:T	47832767	NA,T	NA,C	NA,1	NA,inf	NA,inf	NA,0.903508	0.000219249	0.000272987
3	chr12:47830942:C:T	47830942	NA,T	NA,C	NA,1	NA,inf	NA,inf	NA,0.899533	0.000219244	0.000273173
3	chr12:47954044:A:C	47954044	NA,C	NA,A	NA,1	NA,-inf	NA,inf	NA,0.90553	0.000219132	0.000269821
3	chr12:47549625:A:G	47549625	G,G	A,A	1,1	inf,-inf	inf,inf	0.7415,0.979159	0.000219112	0.000264717
3	chr12:47883370:C:T	47883370	NA,T	NA,C	NA,1	NA,inf	NA,inf	NA,0.857825	0.000218955	0.000269835
3	chr12:48530147:C:A	48530147	A,A	C,C	1,1	-inf,-inf	inf,inf	0.189734,2.01315	0.000218942	0.000262568
3	chr12:47539119:G:A	47539119	NA,A	NA,G	NA,1	NA,-inf	NA,inf	NA,0.904987	0.000217903	0.000270133
3	chr12:48125804:C:T	48125804	NA,T	NA,C	NA,1	NA,-inf	NA,inf	NA,1.06696	0.00021777	0.00028979
3	chr12:47988860:G:A	47988860	NA,A	NA,G	NA,1	NA,-inf	NA,inf	NA,0.907952	0.000217693	0.000267075
3	chr12:47555362:G:A	47555362	A,A	G,G	1,1	inf,-inf	inf,inf	0.724421,1.03721	0.000217159	0.000262864
3	chr12:47584480:G:A	47584480	NA,A	NA,G	NA,1	NA,inf	NA,inf	NA,0.887571	0.000216644	0.00026817
3	chr12:47974681:G:A	47974681	NA,A	NA,G	NA,1	NA,inf	NA,inf	NA,0.940582	0.000216348	0.000268358
3	chr12:47550809:T:C	47550809	C,C	T,T	1,1	inf,-inf	inf,inf	0.759518,0.951814	0.000216319	0.000261551
3	chr12:47550616:T:C	47550616	C,C	T,T	1,1	inf,-inf	inf,inf	0.765565,0.940852	0.000215598	0.000260686
3	chr12:47713496:G:A	47713496	NA,A	NA,G	NA,1	NA,inf	NA,inf	NA,0.899263	0.000214219	0.000267673
3	chr12:47566418:C:T	47566418	NA,T	NA,C	NA,1	NA,-inf	NA,inf	NA,0.89602	0.000214018	0.000265895
3	chr12:47704581:T:C	47704581	NA,C	NA,T	NA,1	NA,-inf	NA,inf	NA,0.878225	0.000213819	0.000264508
3	chr12:47537297:A:G	47537297	NA,G	NA,A	NA,1	NA,-inf	NA,inf	NA,0.893023	0.000213679	0.000264904
3	chr12:47548308:A:G	47548308	G,G	A,A	1,1	inf,-inf	inf,inf	0.746406,0.956048	0.000213461	0.000257905
3	chr12:47903362:C:T	47903362	NA,T	NA,C	NA,1	NA,inf	NA,inf	NA,0.915615	0.000213037	0.000266361
3	chr12:47650723:A:G	47650723	G,G	A,A	1,1	-inf,-inf	inf,inf	1.67349,0.616051	0.000213004	0.000265467
3	chr12:48260491:C:T	48260491	NA,T	NA,C	NA,1	NA,-inf	NA,inf	NA,0.817165	0.000212501	0.000260673
3	chr12:47528792:G:A	47528792	NA,A	NA,G	NA,1	NA,inf	NA,inf	NA,0.880767	0.000211884	0.000259839
3	chr12:48309112:G:A	48309112	NA,A	NA,G	NA,1	NA,-inf	NA,inf	NA,0.838634	0.000211324	0.000253371
3	chr12:48023525:A:G	48023525	G,G	A,A	1,1	inf,inf	inf,inf	2.61205,1.22888	0.000210385	0.000618173
3	chr12:47541574:G:A	47541574	NA,A	NA,G	NA,1	NA,-inf	NA,inf	NA,0.883333	0.000210371	0.000260792
3	chr12:47550092:C:T	47550092	T,T	C,C	1,1	inf,-inf	inf,inf	0.758221,0.935804	0.000210036	0.000253987
3	chr12:47855037:A:T	47855037	NA,T	NA,A	NA,1	NA,inf	NA,inf	NA,0.882427	0.000209842	0.000260763
3	chr12:47490762:G:A	47490762	A,A	G,G	1,1	inf,inf	inf,inf	1.1649,0.578188	0.00020971	0.000256608
3	chr12:47547496:A:T	47547496	T,T	A,A	1,1	inf,-inf	inf,inf	0.732401,0.964634	0.000208914	0.000252449
3	chr12:47621745:GCTGAAAC:G	47621745	G,G	GCTGAAAC,GCTGAAAC	1,1	inf,inf	inf,inf	1.6594,0.620039	0.00020871	0.000260003
3	chr12:47483781:G:C	47483781	NA,C	NA,G	NA,1	NA,inf	NA,inf	NA,0.86201	0.000208359	0.000257985
3	chr12:47550147:A:ACT	47550147	ACT,ACT	A,A	1,1	inf,-inf	inf,inf	0.742822,0.953391	0.000208147	0.000251721
3	chr12:47337418:A:G	47337418	G,G	A,A	1,1	inf,-inf	inf,inf	1.01784,0.48183	0.000208108	0.000253472
3	chr12:47777022:A:G	47777022	G,NA	A,NA	1,NA	-inf,NA	inf,NA	0.757103,NA	0.00020787	0.000253895
3	chr12:47613827:G:C	47613827	C,C	G,G	1,1	-inf,-inf	inf,inf	1.69259,0.570126	0.000207822	0.000258864
3	chr12:48017150:C:G	48017150	G,G	C,C	1,1	inf,-inf	inf,inf	1.02823,0.835626	0.000207754	0.000249594
3	chr12:47845567:A:C	47845567	NA,C	NA,A	NA,1	NA,inf	NA,inf	NA,0.872635	0.000207738	0.000258005
3	chr12:48002867:G:A	48002867	NA,A	NA,G	NA,1	NA,inf	NA,inf	NA,0.924344	0.0002073	0.000261465
3	chr12:47759064:C:T	47759064	NA,T	NA,C	NA,1	NA,-inf	NA,inf	NA,0.872867	0.000207068	0.000255009
3	chr12:48424060:A:G	48424060	NA,G	NA,A	NA,1	NA,inf	NA,inf	NA,0.796224	0.000206837	0.000250039
3	chr12:47779767:G:A	47779767	NA,A	NA,G	NA,1	NA,-inf	NA,inf	NA,0.845786	0.000206331	0.000255727
3	chr12:47337840:G:A	47337840	A,A	G,G	1,1	inf,-inf	inf,inf	1.02818,0.453625	0.000205739	0.000250573
3	chr12:47556213:G:A	47556213	A,A	G,G	1,1	inf,-inf	inf,inf	0.700606,1.03904	0.000205579	0.000248913
3	chr12:47541351:G:A	47541351	NA,A	NA,G	NA,1	NA,-inf	NA,inf	NA,0.868357	0.000205342	0.000254563
3	chr12:47887474:T:C	47887474	C,C	T,T	1,1	-inf,inf	inf,inf	0.358956,1.72691	0.000205083	0.000257665
3	chr12:47530326:G:T	47530326	NA,T	NA,G	NA,1	NA,inf	NA,inf	NA,0.858897	0.00020461	0.000250947
3	chr12:47547626:A:G	47547626	G,G	A,A	1,1	inf,-inf	inf,inf	0.731982,0.953325	0.000204586	0.000247245
3	chr12:47707556:C:A	47707556	NA,A	NA,C	NA,1	NA,-inf	NA,inf	NA,0.850638	0.000204486	0.000252973
3	chr12:47837504:T:A	47837504	NA,A	NA,T	NA,1	NA,-inf	NA,inf	NA,0.857473	0.000204208	0.000252372
3	chr12:47527924:T:A	47527924	NA,A	NA,T	NA,1	NA,-inf	NA,inf	NA,0.853105	0.000203901	0.000251622
3	chr12:47550130:C:A	47550130	A,A	C,C	1,1	inf,-inf	inf,inf	0.739552,0.945662	0.000203721	0.000246395
3	chr12:48489929:T:C	48489929	NA,C	NA,T	NA,1	NA,-inf	NA,inf	NA,0.801522	0.000203657	0.00025132
3	chr12:48136809:A:G	48136809	NA,G	NA,A	NA,1	NA,inf	NA,inf	NA,0.944241	0.000203371	0.000258092
3	chr12:48494821:T:G	48494821	NA,G	NA,T	NA,1	NA,-inf	NA,inf	NA,0.797983	0.00020251	0.0002499
3	chr12:47555767:G:C	47555767	C,C	G,G	1,1	inf,-inf	inf,inf	0.705035,1.02144	0.000201532	0.000244036
3	chr12:47700189:C:T	47700189	NA,T	NA,C	NA,1	NA,-inf	NA,inf	NA,0.840819	0.000201271	0.000249
3	chr12:47535197:C:G	47535197	NA,G	NA,C	NA,1	NA,inf	NA,inf	NA,0.848541	0.000201221	0.000246815
3	chr12:47651800:T:C	47651800	C,C	T,T	1,1	-inf,-inf	inf,inf	1.63635,0.624811	0.000201029	0.000250547
3	chr12:47548858:G:A	47548858	A,A	G,G	1,1	inf,-inf	inf,inf	0.718637,0.961344	0.000201029	0.000242964
3	chr12:47548336:A:G	47548336	G,G	A,A	1,1	inf,-inf	inf,inf	0.717494,0.962802	0.000200838	0.000242736
3	chr12:47550050:A:C	47550050	C,C	A,A	1,1	inf,-inf	inf,inf	0.718321,0.967858	0.000200598	0.00024266
3	chr12:48549975:T:C	48549975	C,C	T,T	1,1	-inf,-inf	inf,inf	1.47117,1.65926	0.000200496	0.000441234
3	chr12:47418405:G:A	47418405	NA,A	NA,G	NA,1	NA,inf	NA,inf	NA,0.843193	0.000200243	0.000248277
3	chr12:47549848:T:C	47549848	C,C	T,T	1,1	inf,-inf	inf,inf	0.709292,0.971554	0.00019982	0.000241517
3	chr12:47936065:G:A	47936065	NA,A	NA,G	NA,1	NA,-inf	NA,inf	NA,0.874134	0.00019978	0.000247446
3	chr12:48323609:T:G	48323609	NA,G	NA,T	NA,1	NA,inf	NA,inf	NA,0.989126	0.000198709	0.00025524
3	chr12:47547075:G:C	47547075	C,C	G,G	1,1	inf,-inf	inf,inf	0.721102,0.95279	0.000198303	0.000239692
3	chr12:48548138:G:A	48548138	A,A	G,G	1,1	-inf,-inf	inf,inf	1.43115,1.67553	0.00019762	0.000421896
3	chr12:48001578:C:T	48001578	T,NA	C,NA	1,NA	inf,NA	inf,NA	1.13151,NA	0.000197418	0.000228197
3	chr12:47935149:C:T	47935149	NA,T	NA,C	NA,1	NA,-inf	NA,inf	NA,0.866579	0.000196781	0.000243879
3	chr12:47973644:G:A	47973644	NA,A	NA,G	NA,1	NA,-inf	NA,inf	NA,0.824893	0.000196695	0.000241703
3	chr12:47547384:T:C	47547384	C,C	T,T	1,1	inf,-inf	inf,inf	0.709993,0.960477	0.000196182	0.000237146
3	chr12:47942042:G:A	47942042	A,A	G,G	1,1	-inf,-inf	inf,inf	0.645118,1.43872	0.000195984	0.000252637
3	chr12:48208290:A:C	48208290	NA,C	NA,A	NA,1	NA,-inf	NA,inf	NA,0.813158	0.000195884	0.000236507
3	chr12:47353528:T:A	47353528	A,A	T,T	1,1	inf,inf	inf,inf	0.835064,1.97852	0.000195575	0.000240424
3	chr12:47519868:G:A	47519868	A,A	G,G	1,1	inf,-inf	inf,inf	0.932826,0.850169	0.000195525	0.000241244
3	chr12:47547163:C:T	47547163	T,T	C,C	1,1	inf,-inf	inf,inf	0.716069,0.947709	0.000195126	0.000235852
3	chr12:48306910:C:T	48306910	NA,T	NA,C	NA,1	NA,-inf	NA,inf	NA,0.787856	0.000194872	0.000233927
3	chr12:47569444:G:T	47569444	NA,T	NA,G	NA,1	NA,inf	NA,inf	NA,0.803433	0.000194238	0.000241128
3	chr12:48549840:A:G	48549840	G,G	A,A	1,1	-inf,-inf	inf,inf	1.4813,1.63501	0.0001942	0.000430929
3	chr12:47604392:A:G	47604392	NA,G	NA,A	NA,1	NA,-inf	NA,inf	NA,0.820381	0.00019375	0.000242464
3	chr12:47877829:G:A	47877829	NA,A	NA,G	NA,1	NA,-inf	NA,inf	NA,0.7977	0.000193633	0.000238443
3	chr12:47802314:G:C	47802314	NA,C	NA,G	NA,1	NA,inf	NA,inf	NA,0.815642	0.000193605	0.00024134
3	chr12:47546981:G:A	47546981	A,A	G,G	1,1	inf,-inf	inf,inf	0.699807,0.963332	0.000192585	0.000232784
3	chr12:48291513:G:A	48291513	NA,A	NA,G	NA,1	NA,-inf	NA,inf	NA,0.78368	0.000192573	0.000231447
3	chr12:47574059:T:C	47574059	C,C	T,T	1,1	-inf,-inf	inf,inf	1.06439,0.552652	0.000192411	0.000234234
3	chr12:48378368:C:T	48378368	NA,T	NA,C	NA,1	NA,inf	NA,inf	NA,0.811125	0.000192262	0.000237487
3	chr12:47584959:T:A	47584959	NA,A	NA,T	NA,1	NA,-inf	NA,inf	NA,0.812465	0.000192015	0.000237434
3	chr12:48535974:C:T	48535974	T,T	C,C	1,1	inf,-inf	inf,inf	2.14274,1.55025	0.00019191	0.000479115
3	chr12:48145990:C:T	48145990	NA,T	NA,C	NA,1	NA,inf	NA,inf	NA,0.893875	0.000191768	0.000242324
3	chr12:47879066:A:G	47879066	NA,G	NA,A	NA,1	NA,inf	NA,inf	NA,0.803947	0.000191429	0.000237205
3	chr12:47563302:C:G	47563302	NA,G	NA,C	NA,1	NA,inf	NA,inf	NA,0.82667	0.00019077	0.000237143
3	chr12:47555364:T:C	47555364	NA,C	NA,T	NA,1	NA,-inf	NA,inf	NA,0.803658	0.00019075	0.000235933
3	chr12:47938716:A:G	47938716	NA,G	NA,A	NA,1	NA,-inf	NA,inf	NA,0.841428	0.000190072	0.000235367
3	chr12:48551366:A:G	48551366	G,G	A,A	1,1	-inf,-inf	inf,inf	1.4895,1.617	0.000189954	0.00042445
3	chr12:47549934:C:T	47549934	T,T	C,C	1,1	inf,-inf	inf,inf	0.688644,0.972099	0.000189871	0.00022956
3	chr12:47716542:A:G	47716542	G,NA	A,NA	1,NA	-inf,NA	inf,NA	0.433592,NA	0.000189848	0.000239551
3	chr12:47971580:AT:A	47971580	NA,A	NA,AT	NA,1	NA,-inf	NA,inf	NA,0.793588	0.000189768	0.000234259
3	chr12:47457576:G:A	47457576	NA,A	NA,G	NA,1	NA,inf	NA,inf	NA,0.807978	0.000189747	0.000235312
3	chr12:47728716:C:T	47728716	NA,T	NA,C	NA,1	NA,inf	NA,inf	NA,0.805208	0.000189092	0.000233072
3	chr12:47530005:T:C	47530005	NA,C	NA,T	NA,1	NA,inf	NA,inf	NA,0.812665	0.000189042	0.000232204
3	chr12:47390485:T:C	47390485	NA,C	NA,T	NA,1	NA,-inf	NA,inf	NA,0.803508	0.000188933	0.000234359
3	chr12:48563422:C:T	48563422	NA,T	NA,C	NA,1	NA,inf	NA,inf	NA,0.820597	0.000188686	0.000233608
3	chr12:47550513:A:G	47550513	NA,G	NA,A	NA,1	NA,-inf	NA,inf	NA,0.822767	0.000188605	0.000234484
3	chr12:48551374:A:G	48551374	G,G	A,A	1,1	-inf,-inf	inf,inf	1.47327,1.62291	0.000188376	0.000416614
3	chr12:48551319:A:G	48551319	G,G	A,A	1,1	-inf,-inf	inf,inf	1.46127,1.62998	0.000188196	0.000413118
3	chr12:47733303:C:T	47733303	T,NA	C,NA	1,NA	-inf,NA	inf,NA	2.23911,NA	0.000186739	0.000222396
3	chr12:47939241:G:T	47939241	NA,T	NA,G	NA,1	NA,-inf	NA,inf	NA,0.830567	0.000186418	0.000230948
3	chr12:47561048:G:C	47561048	NA,C	NA,G	NA,1	NA,inf	NA,inf	NA,0.799247	0.000186143	0.000230877
3	chr12:47565302:CCAT:C	47565302	NA,C	NA,CCAT	NA,1	NA,-inf	NA,inf	NA,0.813628	0.000185628	0.000231068
3	chr12:47339068:C:G	47339068	NA,G	NA,C	NA,1	NA,-inf	NA,inf	NA,0.787157	0.000185414	0.00022937
3	chr12:47546964:G:A	47546964	A,A	G,G	1,1	inf,-inf	inf,inf	0.701993,0.937237	0.000185042	0.0002237
3	chr12:47995462:C:T	47995462	T,T	C,C	1,1	inf,inf	inf,inf	0.513001,2.19784	0.000184191	0.000278645
3	chr12:47620326:A:G	47620326	NA,G	NA,A	NA,1	NA,inf	NA,inf	NA,0.803213	0.000184188	0.000229808
3	chr12:48138892:T:G	48138892	NA,G	NA,T	NA,1	NA,inf	NA,inf	NA,0.728256	0.000184087	0.0002232
3	chr12:47522176:C:T	47522176	T,T	C,C	1,1	inf,-inf	inf,inf	0.970532,0.675377	0.000183727	0.000224415
3	chr12:47480282:G:A	47480282	NA,A	NA,G	NA,1	NA,inf	NA,inf	NA,0.791436	0.000183651	0.000227309
3	chr12:47526117:T:C	47526117	C,C	T,T	1,1	inf,-inf	inf,inf	0.946346,0.711406	0.000183462	0.000224062
3	chr12:48388602:T:C	48388602	NA,C	NA,T	NA,1	NA,inf	NA,inf	NA,0.82186	0.000183435	0.000228749
3	chr12:47705327:T:C	47705327	NA,C	NA,T	NA,1	NA,-inf	NA,inf	NA,0.786325	0.000183426	0.000229476
3	chr12:47547726:A:T	47547726	T,T	A,A	1,1	inf,-inf	inf,inf	0.674611,0.973686	0.000183283	0.000221626
3	chr12:48491561:A:G	48491561	NA,G	NA,A	NA,1	NA,-inf	NA,inf	NA,0.725953	0.000183144	0.000213968
3	chr12:47525199:C:T	47525199	T,T	C,C	1,1	inf,-inf	inf,inf	0.947527,0.709914	0.000182907	0.000223433
3	chr12:47434824:G:T	47434824	NA,T	NA,G	NA,1	NA,inf	NA,inf	NA,0.796595	0.000182765	0.000224845
3	chr12:48546965:C:G	48546965	G,G	C,C	1,1	-inf,-inf	inf,inf	1.39135,1.65488	0.000182479	0.000381927
3	chr12:48549880:C:T	48549880	T,T	C,C	1,1	-inf,-inf	inf,inf	1.50991,1.58137	0.000182306	0.00041329
3	chr12:48527377:C:T	48527377	T,T	C,C	1,1	inf,-inf	inf,inf	2.78636,1.184	0.000182247	0.000337665
3	chr12:48286678:G:A	48286678	NA,A	NA,G	NA,1	NA,inf	NA,inf	NA,0.801661	0.000181705	0.000226379
3	chr12:47661064:ATGAC:A	47661064	NA,A	NA,ATGAC	NA,1	NA,inf	NA,inf	NA,0.757237	0.000181554	0.000224478
3	chr12:48548121:C:T	48548121	T,T	C,C	1,1	-inf,-inf	inf,inf	1.37182,1.66357	0.000181467	0.000375266
3	chr12:47946053:C:G	47946053	NA,G	NA,C	NA,1	NA,inf	NA,inf	NA,0.857509	0.000181443	0.000228724
3	chr12:47712537:G:A	47712537	NA,A	NA,G	NA,1	NA,-inf	NA,inf	NA,0.772638	0.000180878	0.000223723
3	chr12:48554160:A:G	48554160	G,G	A,A	1,1	-inf,-inf	inf,inf	1.39831,1.64602	0.000180846	0.000383695
3	chr12:47733232:G:A	47733232	A,A	G,G	1,1	-inf,-inf	inf,inf	1.4971,0.336333	0.000180164	0.000217493
3	chr12:48563881:C:T	48563881	NA,T	NA,C	NA,1	NA,inf	NA,inf	NA,0.757389	0.000180154	0.000221235
3	chr12:47643520:A:G	47643520	NA,G	NA,A	NA,1	NA,-inf	NA,inf	NA,0.770698	0.000180078	0.000222851
3	chr12:47991133:C:T	47991133	NA,T	NA,C	NA,1	NA,-inf	NA,inf	NA,0.811161	0.00018007	0.000227367
3	chr12:48563257:C:T	48563257	NA,T	NA,C	NA,1	NA,-inf	NA,inf	NA,0.799	0.000179864	0.000226843
3	chr12:47648630:A:G	47648630	G,G	A,A	1,1	-inf,inf	inf,inf	1.93051,0.0636322	0.000179774	0.000224744
3	chr12:47620699:G:A	47620699	NA,A	NA,G	NA,1	NA,-inf	NA,inf	NA,0.783948	0.000179369	0.000221246
3	chr12:48253958:G:A	48253958	NA,A	NA,G	NA,1	NA,-inf	NA,inf	NA,0.757555	0.000178766	0.000216315
3	chr12:48462400:C:G	48462400	G,G	C,C	1,1	inf,-inf	inf,inf	3.3538,0.74406	0.000178759	0.00125965
3	chr12:47584069:G:T	47584069	NA,T	NA,G	NA,1	NA,-inf	NA,inf	NA,0.759689	0.000178324	0.000220554
3	chr12:48446635:C:T	48446635	T,T	C,C	1,1	-inf,inf	inf,inf	3.42855,0.69245	0.000178315	0.00132932
3	chr12:47325960:C:G	47325960	NA,G	NA,C	NA,1	NA,inf	NA,inf	NA,0.774904	0.000178036	0.000220769
3	chr12:48478641:C:A	48478641	A,A	C,C	1,1	inf,-inf	inf,inf	3.40047,0.707606	0.000178026	0.00128502
3	chr12:47525404:C:T	47525404	T,T	C,C	1,1	inf,-inf	inf,inf	0.933959,0.713075	0.000177973	0.000217422
3	chr12:47829771:C:G	47829771	G,G	C,C	1,1	-inf,-inf	inf,inf	7.64922,1.01832	0.000177314	0.000234337
3	chr12:47978019:A:G	47978019	NA,G	NA,A	NA,1	NA,inf	NA,inf	NA,0.751719	0.000176919	0.000218244
3	chr12:48546460:A:G	48546460	G,G	A,A	1,1	-inf,-inf	inf,inf	1.39501,1.63517	0.000176832	0.000371489
3	chr12:48455944:A:T	48455944	NA,T	NA,A	NA,1	NA,inf	NA,inf	NA,0.701238	0.000176645	0.000214002
3	chr12:48313062:C:T	48313062	NA,T	NA,C	NA,1	NA,-inf	NA,inf	NA,0.637829	0.000176217	0.000210144
3	chr12:47841313:T:C	47841313	NA,C	NA,T	NA,1	NA,inf	NA,inf	NA,0.74238	0.0001761	0.00021828
3	chr12:47739919:G:A	47739919	A,A	G,G	1,1	-inf,-inf	inf,inf	1.51383,0.285627	0.000176009	0.000212364
3	chr12:48546896:G:A	48546896	A,A	G,G	1,1	-inf,-inf	inf,inf	1.48523,1.57779	0.00017575	0.000391689
3	chr12:47610250:G:A	47610250	A,A	G,G	1,1	-inf,-inf	inf,inf	1.50892,0.534119	0.000175408	0.000217215
3	chr12:47837196:T:C	47837196	NA,C	NA,T	NA,1	NA,inf	NA,inf	NA,0.76621	0.000175382	0.000217917
3	chr12:48530644:G:A	48530644	A,A	G,G	1,1	inf,-inf	inf,inf	2.07196,1.5376	0.000175122	0.000426915
3	chr12:47653543:G:A	47653543	NA,A	NA,G	NA,1	NA,inf	NA,inf	NA,0.771843	0.000175074	0.000218538
3	chr12:47524965:T:G	47524965	G,G	T,T	1,1	inf,-inf	inf,inf	0.927727,0.712633	0.000175057	0.000213874
3	chr12:48396135:G:C	48396135	NA,C	NA,G	NA,1	NA,-inf	NA,inf	NA,0.824342	0.000175054	0.000216065
3	chr12:48531231:A:G	48531231	G,G	A,A	1,1	inf,-inf	inf,inf	2.03219,1.55753	0.000174798	0.000413281
3	chr12:48418844:A:G	48418844	NA,G	NA,A	NA,1	NA,inf	NA,inf	NA,0.774394	0.000174611	0.000216464
3	chr12:48271651:G:A	48271651	NA,A	NA,G	NA,1	NA,inf	NA,inf	NA,0.774888	0.000174501	0.000217169
3	chr12:47969340:T:C	47969340	NA,C	NA,T	NA,1	NA,-inf	NA,inf	NA,0.759391	0.000174455	0.000213909
3	chr12:48282573:G:A	48282573	NA,A	NA,G	NA,1	NA,-inf	NA,inf	NA,0.742431	0.000174292	0.00021097
3	chr12:47677781:T:C	47677781	NA,C	NA,T	NA,1	NA,inf	NA,inf	NA,0.76795	0.000174023	0.000217214
3	chr12:48396361:G:T	48396361	NA,T	NA,G	NA,1	NA,inf	NA,inf	NA,0.777728	0.000173991	0.000216173
3	chr12:47648998:G:A	47648998	NA,A	NA,G	NA,1	NA,-inf	NA,inf	NA,0.746314	0.000173266	0.00021444
3	chr12:48527611:AACT:A	48527611	A,A	AACT,AACT	1,1	inf,-inf	inf,inf	2.82091,1.13606	0.000173158	0.000325588
3	chr12:47474260:T:G	47474260	NA,G	NA,T	NA,1	NA,-inf	NA,inf	NA,0.746177	0.000173072	0.000214306
3	chr12:48526013:C:T	48526013	T,T	C,C	1,1	inf,-inf	inf,inf	2.80591,1.14387	0.000172943	0.000323682
3	chr12:48547341:C:T	48547341	T,T	C,C	1,1	-inf,-inf	inf,inf	1.37688,1.6327	0.000172881	0.000359514
3	chr12:47936190:G:A	47936190	NA,A	NA,G	NA,1	NA,-inf	NA,inf	NA,0.779627	0.000172619	0.000213851
3	chr12:48527750:C:T	48527750	T,T	C,C	1,1	inf,-inf	inf,inf	2.77533,1.16034	0.000172585	0.000319753
3	chr12:47975624:A:C	47975624	NA,C	NA,A	NA,1	NA,inf	NA,inf	NA,0.735646	0.000172464	0.000212784
3	chr12:47366186:A:G	47366186	NA,G	NA,A	NA,1	NA,inf	NA,inf	NA,0.759073	0.00017213	0.000212779
3	chr12:47973774:C:G	47973774	NA,G	NA,C	NA,1	NA,inf	NA,inf	NA,0.734098	0.000172085	0.000212316
3	chr12:48420253:C:T	48420253	NA,T	NA,C	NA,1	NA,-inf	NA,inf	NA,0.751399	0.00017205	0.000207717
3	chr12:48540330:G:A	48540330	A,A	G,G	1,1	-inf,-inf	inf,inf	0.140742,1.90509	0.000171958	0.000205445
3	chr12:47366015:G:A	47366015	NA,A	NA,G	NA,1	NA,inf	NA,inf	NA,0.758137	0.000171882	0.000212473
3	chr12:47662787:C:T	47662787	NA,T	NA,C	NA,1	NA,-inf	NA,inf	NA,0.740201	0.000171613	0.000212395
3	chr12:47623153:T:A	47623153	NA,A	NA,T	NA,1	NA,inf	NA,inf	NA,0.721068	0.000171487	0.00021202
3	chr12:47606217:T:C	47606217	C,C	T,T	1,1	-inf,-inf	inf,inf	1.52372,0.495429	0.000171316	0.000212141
3	chr12:47917904:A:T	47917904	NA,T	NA,A	NA,1	NA,-inf	NA,inf	NA,0.714763	0.000171187	0.0002116
3	chr12:47514049:G:A	47514049	A,A	G,G	1,1	inf,-inf	inf,inf	0.884572,0.756607	0.000170887	0.000208819
3	chr12:47402059:G:C	47402059	NA,C	NA,G	NA,1	NA,-inf	NA,inf	NA,0.744377	0.000170598	0.000211762
3	chr12:48284481:A:G	48284481	NA,G	NA,A	NA,1	NA,inf	NA,inf	NA,0.761029	0.000170549	0.000212457
3	chr12:47557176:T:C	47557176	NA,C	NA,T	NA,1	NA,-inf	NA,inf	NA,0.748539	0.000170471	0.000210279
3	chr12:47325955:G:A	47325955	NA,A	NA,G	NA,1	NA,inf	NA,inf	NA,0.746688	0.000170349	0.000211246
3	chr12:47830441:C:T	47830441	NA,T	NA,C	NA,1	NA,-inf	NA,inf	NA,0.759577	0.000170238	0.000210766
3	chr12:47891714:A:G	47891714	NA,G	NA,A	NA,1	NA,-inf	NA,inf	NA,0.730772	0.000169876	0.000211284
3	chr12:47607987:A:T	47607987	T,T	A,A	1,1	-inf,-inf	inf,inf	1.50419,0.515832	0.00016976	0.000210208
3	chr12:47775337:G:A	47775337	NA,A	NA,G	NA,1	NA,inf	NA,inf	NA,0.729608	0.000169533	0.000210142
3	chr12:47860570:T:A	47860570	A,NA	T,NA	1,NA	-inf,NA	inf,NA	1.07846,NA	0.000169263	0.000201036
3	chr12:47978857:G:A	47978857	NA,A	NA,G	NA,1	NA,-inf	NA,inf	NA,0.720464	0.000169132	0.000208785
3	chr12:48247108:G:A	48247108	NA,A	NA,G	NA,1	NA,-inf	NA,inf	NA,0.720938	0.000169014	0.000204719
3	chr12:48296268:T:C	48296268	NA,C	NA,T	NA,1	NA,inf	NA,inf	NA,0.754772	0.000169013	0.000210252
3	chr12:47791021:A:G	47791021	NA,G	NA,A	NA,1	NA,-inf	NA,inf	NA,0.723253	0.000168668	0.000209246
3	chr12:47336250:T:C	47336250	C,C	T,T	1,1	inf,-inf	inf,inf	0.976902,0.421036	0.000168594	0.00020503
3	chr12:47547046:G:T	47547046	T,T	G,G	1,1	inf,-inf	inf,inf	0.708989,0.869029	0.00016858	0.000203876
3	chr12:47515394:T:C	47515394	NA,C	NA,T	NA,1	NA,-inf	NA,inf	NA,0.740793	0.000168141	0.000208353
3	chr12:47980513:C:T	47980513	NA,T	NA,C	NA,1	NA,inf	NA,inf	NA,0.719297	0.00016809	0.000207434
3	chr12:48325114:T:G	48325114	NA,G	NA,T	NA,1	NA,-inf	NA,inf	NA,0.886321	0.000167812	0.000221085
3	chr12:47948777:C:A	47948777	NA,A	NA,C	NA,1	NA,-inf	NA,inf	NA,0.738045	0.000167731	0.000206894
3	chr12:47932378:T:G	47932378	NA,G	NA,T	NA,1	NA,inf	NA,inf	NA,0.693146	0.000167714	0.000204779
3	chr12:48267688:C:T	48267688	NA,T	NA,C	NA,1	NA,inf	NA,inf	NA,0.749033	0.000167636	0.00020863
3	chr12:47413154:G:A	47413154	NA,A	NA,G	NA,1	NA,inf	NA,inf	NA,0.729898	0.000167438	0.000207577
3	chr12:47544880:A:C	47544880	NA,C	NA,A	NA,1	NA,-inf	NA,inf	NA,0.740288	0.000166985	0.000207253
3	chr12:47336737:G:GTA	47336737	NA,GTA	NA,G	NA,1	NA,-inf	NA,inf	NA,0.717824	0.000166585	0.000206245
3	chr12:47477051:A:G	47477051	NA,G	NA,A	NA,1	NA,inf	NA,inf	NA,0.72906	0.000166532	0.000206166
3	chr12:47413038:C:A	47413038	NA,A	NA,C	NA,1	NA,inf	NA,inf	NA,0.726041	0.000166438	0.000206339
3	chr12:47336739:G:A	47336739	NA,A	NA,G	NA,1	NA,-inf	NA,inf	NA,0.71714	0.000166408	0.000206026
3	chr12:47779577:A:T	47779577	NA,T	NA,A	NA,1	NA,inf	NA,inf	NA,0.74492	0.000166137	0.000206274
3	chr12:48403793:T:C	48403793	NA,C	NA,T	NA,1	NA,-inf	NA,inf	NA,0.704444	0.000166104	0.000207468
3	chr12:47728031:T:G	47728031	NA,G	NA,T	NA,1	NA,inf	NA,inf	NA,0.694196	0.000165967	0.000205237
3	chr12:48327851:A:T	48327851	T,T	A,A	1,1	inf,inf	inf,inf	3.73704,1.0626	0.000165546	0.147303
3	chr12:47526010:C:T	47526010	NA,T	NA,C	NA,1	NA,inf	NA,inf	NA,0.722054	0.000165446	0.000204354
3	chr12:47694390:G:T	47694390	T,T	G,G	1,1	inf,inf	inf,inf	0.371452,0.90133	0.000165421	0.000199838
3	chr12:47648756:T:A	47648756	NA,A	NA,T	NA,1	NA,-inf	NA,inf	NA,0.715615	0.000165151	0.000204415
3	chr12:47627454:A:C	47627454	C,C	A,A	1,1	inf,-inf	inf,inf	1.89518,0.024656	0.000165085	0.000206207
3	chr12:48470833:T:G	48470833	NA,G	NA,T	NA,1	NA,inf	NA,inf	NA,0.828332	0.00016497	0.00021023
3	chr12:47336629:C:T	47336629	NA,T	NA,C	NA,1	NA,-inf	NA,inf	NA,0.711463	0.000164941	0.000204213
3	chr12:47515023:A:G	47515023	NA,G	NA,A	NA,1	NA,inf	NA,inf	NA,0.705071	0.000164699	0.000203973
3	chr12:48540596:GCAGGCCAC:G	48540596	G,G	GCAGGCCAC,GCAGGCCAC	1,1	-inf,-inf	inf,inf	0.129049,1.88642	0.000164343	0.000196083
3	chr12:48415705:A:G	48415705	NA,G	NA,A	NA,1	NA,-inf	NA,inf	NA,0.740213	0.000164313	0.000205586
3	chr12:47336733:A:ATTT	47336733	NA,ATTT	NA,A	NA,1	NA,-inf	NA,inf	NA,0.708024	0.000164062	0.000203128
3	chr12:48558433:T:C	48558433	NA,C	NA,T	NA,1	NA,inf	NA,inf	NA,0.727824	0.000164062	0.000202411
3	chr12:47458026:C:T	47458026	NA,T	NA,C	NA,1	NA,-inf	NA,inf	NA,0.72696	0.000164034	0.000204403
3	chr12:47848939:A:G	47848939	NA,G	NA,A	NA,1	NA,inf	NA,inf	NA,0.746965	0.000163989	0.000204854
3	chr12:47411602:G:A	47411602	NA,A	NA,G	NA,1	NA,inf	NA,inf	NA,0.715952	0.000163907	0.000203188
3	chr12:47461911:A:G	47461911	NA,G	NA,A	NA,1	NA,inf	NA,inf	NA,0.715749	0.000163818	0.000202976
3	chr12:48338751:A:G	48338751	G,G	A,A	1,1	inf,inf	inf,inf	3.69966,1.09684	0.000163743	0.141268
3	chr12:47511428:C:T	47511428	T,NA	C,NA	1,NA	inf,NA	inf,NA	0.644177,NA	0.000163569	0.00020004
3	chr12:47977228:T:C	47977228	NA,C	NA,T	NA,1	NA,inf	NA,inf	NA,0.7044	0.000163243	0.000201086
3	chr12:48474688:G:C	48474688	NA,C	NA,G	NA,1	NA,-inf	NA,inf	NA,0.777556	0.00016289	0.00020888
3	chr12:47934132:T:C	47934132	NA,C	NA,T	NA,1	NA,inf	NA,inf	NA,0.673611	0.000162627	0.000198618
3	chr12:48151051:T:C	48151051	NA,C	NA,T	NA,1	NA,-inf	NA,inf	NA,0.766059	0.000162369	0.000203573
3	chr12:47419534:T:C	47419534	NA,C	NA,T	NA,1	NA,-inf	NA,inf	NA,0.71464	0.000162232	0.000201601
3	chr12:47534861:A:G	47534861	NA,G	NA,A	NA,1	NA,inf	NA,inf	NA,0.717861	0.000161887	0.000202089
3	chr12:47939963:C:T	47939963	NA,T	NA,C	NA,1	NA,inf	NA,inf	NA,0.721128	0.000161857	0.000201452
3	chr12:47673813:G:A	47673813	NA,A	NA,G	NA,1	NA,-inf	NA,inf	NA,0.694071	0.00016137	0.000199792
3	chr12:47924801:G:C	47924801	NA,C	NA,G	NA,1	NA,-inf	NA,inf	NA,0.73409	0.000161089	0.000199516
3	chr12:47684843:C:T	47684843	T,T	C,C	1,1	inf,inf	inf,inf	0.375753,0.875627	0.000160826	0.000194272
3	chr12:47461901:G:A	47461901	NA,A	NA,G	NA,1	NA,-inf	NA,inf	NA,0.713397	0.000160662	0.000200192
3	chr12:47890550:G:C	47890550	NA,C	NA,G	NA,1	NA,inf	NA,inf	NA,0.724964	0.000160099	0.000201197
3	chr12:48552296:A:T	48552296	T,T	A,A	1,1	-inf,-inf	inf,inf	0.148624,1.8657	0.000160016	0.000192396
3	chr12:47560703:T:C	47560703	C,C	T,T	1,1	inf,-inf	inf,inf	0.679039,0.932993	0.000159947	0.000194266
3	chr12:47973112:G:A	47973112	NA,A	NA,G	NA,1	NA,-inf	NA,inf	NA,0.684229	0.000159795	0.000197318
3	chr12:47651736:T:C	47651736	NA,C	NA,T	NA,1	NA,-inf	NA,inf	NA,0.711972	0.000159653	0.000198491
3	chr12:47435166:TA:T	47435166	NA,T	NA,TA	NA,1	NA,inf	NA,inf	NA,0.707952	0.000159244	0.000196714
3	chr12:48554717:T:C	48554717	C,C	T,T	1,1	-inf,-inf	inf,inf	0.175303,1.84764	0.000159031	0.000192095
3	chr12:47520857:G:A	47520857	A,A	G,G	1,1	-inf,-inf	inf,inf	0.53936,0.2865	0.000158962	0.000199657
3	chr12:48417631:A:G	48417631	NA,G	NA,A	NA,1	NA,-inf	NA,inf	NA,0.757984	0.000158958	0.00019892
3	chr12:47865857:C:T	47865857	NA,T	NA,C	NA,1	NA,-inf	NA,inf	NA,0.671774	0.000158847	0.000195672
3	chr12:47853080:A:G	47853080	NA,G	NA,A	NA,1	NA,inf	NA,inf	NA,0.732148	0.000158795	0.000198267
3	chr12:47804963:C:T	47804963	NA,T	NA,C	NA,1	NA,inf	NA,inf	NA,0.685999	0.000158729	0.000197592
3	chr12:47922515:T:C	47922515	NA,C	NA,T	NA,1	NA,inf	NA,inf	NA,0.661499	0.000158705	0.000194171
3	chr12:47772328:C:T	47772328	NA,T	NA,C	NA,1	NA,-inf	NA,inf	NA,0.714485	0.000158679	0.000197432
3	chr12:47865861:C:T	47865861	NA,T	NA,C	NA,1	NA,inf	NA,inf	NA,0.697589	0.00015824	0.000196426
3	chr12:47844524:C:G	47844524	NA,G	NA,C	NA,1	NA,inf	NA,inf	NA,0.697016	0.000157979	0.000196124
3	chr12:47845883:G:A	47845883	NA,A	NA,G	NA,1	NA,inf	NA,inf	NA,0.694053	0.000157227	0.000195216
3	chr12:48319437:G:C	48319437	NA,C	NA,G	NA,1	NA,-inf	NA,inf	NA,0.839628	0.000157104	0.000206461
3	chr12:48136099:G:A	48136099	NA,A	NA,G	NA,1	NA,-inf	NA,inf	NA,0.741328	0.000156714	0.000196372
3	chr12:48318084:T:G	48318084	G,G	T,T	1,1	inf,inf	inf,inf	3.80632,0.936483	0.000156254	0.110371
3	chr12:47734985:G:A	47734985	NA,A	NA,G	NA,1	NA,inf	NA,inf	NA,0.682573	0.000156081	0.000192524
3	chr12:47521418:TAA:T	47521418	T,T	TAA,TAA	1,1	-inf,-inf	inf,inf	0.528005,0.299262	0.000156074	0.000195775
3	chr12:47659538:T:A	47659538	NA,A	NA,T	NA,1	NA,-inf	NA,inf	NA,0.690648	0.00015591	0.000193587
3	chr12:47436029:C:G	47436029	NA,G	NA,C	NA,1	NA,inf	NA,inf	NA,0.686818	0.000155874	0.000193059
3	chr12:47514100:A:G	47514100	G,G	A,A	1,1	inf,-inf	inf,inf	0.893505,0.681642	0.000155767	0.000190336
3	chr12:48061998:T:C	48061998	NA,C	NA,T	NA,1	NA,-inf	NA,inf	NA,0.689858	0.000155701	0.000191002
3	chr12:48142346:G:A	48142346	NA,A	NA,G	NA,1	NA,-inf	NA,inf	NA,0.666767	0.000155546	0.000191477
3	chr12:48062005:A:C	48062005	NA,C	NA,A	NA,1	NA,-inf	NA,inf	NA,0.688743	0.000155439	0.000190682
3	chr12:48130309:G:T	48130309	NA,T	NA,G	NA,1	NA,-inf	NA,inf	NA,0.735107	0.000155288	0.000194575
3	chr12:47804625:C:T	47804625	NA,T	NA,C	NA,1	NA,inf	NA,inf	NA,0.671503	0.000155269	0.000193267
3	chr12:47624866:T:A	47624866	NA,A	NA,T	NA,1	NA,-inf	NA,inf	NA,0.676221	0.000155211	0.000191972
3	chr12:48281142:T:C	48281142	NA,C	NA,T	NA,1	NA,-inf	NA,inf	NA,0.665434	0.000155178	0.000188154
3	chr12:47985711:G:A	47985711	NA,A	NA,G	NA,1	NA,inf	NA,inf	NA,0.668556	0.000155126	0.000190703
3	chr12:47421037:G:A	47421037	NA,A	NA,G	NA,1	NA,-inf	NA,inf	NA,0.684624	0.000155046	0.000192614
3	chr12:47405672:C:G	47405672	NA,G	NA,C	NA,1	NA,inf	NA,inf	NA,0.654284	0.000154955	0.000191364
3	chr12:47945690:A:G	47945690	NA,G	NA,A	NA,1	NA,inf	NA,inf	NA,0.663046	0.00015495	0.000190955
3	chr12:48148311:G:A	48148311	NA,A	NA,G	NA,1	NA,-inf	NA,inf	NA,0.735098	0.000154863	0.000194132
3	chr12:48539084:C:T	48539084	T,T	C,C	1,1	-inf,inf	inf,inf	2.07687,1.45867	0.000154263	0.00037387
3	chr12:47549129:C:T	47549129	T,T	C,C	1,1	inf,-inf	inf,inf	0.722219,0.792543	0.000154192	0.000186568
3	chr12:48127764:T:C	48127764	NA,C	NA,T	NA,1	NA,-inf	NA,inf	NA,0.72823	0.000153715	0.00019259
3	chr12:48167990:A:G	48167990	NA,G	NA,A	NA,1	NA,inf	NA,inf	NA,0.692714	0.000153618	0.000191129
3	chr12:48179227:C:T	48179227	NA,T	NA,C	NA,1	NA,inf	NA,inf	NA,0.692685	0.000153579	0.000191071
3	chr12:47584618:C:T	47584618	NA,T	NA,C	NA,1	NA,-inf	NA,inf	NA,0.663846	0.000153537	0.000190074
3	chr12:48381183:A:G	48381183	NA,G	NA,A	NA,1	NA,inf	NA,inf	NA,0.705149	0.000153503	0.000191314
3	chr12:48543893:A:C	48543893	C,C	A,A	1,1	-inf,-inf	inf,inf	0.216039,1.79564	0.000153384	0.000186459
3	chr12:48431866:A:G	48431866	NA,G	NA,A	NA,1	NA,-inf	NA,inf	NA,0.654932	0.000153181	0.000191628
3	chr12:47951884:G:T	47951884	NA,T	NA,G	NA,1	NA,inf	NA,inf	NA,0.655435	0.000153131	0.000188723
3	chr12:47766392:G:T	47766392	NA,T	NA,G	NA,1	NA,-inf	NA,inf	NA,0.692288	0.000152886	0.000190418
3	chr12:47563736:C:T	47563736	NA,T	NA,C	NA,1	NA,inf	NA,inf	NA,0.685995	0.000152758	0.000189982
3	chr12:47681532:G:A	47681532	NA,A	NA,G	NA,1	NA,-inf	NA,inf	NA,0.664747	0.000152706	0.000189046
3	chr12:47395942:G:A	47395942	NA,A	NA,G	NA,1	NA,-inf	NA,inf	NA,0.67149	0.000152634	0.000189439
3	chr12:48113013:G:A	48113013	NA,A	NA,G	NA,1	NA,inf	NA,inf	NA,0.6881	0.000152589	0.000189826
3	chr12:47651728:G:A	47651728	NA,A	NA,G	NA,1	NA,inf	NA,inf	NA,0.667835	0.000152364	0.000188719
3	chr12:47526453:A:G	47526453	NA,G	NA,A	NA,1	NA,inf	NA,inf	NA,0.678501	0.000152343	0.000189318
3	chr12:47440887:C:T	47440887	NA,T	NA,C	NA,1	NA,inf	NA,inf	NA,0.671707	0.000152316	0.000188665
3	chr12:48559683:A:G	48559683	G,G	A,A	1,1	inf,-inf	inf,inf	1.45576,1.09132	0.000152111	0.000186305
3	chr12:48081901:G:A	48081901	NA,A	NA,G	NA,1	NA,inf	NA,inf	NA,0.685669	0.000151921	0.000189037
3	chr12:48159776:A:G	48159776	NA,G	NA,A	NA,1	NA,-inf	NA,inf	NA,0.723101	0.000151905	0.000190419
3	chr12:47481773:C:G	47481773	NA,G	NA,C	NA,1	NA,-inf	NA,inf	NA,0.665936	0.000151427	0.000188242
3	chr12:48569718:A:G	48569718	NA,G	NA,A	NA,1	NA,inf	NA,inf	NA,0.703717	0.000151244	0.000188151
3	chr12:47482448:A:G	47482448	NA,G	NA,A	NA,1	NA,-inf	NA,inf	NA,0.662419	0.000150623	0.000187242
3	chr12:48518425:G:T	48518425	NA,T	NA,G	NA,1	NA,inf	NA,inf	NA,0.670874	0.000150544	0.000185782
3	chr12:47483233:A:C	47483233	NA,C	NA,A	NA,1	NA,-inf	NA,inf	NA,0.66167	0.000150439	0.000187018
3	chr12:48229284:A:G	48229284	NA,G	NA,A	NA,1	NA,inf	NA,inf	NA,0.766536	0.000150299	0.000190452
3	chr12:48307866:G:A	48307866	NA,A	NA,G	NA,1	NA,-inf	NA,inf	NA,0.590729	0.000150224	0.000181142
3	chr12:47325012:A:G	47325012	NA,G	NA,A	NA,1	NA,inf	NA,inf	NA,0.666553	0.000150128	0.000186379
3	chr12:47533940:A:G	47533940	NA,G	NA,A	NA,1	NA,inf	NA,inf	NA,0.661948	0.000150046	0.000184552
3	chr12:47610577:A:G	47610577	NA,G	NA,A	NA,1	NA,inf	NA,inf	NA,0.669677	0.000149909	0.00018695
3	chr12:48546028:A:G	48546028	G,G	A,A	1,1	-inf,-inf	inf,inf	1.36328,1.56064	0.000149798	0.000310867
3	chr12:47885630:C:T	47885630	NA,T	NA,C	NA,1	NA,inf	NA,inf	NA,0.696578	0.00014969	0.000186525
3	chr12:48502794:G:C	48502794	NA,C	NA,G	NA,1	NA,inf	NA,inf	NA,0.667281	0.00014958	0.000184513
3	chr12:48412658:G:T	48412658	NA,T	NA,G	NA,1	NA,-inf	NA,inf	NA,0.739772	0.000149387	0.000192718
3	chr12:47718339:G:T	47718339	NA,T	NA,G	NA,1	NA,-inf	NA,inf	NA,0.66331	0.000149275	0.000184236
3	chr12:47933195:A:G	47933195	NA,G	NA,A	NA,1	NA,inf	NA,inf	NA,0.729725	0.000149026	0.000190887
3	chr12:48511009:A:G	48511009	G,NA	A,NA	1,NA	-inf,NA	inf,NA	1.13812,NA	0.000149019	0.000190459
3	chr12:47356666:A:G	47356666	G,NA	A,NA	1,NA	inf,NA	inf,NA	1.00134,NA	0.000148993	0.000187324
3	chr12:47767550:A:G	47767550	NA,G	NA,A	NA,1	NA,inf	NA,inf	NA,0.644555	0.000148882	0.000184486
3	chr12:48348697:A:G	48348697	NA,G	NA,A	NA,1	NA,-inf	NA,inf	NA,0.799139	0.000148818	0.000195059
3	chr12:47455172:G:A	47455172	NA,A	NA,G	NA,1	NA,-inf	NA,inf	NA,0.662376	0.000148724	0.000185292
3	chr12:48525645:A:G	48525645	NA,G	NA,A	NA,1	NA,inf	NA,inf	NA,0.659822	0.000148076	0.000182751
3	chr12:48484153:C:A	48484153	NA,A	NA,C	NA,1	NA,-inf	NA,inf	NA,0.707097	0.0001477	0.000184655
3	chr12:47892560:G:T	47892560	NA,T	NA,G	NA,1	NA,inf	NA,inf	NA,0.652666	0.000147339	0.000182623
3	chr12:47333359:T:C	47333359	C,C	T,T	1,1	inf,-inf	inf,inf	0.919961,0.408492	0.000147303	0.000179673
3	chr12:47829163:G:A	47829163	NA,A	NA,G	NA,1	NA,inf	NA,inf	NA,0.647159	0.000147239	0.000182502
3	chr12:48006196:G:A	48006196	A,NA	G,NA	1,NA	inf,NA	inf,NA	0.686025,NA	0.000147179	0.000166423
3	chr12:47788458:A:C	47788458	NA,C	NA,A	NA,1	NA,-inf	NA,inf	NA,0.625871	0.000146974	0.00018204
3	chr12:48396340:T:G	48396340	NA,G	NA,T	NA,1	NA,inf	NA,inf	NA,0.67863	0.000146912	0.000183493
3	chr12:48409020:C:T	48409020	NA,T	NA,C	NA,1	NA,-inf	NA,inf	NA,0.726657	0.000146795	0.000189228
3	chr12:47405146:C:T	47405146	NA,T	NA,C	NA,1	NA,-inf	NA,inf	NA,0.644714	0.00014662	0.000181992
3	chr12:47820116:G:A	47820116	A,NA	G,NA	1,NA	inf,NA	inf,NA	0.408307,NA	0.000146501	0.000186556
3	chr12:48414811:G:T	48414811	NA,T	NA,G	NA,1	NA,-inf	NA,inf	NA,0.725242	0.000146442	0.000188778
3	chr12:48550473:G:A	48550473	A,A	G,G	1,1	-inf,-inf	inf,inf	0.154907,1.8135	0.000146427	0.000176497
3	chr12:47481626:A:G	47481626	NA,G	NA,A	NA,1	NA,-inf	NA,inf	NA,0.642453	0.000146204	0.000181738
3	chr12:47906909:T:C	47906909	NA,C	NA,T	NA,1	NA,inf	NA,inf	NA,0.630395	0.000146116	0.00017986
3	chr12:47586069:T:TTGG	47586069	TTGG,TTGG	T,T	1,1	-inf,-inf	inf,inf	1.51356,0.267045	0.000145973	0.000181627
3	chr12:47563738:G:A	47563738	NA,A	NA,G	NA,1	NA,-inf	NA,inf	NA,0.652574	0.000145863	0.000181148
3	chr12:47651581:C:T	47651581	NA,T	NA,C	NA,1	NA,inf	NA,inf	NA,0.63888	0.000145859	0.000180685
3	chr12:48370873:ATTATG:A	48370873	NA,A	NA,ATTATG	NA,1	NA,inf	NA,inf	NA,0.558185	0.000145773	0.000176659
3	chr12:47744679:G:A	47744679	NA,A	NA,G	NA,1	NA,-inf	NA,inf	NA,0.647416	0.000145577	0.000179721
3	chr12:47334642:C:T	47334642	T,T	C,C	1,1	inf,-inf	inf,inf	0.936006,0.365977	0.000145373	0.000177296
3	chr12:47823027:T:C	47823027	NA,C	NA,T	NA,1	NA,-inf	NA,inf	NA,0.669824	0.000144907	0.0001804
3	chr12:48245707:G:A	48245707	NA,A	NA,G	NA,1	NA,-inf	NA,inf	NA,0.639956	0.000144807	0.000177581
3	chr12:48203266:C:T	48203266	NA,T	NA,C	NA,1	NA,inf	NA,inf	NA,0.756976	0.000144606	0.000184361
3	chr12:47723924:T:C	47723924	NA,C	NA,T	NA,1	NA,inf	NA,inf	NA,0.633187	0.000144525	0.000178764
3	chr12:47859087:G:T	47859087	NA,T	NA,G	NA,1	NA,inf	NA,inf	NA,0.638882	0.000144421	0.00017945
3	chr12:48017406:C:T	48017406	NA,T	NA,C	NA,1	NA,inf	NA,inf	NA,0.667318	0.000144394	0.000179802
3	chr12:47636913:T:C	47636913	NA,C	NA,T	NA,1	NA,-inf	NA,inf	NA,0.633158	0.000144336	0.00017897
3	chr12:48310661:A:G	48310661	NA,G	NA,A	NA,1	NA,-inf	NA,inf	NA,0.564989	0.000144272	0.00017412
3	chr12:48006307:C:T	48006307	T,T	C,C	1,1	-inf,-inf	inf,inf	4.25069,0.55409	0.000144222	0.00391255
3	chr12:48544850:G:T	48544850	T,T	G,G	1,1	-inf,-inf	inf,inf	0.160575,1.80024	0.000143955	0.000173709
3	chr12:47932777:A:G	47932777	NA,G	NA,A	NA,1	NA,inf	NA,inf	NA,0.601969	0.000143862	0.000176305
3	chr12:47383478:G:A	47383478	A,NA	G,NA	1,NA	inf,NA	inf,NA	0.890407,NA	0.000143614	0.000177565
3	chr12:47923019:A:C	47923019	NA,C	NA,A	NA,1	NA,-inf	NA,inf	NA,0.655497	0.000143512	0.000177775
3	chr12:47929907:A:G	47929907	NA,G	NA,A	NA,1	NA,-inf	NA,inf	NA,0.654987	0.000143497	0.000177779
3	chr12:47333528:G:A	47333528	A,A	G,G	1,1	inf,-inf	inf,inf	0.92005,0.387054	0.000143384	0.000174892
3	chr12:48194396:C:T	48194396	NA,T	NA,C	NA,1	NA,-inf	NA,inf	NA,0.69498	0.000143309	0.00017817
3	chr12:48503647:G:A	48503647	NA,A	NA,G	NA,1	NA,-inf	NA,inf	NA,0.723839	0.000143286	0.000179195
3	chr12:47830830:C:T	47830830	NA,T	NA,C	NA,1	NA,-inf	NA,inf	NA,0.639486	0.000143182	0.000176641
3	chr12:47636064:T:C	47636064	C,C	T,T	1,1	inf,inf	inf,inf	0.378616,0.795865	0.000143149	0.000172866
3	chr12:47563089:T:C	47563089	C,C	T,T	1,1	inf,-inf	inf,inf	0.637791,0.922417	0.000143067	0.00017393
3	chr12:47844562:A:C	47844562	NA,C	NA,A	NA,1	NA,inf	NA,inf	NA,0.636481	0.000142996	0.000177911
3	chr12:47730381:G:A	47730381	NA,A	NA,G	NA,1	NA,inf	NA,inf	NA,0.641558	0.000142803	0.000176771
3	chr12:48154736:G:A	48154736	NA,A	NA,G	NA,1	NA,-inf	NA,inf	NA,0.676139	0.000142689	0.000178546
3	chr12:47325442:G:A	47325442	A,A	G,G	1,1	inf,inf	inf,inf	0.940552,0.263687	0.000142531	0.000172324
3	chr12:47335496:C:T	47335496	T,T	C,C	1,1	inf,-inf	inf,inf	0.939344,0.346554	0.000142531	0.00017386
3	chr12:47891631:G:A	47891631	A,A	G,G	1,1	-inf,inf	inf,inf	0.120577,1.84676	0.000142467	0.000182169
3	chr12:47978294:C:T	47978294	NA,T	NA,C	NA,1	NA,inf	NA,inf	NA,0.614589	0.000142424	0.000175558
3	chr12:48092694:A:C	48092694	C,NA	A,NA	1,NA	inf,NA	inf,NA	0.955861,NA	0.000142381	0.000165436
3	chr12:47803533:C:A	47803533	NA,A	NA,C	NA,1	NA,-inf	NA,inf	NA,0.610645	0.000142358	0.00017601
3	chr12:48288621:A:T	48288621	NA,T	NA,A	NA,1	NA,inf	NA,inf	NA,0.640568	0.000142008	0.000176862
3	chr12:48556893:G:A	48556893	NA,A	NA,G	NA,1	NA,-inf	NA,inf	NA,0.639941	0.000141989	0.000178368
3	chr12:48411404:G:T	48411404	NA,T	NA,G	NA,1	NA,inf	NA,inf	NA,0.562411	0.000141947	0.000172489
3	chr12:47853046:T:C	47853046	NA,C	NA,T	NA,1	NA,-inf	NA,inf	NA,0.607762	0.000141873	0.000175741
3	chr12:47454793:A:G	47454793	G,G	A,A	1,1	inf,inf	inf,inf	0.128203,1.76096	0.000141799	0.000176105
3	chr12:47722416:T:A	47722416	NA,A	NA,T	NA,1	NA,-inf	NA,inf	NA,0.628489	0.000141717	0.000174968
3	chr12:47720978:C:G	47720978	NA,G	NA,C	NA,1	NA,inf	NA,inf	NA,0.619146	0.000141667	0.000175094
3	chr12:47906757:C:T	47906757	NA,T	NA,C	NA,1	NA,inf	NA,inf	NA,0.583039	0.00014155	0.000174688
3	chr12:47326013:G:A	47326013	NA,A	NA,G	NA,1	NA,inf	NA,inf	NA,0.626221	0.000141495	0.000175369
3	chr12:48173626:T:C	48173626	NA,C	NA,T	NA,1	NA,-inf	NA,inf	NA,0.661331	0.00014145	0.000176882
3	chr12:47333812:A:C	47333812	C,C	A,A	1,1	inf,-inf	inf,inf	0.91487,0.386269	0.000141288	0.000172354
3	chr12:47333585:C:T	47333585	T,T	C,C	1,1	inf,-inf	inf,inf	0.914149,0.386715	0.000141221	0.00017226
3	chr12:47768493:G:A	47768493	NA,A	NA,G	NA,1	NA,inf	NA,inf	NA,0.614729	0.00014095	0.000174489
3	chr12:48460582:T:A	48460582	NA,A	NA,T	NA,1	NA,-inf	NA,inf	NA,0.711201	0.000140858	0.000176166
3	chr12:48309538:A:G	48309538	NA,G	NA,A	NA,1	NA,-inf	NA,inf	NA,0.549269	0.000140805	0.000170025
3	chr12:48317165:C:T	48317165	NA,T	NA,C	NA,1	NA,inf	NA,inf	NA,0.633732	0.00014057	0.000174863
3	chr12:48142176:T:G	48142176	NA,G	NA,T	NA,1	NA,-inf	NA,inf	NA,0.669043	0.000140457	0.000175963
3	chr12:47408763:G:A	47408763	NA,A	NA,G	NA,1	NA,-inf	NA,inf	NA,0.604062	0.000140447	0.000173735
3	chr12:47956592:A:G	47956592	NA,G	NA,A	NA,1	NA,-inf	NA,inf	NA,0.591586	0.00014036	0.000173356
3	chr12:47334163:G:A	47334163	A,A	G,G	1,1	inf,-inf	inf,inf	0.911867,0.385504	0.000140122	0.000170935
3	chr12:48446564:C:T	48446564	NA,T	NA,C	NA,1	NA,inf	NA,inf	NA,0.601634	0.000140115	0.000172991
3	chr12:47501480:T:C	47501480	NA,C	NA,T	NA,1	NA,-inf	NA,inf	NA,0.605503	0.000139937	0.000173355
3	chr12:47454917:T:TA	47454917	NA,TA	NA,T	NA,1	NA,-inf	NA,inf	NA,0.601346	0.000139665	0.000173336
3	chr12:47578246:T:C	47578246	NA,C	NA,T	NA,1	NA,inf	NA,inf	NA,0.607556	0.00013956	0.00017279
3	chr12:47454918:G:A	47454918	NA,A	NA,G	NA,1	NA,-inf	NA,inf	NA,0.600409	0.000139473	0.000173097
3	chr12:47780054:T:C	47780054	NA,C	NA,T	NA,1	NA,-inf	NA,inf	NA,0.619329	0.000139309	0.000172485
3	chr12:48052968:C:T	48052968	NA,T	NA,C	NA,1	NA,inf	NA,inf	NA,0.621644	0.00013927	0.000173266
3	chr12:48455745:G:A	48455745	NA,A	NA,G	NA,1	NA,-inf	NA,inf	NA,0.665649	0.000139189	0.00017396
3	chr12:47771187:G:A	47771187	NA,A	NA,G	NA,1	NA,-inf	NA,inf	NA,0.626115	0.000139122	0.000173104
3	chr12:48085440:C:T	48085440	NA,T	NA,C	NA,1	NA,inf	NA,inf	NA,0.620905	0.00013912	0.00017308
3	chr12:47960904:G:C	47960904	NA,C	NA,G	NA,1	NA,-inf	NA,inf	NA,0.595896	0.000139079	0.000172042
3	chr12:48339174:G:A	48339174	NA,A	NA,G	NA,1	NA,inf	NA,inf	NA,0.626335	0.000138968	0.000172902
3	chr12:48330526:T:C	48330526	NA,C	NA,T	NA,1	NA,-inf	NA,inf	NA,0.611101	0.000138879	0.000170332
3	chr12:47990653:C:T	47990653	T,T	C,C	1,1	-inf,-inf	inf,inf	3.65277,0.993759	0.000138851	0.00162953
3	chr12:47393171:A:C	47393171	NA,C	NA,A	NA,1	NA,inf	NA,inf	NA,0.606002	0.000138791	0.000172127
3	chr12:48343069:C:T	48343069	NA,T	NA,C	NA,1	NA,-inf	NA,inf	NA,0.610637	0.000138784	0.000170216
3	chr12:47334482:A:C	47334482	C,C	A,A	1,1	inf,-inf	inf,inf	0.900061,0.403123	0.000138779	0.000169326
3	chr12:47406810:G:A	47406810	NA,A	NA,G	NA,1	NA,inf	NA,inf	NA,0.605011	0.000138724	0.000172006
3	chr12:47425695:A:C	47425695	NA,C	NA,A	NA,1	NA,inf	NA,inf	NA,0.607571	0.000138484	0.000171543
3	chr12:47829273:T:C	47829273	NA,C	NA,T	NA,1	NA,inf	NA,inf	NA,0.643945	0.000138368	0.000171583
3	chr12:47700702:T:C	47700702	NA,C	NA,T	NA,1	NA,-inf	NA,inf	NA,0.612222	0.000138337	0.000170833
3	chr12:48572067:G:T	48572067	NA,T	NA,G	NA,1	NA,inf	NA,inf	NA,0.597632	0.000137944	0.000170244
3	chr12:48547729:T:C	48547729	C,C	T,T	1,1	-inf,-inf	inf,inf	0.137799,1.7902	0.000137928	0.000165909
3	chr12:47322914:A:G	47322914	NA,G	NA,A	NA,1	NA,inf	NA,inf	NA,0.609143	0.000137727	0.000171005
3	chr12:48162950:A:G	48162950	NA,G	NA,A	NA,1	NA,inf	NA,inf	NA,0.621577	0.000137595	0.000171557
3	chr12:48340190:A:G	48340190	NA,G	NA,A	NA,1	NA,inf	NA,inf	NA,0.549993	0.000137551	0.000168333
3	chr12:48219393:T:C	48219393	NA,C	NA,T	NA,1	NA,-inf	NA,inf	NA,0.588374	0.000137532	0.000167215
3	chr12:48341771:T:C	48341771	NA,C	NA,T	NA,1	NA,inf	NA,inf	NA,0.617229	0.000137185	0.000170601
3	chr12:47977008:A:C	47977008	NA,C	NA,A	NA,1	NA,inf	NA,inf	NA,0.59016	0.000137162	0.000169144
3	chr12:47489210:C:T	47489210	T,NA	C,NA	1,NA	-inf,NA	inf,NA	1.92098,NA	0.000137019	0.000166755
3	chr12:48475284:A:G	48475284	NA,G	NA,A	NA,1	NA,inf	NA,inf	NA,0.555866	0.000137018	0.000166674
3	chr12:47973544:C:T	47973544	NA,T	NA,C	NA,1	NA,inf	NA,inf	NA,0.586107	0.000136889	0.000169096
3	chr12:47417095:G:C	47417095	NA,C	NA,G	NA,1	NA,inf	NA,inf	NA,0.585624	0.000136397	0.000169094
3	chr12:47556908:C:G	47556908	G,G	C,C	1,1	inf,-inf	inf,inf	0.767651,0.682241	0.00013634	0.000165172
3	chr12:47416997:A:T	47416997	NA,T	NA,A	NA,1	NA,inf	NA,inf	NA,0.58521	0.000136314	0.000168991
3	chr12:47960413:C:T	47960413	NA,T	NA,C	NA,1	NA,-inf	NA,inf	NA,0.583605	0.000136289	0.000168814
3	chr12:48086345:T:C	48086345	C,NA	T,NA	1,NA	inf,NA	inf,NA	0.933057,NA	0.000136284	0.000158503
3	chr12:48161073:T:C	48161073	NA,C	NA,T	NA,1	NA,-inf	NA,inf	NA,0.642768	0.00013623	0.000170354
3	chr12:47334055:G:A	47334055	A,A	G,G	1,1	inf,-inf	inf,inf	0.904849,0.375116	0.000136173	0.00016614
3	chr12:48040100:A:G	48040100	NA,G	NA,A	NA,1	NA,inf	NA,inf	NA,0.606005	0.000136151	0.00016937
3	chr12:48040148:C:A	48040148	NA,A	NA,C	NA,1	NA,inf	NA,inf	NA,0.605829	0.000136094	0.000169301
3	chr12:47750585:G:A	47750585	NA,A	NA,G	NA,1	NA,inf	NA,inf	NA,0.592125	0.000135725	0.000168317
3	chr12:48232152:A:G	48232152	G,NA	A,NA	1,NA	inf,NA	inf,NA	2.07773,NA	0.000135704	0.000191795
3	chr12:47517839:C:T	47517839	T,T	C,C	1,1	inf,-inf	inf,inf	0.838604,0.676703	0.000135687	0.000165832
3	chr12:47875250:C:A	47875250	NA,A	NA,C	NA,1	NA,-inf	NA,inf	NA,0.569279	0.000135576	0.00016729
3	chr12:48131011:T:G	48131011	NA,G	NA,T	NA,1	NA,-inf	NA,inf	NA,0.638014	0.000135175	0.000169112
3	chr12:47712196:G:A	47712196	NA,A	NA,G	NA,1	NA,inf	NA,inf	NA,0.584218	0.000135156	0.00016644
3	chr12:48237748:T:A	48237748	NA,A	NA,T	NA,1	NA,-inf	NA,inf	NA,0.5612	0.000135048	0.000163947
3	chr12:47544710:C:T	47544710	NA,T	NA,C	NA,1	NA,inf	NA,inf	NA,0.585488	0.000134908	0.000166732
3	chr12:47400318:C:G	47400318	NA,G	NA,C	NA,1	NA,inf	NA,inf	NA,0.585496	0.000134864	0.000167217
3	chr12:47332757:T:C	47332757	C,C	T,T	1,1	inf,-inf	inf,inf	0.922393,0.329191	0.00013479	0.000164415
3	chr12:48465005:G:A	48465005	NA,A	NA,G	NA,1	NA,inf	NA,inf	NA,0.684697	0.000134776	0.000171139
3	chr12:48221827:C:T	48221827	NA,T	NA,C	NA,1	NA,-inf	NA,inf	NA,0.590923	0.000134751	0.000165382
3	chr12:47792388:G:A	47792388	NA,A	NA,G	NA,1	NA,inf	NA,inf	NA,0.561327	0.000134563	0.000165612
3	chr12:48138812:T:C	48138812	C,NA	T,NA	1,NA	-inf,NA	inf,NA	0.536983,NA	0.000134352	0.000176965
3	chr12:47384653:A:T	47384653	T,T	A,A	1,1	-inf,inf	inf,inf	1.20303,0.957074	0.000134332	0.000164906
3	chr12:48540690:A:G	48540690	G,G	A,A	1,1	-inf,-inf	inf,inf	0.145829,1.76538	0.000134272	0.000161383
3	chr12:47997344:C:T	47997344	T,T	C,C	1,1	-inf,-inf	inf,inf	3.76675,0.815169	0.000134207	0.00208421
3	chr12:47934523:C:T	47934523	NA,T	NA,C	NA,1	NA,-inf	NA,inf	NA,0.608976	0.000134019	0.000166107
3	chr12:47387923:G:A	47387923	A,A	G,G	1,1	-inf,inf	inf,inf	1.21896,0.938192	0.000134019	0.000164437
3	chr12:47540822:G:A	47540822	NA,A	NA,G	NA,1	NA,-inf	NA,inf	NA,0.590224	0.000133934	0.000166071
3	chr12:47523274:G:A	47523274	NA,A	NA,G	NA,1	NA,inf	NA,inf	NA,0.590005	0.000133861	0.000166255
3	chr12:47995702:G:A	47995702	NA,A	NA,G	NA,1	NA,inf	NA,inf	NA,0.651049	0.00013376	0.000168526
3	chr12:47491811:G:A	47491811	NA,A	NA,G	NA,1	NA,-inf	NA,inf	NA,0.588777	0.000133537	0.000165758
3	chr12:47643492:A:G	47643492	NA,G	NA,A	NA,1	NA,inf	NA,inf	NA,0.578103	0.000133367	0.000165251
3	chr12:47855605:C:T	47855605	NA,T	NA,C	NA,1	NA,inf	NA,inf	NA,0.564321	0.000133304	0.000166273
3	chr12:47358888:A:C	47358888	NA,C	NA,A	NA,1	NA,inf	NA,inf	NA,0.568261	0.00013291	0.000165015
3	chr12:48167987:C:T	48167987	NA,T	NA,C	NA,1	NA,-inf	NA,inf	NA,0.624755	0.000132696	0.000165951
3	chr12:47736985:C:T	47736985	NA,T	NA,C	NA,1	NA,inf	NA,inf	NA,0.571159	0.000132657	0.000163725
3	chr12:47448228:A:C	47448228	NA,C	NA,A	NA,1	NA,inf	NA,inf	NA,0.57772	0.000132634	0.000164267
3	chr12:47780681:C:T	47780681	NA,T	NA,C	NA,1	NA,inf	NA,inf	NA,0.574222	0.000132591	0.000164251
3	chr12:47522394:T:A	47522394	NA,A	NA,T	NA,1	NA,-inf	NA,inf	NA,0.583895	0.000132582	0.000164319
3	chr12:47996802:T:A	47996802	A,A	T,T	1,1	-inf,-inf	inf,inf	3.7836,0.791822	0.000132536	0.00207988
3	chr12:47517376:T:G	47517376	NA,G	NA,T	NA,1	NA,-inf	NA,inf	NA,0.574855	0.000132507	0.000165472
3	chr12:47995212:TC:T	47995212	T,T	TC,TC	1,1	-inf,-inf	inf,inf	3.78095,0.796285	0.00013249	0.00207159
3	chr12:47905845:T:G	47905845	NA,G	NA,T	NA,1	NA,inf	NA,inf	NA,0.548515	0.000132395	0.000162842
3	chr12:47518652:G:A	47518652	NA,A	NA,G	NA,1	NA,-inf	NA,inf	NA,0.574227	0.000132387	0.000165321
3	chr12:48415751:A:G	48415751	NA,G	NA,A	NA,1	NA,-inf	NA,inf	NA,0.65286	0.000132369	0.000170139
3	chr12:48083794:C:T	48083794	T,T	C,C	1,1	inf,-inf	inf,inf	0.527691,1.14878	0.000132203	0.000152673
3	chr12:47522395:C:G	47522395	NA,G	NA,C	NA,1	NA,-inf	NA,inf	NA,0.581747	0.000132176	0.000163816
3	chr12:48194734:G:A	48194734	NA,A	NA,G	NA,1	NA,-inf	NA,inf	NA,0.623634	0.000132017	0.000165149
3	chr12:48383271:C:T	48383271	NA,T	NA,C	NA,1	NA,inf	NA,inf	NA,0.600377	0.000131851	0.00016426
3	chr12:47932671:C:T	47932671	NA,T	NA,C	NA,1	NA,-inf	NA,inf	NA,0.596879	0.000131764	0.000163311
3	chr12:48457677:G:A	48457677	NA,A	NA,G	NA,1	NA,inf	NA,inf	NA,0.580463	0.000131739	0.000162699
3	chr12:48161669:G:A	48161669	NA,A	NA,G	NA,1	NA,-inf	NA,inf	NA,0.618492	0.000131721	0.000164671
3	chr12:48517191:G:T	48517191	NA,T	NA,G	NA,1	NA,inf	NA,inf	NA,0.513396	0.000131705	0.000158082
3	chr12:47804451:G:T	47804451	NA,T	NA,G	NA,1	NA,inf	NA,inf	NA,0.561782	0.000131538	0.000163722
3	chr12:48538299:G:C	48538299	NA,C	NA,G	NA,1	NA,inf	NA,inf	NA,0.496673	0.000131417	0.000159799
3	chr12:47327906:A:G	47327906	NA,G	NA,A	NA,1	NA,inf	NA,inf	NA,0.574905	0.000131345	0.000162779
3	chr12:48166842:G:GCAA	48166842	NA,GCAA	NA,G	NA,1	NA,inf	NA,inf	NA,0.582535	0.00013114	0.000163306
3	chr12:48494811:C:T	48494811	T,T	C,C	1,1	inf,inf	inf,inf	3.0364,0.339598	0.000130983	0.0014318
3	chr12:47659585:T:C	47659585	NA,C	NA,T	NA,1	NA,-inf	NA,inf	NA,0.571571	0.000130817	0.000162435
3	chr12:47766691:T:G	47766691	NA,G	NA,T	NA,1	NA,-inf	NA,inf	NA,0.582305	0.000130613	0.000162536
3	chr12:47640451:C:T	47640451	T,T	C,C	1,1	inf,inf	inf,inf	0.509877,0.4407	0.000130454	0.000157078
3	chr12:47485695:G:C	47485695	NA,C	NA,G	NA,1	NA,-inf	NA,inf	NA,0.563985	0.000130323	0.000161969
3	chr12:47514522:T:A	47514522	NA,A	NA,T	NA,1	NA,-inf	NA,inf	NA,0.562696	0.000130114	0.000162515
3	chr12:48313227:T:C	48313227	NA,C	NA,T	NA,1	NA,-inf	NA,inf	NA,0.565288	0.000130018	0.000159572
3	chr12:47369570:C:G	47369570	G,G	C,C	1,1	-inf,-inf	inf,inf	1.77499,0.0276945	0.000129936	0.000155018
3	chr12:48026053:A:G	48026053	NA,G	NA,A	NA,1	NA,inf	NA,inf	NA,0.577475	0.000129887	0.000161606
3	chr12:48202925:C:T	48202925	NA,T	NA,C	NA,1	NA,inf	NA,inf	NA,0.676018	0.000129812	0.000165512
3	chr12:47654164:A:G	47654164	NA,G	NA,A	NA,1	NA,-inf	NA,inf	NA,0.567787	0.000129808	0.000160321
3	chr12:48363543:TA:T	48363543	NA,T	NA,TA	NA,1	NA,inf	NA,inf	NA,0.682607	0.000129763	0.000167421
3	chr12:48516966:T:C	48516966	NA,C	NA,T	NA,1	NA,-inf	NA,inf	NA,0.561423	0.00012959	0.000161934
3	chr12:47852751:T:A	47852751	NA,A	NA,T	NA,1	NA,inf	NA,inf	NA,0.54942	0.000129442	0.000159728
3	chr12:47451194:T:C	47451194	C,C	T,T	1,1	inf,inf	inf,inf	0.983824,0.46074	0.000129368	0.000158197
3	chr12:48429148:G:A	48429148	NA,A	NA,G	NA,1	NA,-inf	NA,inf	NA,0.693027	0.00012928	0.000169877
3	chr12:47976640:A:G	47976640	NA,G	NA,A	NA,1	NA,inf	NA,inf	NA,0.550121	0.000129135	0.000159339
3	chr12:48222929:G:A	48222929	NA,A	NA,G	NA,1	NA,-inf	NA,inf	NA,0.528217	0.000128987	0.000156418
3	chr12:48408944:C:T	48408944	NA,T	NA,C	NA,1	NA,-inf	NA,inf	NA,0.500678	0.000128886	0.000158794
3	chr12:48355799:A:G	48355799	NA,G	NA,A	NA,1	NA,inf	NA,inf	NA,0.588757	0.000128878	0.000161366
3	chr12:47333860:G:A	47333860	A,A	G,G	1,1	inf,-inf	inf,inf	0.904293,0.333305	0.000128815	0.000157146
3	chr12:47876813:T:C	47876813	C,C	T,T	1,1	-inf,-inf	inf,inf	2.77117,1.31047	0.000128712	0.000155672
3	chr12:48118222:A:G	48118222	NA,G	NA,A	NA,1	NA,-inf	NA,inf	NA,0.537443	0.000128579	0.000158368
3	chr12:48165745:C:T	48165745	NA,T	NA,C	NA,1	NA,inf	NA,inf	NA,0.568458	0.00012857	0.000159993
3	chr12:47515267:G:C	47515267	NA,C	NA,G	NA,1	NA,-inf	NA,inf	NA,0.561034	0.000128478	0.000159551
3	chr12:48361859:A:G	48361859	G,G	A,A	1,1	inf,-inf	inf,inf	1.27138,1.37992	0.000128402	0.000200101
3	chr12:48535043:G:A	48535043	A,A	G,G	1,1	inf,-inf	inf,inf	2.84077,0.970833	0.000128398	0.000252599
3	chr12:47413742:CT:C	47413742	NA,C	NA,CT	NA,1	NA,-inf	NA,inf	NA,0.552892	0.000128263	0.000159214
3	chr12:48133247:T:C	48133247	NA,C	NA,T	NA,1	NA,inf	NA,inf	NA,0.723566	0.000128149	0.000168954
3	chr12:47513898:A:G	47513898	NA,G	NA,A	NA,1	NA,-inf	NA,inf	NA,0.547263	0.000128134	0.000159038
3	chr12:47543843:G:C	47543843	NA,C	NA,G	NA,1	NA,inf	NA,inf	NA,0.560181	0.000128122	0.000159048
3	chr12:48450468:A:G	48450468	NA,G	NA,A	NA,1	NA,-inf	NA,inf	NA,0.608766	0.000128096	0.000160161
3	chr12:47923622:G:A	47923622	NA,A	NA,G	NA,1	NA,inf	NA,inf	NA,0.562447	0.000127857	0.000159093
3	chr12:47917468:A:T	47917468	NA,T	NA,A	NA,1	NA,inf	NA,inf	NA,0.524061	0.000127849	0.000157282
3	chr12:48460848:A:G	48460848	NA,G	NA,A	NA,1	NA,inf	NA,inf	NA,0.475559	0.000127596	0.000155174
3	chr12:47444387:C:T	47444387	NA,T	NA,C	NA,1	NA,inf	NA,inf	NA,0.545572	0.000127094	0.000157841
3	chr12:47456731:T:C	47456731	C,C	T,T	1,1	inf,inf	inf,inf	0.944181,0.514303	0.000127092	0.000155471
3	chr12:47957130:A:G	47957130	NA,G	NA,A	NA,1	NA,-inf	NA,inf	NA,0.538393	0.000127064	0.000157467
3	chr12:47754154:G:A	47754154	A,NA	G,NA	1,NA	inf,NA	inf,NA	0.41733,NA	0.000127032	0.000157984
3	chr12:47560814:C:T	47560814	T,T	C,C	1,1	-inf,-inf	inf,inf	0.673572,1.47512	0.000126992	0.000153558
3	chr12:48211184:A:G	48211184	NA,G	NA,A	NA,1	NA,inf	NA,inf	NA,0.64271	0.000126848	0.000160295
3	chr12:47958999:C:T	47958999	NA,T	NA,C	NA,1	NA,-inf	NA,inf	NA,0.537329	0.000126815	0.000157177
3	chr12:47424168:T:G	47424168	NA,G	NA,T	NA,1	NA,-inf	NA,inf	NA,0.550072	0.000126782	0.000157439
3	chr12:48534925:G:A	48534925	A,A	G,G	1,1	inf,-inf	inf,inf	2.82522,0.972982	0.000126755	0.000248191
3	chr12:47773762:C:G	47773762	NA,G	NA,C	NA,1	NA,inf	NA,inf	NA,0.540832	0.000126729	0.000157353
3	chr12:47965905:T:C	47965905	NA,C	NA,T	NA,1	NA,inf	NA,inf	NA,0.509813	0.000126679	0.000155363
3	chr12:47838500:G:T	47838500	NA,T	NA,G	NA,1	NA,inf	NA,inf	NA,0.546663	0.000126538	0.000157133
3	chr12:47408164:A:C	47408164	C,NA	A,NA	1,NA	inf,NA	inf,NA	0.796092,NA	0.000126353	0.000158499
3	chr12:47337210:T:C	47337210	C,C	T,T	1,1	inf,-inf	inf,inf	0.888531,0.342659	0.000126043	0.000153131
3	chr12:47783441:C:T	47783441	NA,T	NA,C	NA,1	NA,-inf	NA,inf	NA,0.546368	0.000125903	0.000156724
3	chr12:47859305:C:T	47859305	NA,T	NA,C	NA,1	NA,inf	NA,inf	NA,0.528387	0.000125627	0.00015505
3	chr12:47786880:A:G	47786880	NA,G	NA,A	NA,1	NA,inf	NA,inf	NA,0.550325	0.000125446	0.000156196
3	chr12:47472404:C:G	47472404	NA,G	NA,C	NA,1	NA,-inf	NA,inf	NA,0.538205	0.000125443	0.00015606
3	chr12:48553424:T:C	48553424	C,C	T,T	1,1	inf,-inf	inf,inf	1.17144,1.35241	0.000125286	0.000152096
3	chr12:48159033:A:C	48159033	NA,C	NA,A	NA,1	NA,-inf	NA,inf	NA,0.58324	0.000125219	0.000156564
3	chr12:47964274:C:T	47964274	NA,T	NA,C	NA,1	NA,inf	NA,inf	NA,0.527674	0.000125082	0.000154067
3	chr12:47492775:G:A	47492775	NA,A	NA,G	NA,1	NA,inf	NA,inf	NA,0.495478	0.000124865	0.00015379
3	chr12:47831959:T:C	47831959	C,C	T,T	1,1	-inf,-inf	inf,inf	7.87046,0.835281	0.000124783	0.00016652
3	chr12:48018204:A:G	48018204	NA,G	NA,A	NA,1	NA,-inf	NA,inf	NA,0.743277	0.000124716	0.000164849
3	chr12:47515517:A:G	47515517	NA,G	NA,A	NA,1	NA,-inf	NA,inf	NA,0.527552	0.000124711	0.000154782
3	chr12:47873551:C:T	47873551	T,T	C,C	1,1	inf,inf	inf,inf	1.46571,1.64645	0.000124433	0.000156103
3	chr12:47929603:G:A	47929603	NA,A	NA,G	NA,1	NA,inf	NA,inf	NA,0.494996	0.000124369	0.000152254
3	chr12:48361001:A:G	48361001	G,G	A,A	1,1	inf,-inf	inf,inf	1.27231,1.36124	0.000124349	0.000193768
3	chr12:47402486:A:G	47402486	NA,G	NA,A	NA,1	NA,-inf	NA,inf	NA,0.532352	0.000124332	0.00015443
3	chr12:47984649:T:C	47984649	NA,C	NA,T	NA,1	NA,inf	NA,inf	NA,0.539522	0.00012432	0.000154863
3	chr12:47584779:A:G	47584779	G,G	A,A	1,1	-inf,-inf	inf,inf	1.38527,0.387611	0.000124294	0.000154767
3	chr12:48484272:C:T	48484272	NA,T	NA,C	NA,1	NA,inf	NA,inf	NA,0.537597	0.000124219	0.000154072
3	chr12:48248741:T:C	48248741	NA,C	NA,T	NA,1	NA,inf	NA,inf	NA,0.541658	0.000124022	0.000154138
3	chr12:47899437:G:A	47899437	NA,A	NA,G	NA,1	NA,inf	NA,inf	NA,0.513509	0.00012396	0.0001529
3	chr12:48130525:C:A	48130525	NA,A	NA,C	NA,1	NA,-inf	NA,inf	NA,0.575199	0.000123904	0.000154928
3	chr12:47405110:G:C	47405110	NA,C	NA,G	NA,1	NA,-inf	NA,inf	NA,0.527863	0.000123721	0.000153596
3	chr12:48174540:G:A	48174540	NA,A	NA,G	NA,1	NA,inf	NA,inf	NA,0.499844	0.000123594	0.000151588
3	chr12:48134191:A:G	48134191	NA,G	NA,A	NA,1	NA,-inf	NA,inf	NA,0.572894	0.000123551	0.000154312
3	chr12:48252194:G:A	48252194	NA,A	NA,G	NA,1	NA,inf	NA,inf	NA,0.539087	0.000123502	0.000153515
3	chr12:48152764:G:A	48152764	NA,A	NA,G	NA,1	NA,-inf	NA,inf	NA,0.572608	0.00012337	0.000154281
3	chr12:48207965:G:A	48207965	NA,A	NA,G	NA,1	NA,inf	NA,inf	NA,0.551894	0.00012323	0.000153415
3	chr12:47873761:G:A	47873761	NA,A	NA,G	NA,1	NA,inf	NA,inf	NA,0.514394	0.000123133	0.000152443
3	chr12:48315320:C:T	48315320	NA,T	NA,C	NA,1	NA,-inf	NA,inf	NA,0.704102	0.000123098	0.000163486
3	chr12:47532471:G:A	47532471	NA,A	NA,G	NA,1	NA,-inf	NA,inf	NA,0.521271	0.000123064	0.000152802
3	chr12:47396161:G:A	47396161	NA,A	NA,G	NA,1	NA,inf	NA,inf	NA,0.520658	0.000122908	0.000152415
3	chr12:48130989:T:C	48130989	C,NA	T,NA	1,NA	inf,NA	inf,NA	0.586897,NA	0.00012272	0.00013915
3	chr12:47824376:C:A	47824376	NA,A	NA,C	NA,1	NA,inf	NA,inf	NA,0.553991	0.000122665	0.000151955
3	chr12:48023874:C:T	48023874	NA,T	NA,C	NA,1	NA,-inf	NA,inf	NA,0.525563	0.000122655	0.000151903
3	chr12:48125525:G:A	48125525	NA,A	NA,G	NA,1	NA,-inf	NA,inf	NA,0.567846	0.000122621	0.000153264
3	chr12:48143098:CT:C	48143098	NA,C	NA,CT	NA,1	NA,-inf	NA,inf	NA,0.568362	0.000122513	0.000153192
3	chr12:48017717:G:A	48017717	NA,A	NA,G	NA,1	NA,-inf	NA,inf	NA,0.549463	0.000122476	0.000152571
3	chr12:47448033:C:T	47448033	T,T	C,C	1,1	inf,inf	inf,inf	0.937409,0.502166	0.000122368	0.000149689
3	chr12:47455559:C:A	47455559	A,A	C,C	1,1	inf,inf	inf,inf	0.91485,0.547647	0.000122307	0.000149738
3	chr12:48384047:T:C	48384047	NA,C	NA,T	NA,1	NA,-inf	NA,inf	NA,0.554697	0.000122293	0.000153255
3	chr12:47601002:A:C	47601002	NA,C	NA,A	NA,1	NA,inf	NA,inf	NA,0.505236	0.000122055	0.000150994
3	chr12:48552448:C:T	48552448	NA,T	NA,C	NA,1	NA,-inf	NA,inf	NA,0.607269	0.000122018	0.0001586
3	chr12:47867074:G:T	47867074	T,T	G,G	1,1	-inf,-inf	inf,inf	1.19011,1.1002	0.000122008	0.000155097
3	chr12:47792328:C:T	47792328	NA,T	NA,C	NA,1	NA,inf	NA,inf	NA,0.518426	0.000121463	0.000150868
3	chr12:47369704:A:C	47369704	NA,C	NA,A	NA,1	NA,-inf	NA,inf	NA,0.505322	0.000121391	0.000150435
3	chr12:47519473:A:AAGCACTCT	47519473	AAGCACTCT,NA	A,NA	1,NA	inf,NA	inf,NA	0.508395,NA	0.000121344	0.000149357
3	chr12:48532494:C:CA	48532494	CA,CA	C,C	1,1	inf,-inf	inf,inf	2.80494,0.958884	0.000121221	0.000236442
3	chr12:47847563:T:A	47847563	NA,A	NA,T	NA,1	NA,inf	NA,inf	NA,0.521106	0.000121211	0.00015082
3	chr12:47649766:A:C	47649766	NA,C	NA,A	NA,1	NA,-inf	NA,inf	NA,0.510537	0.000121198	0.000150489
3	chr12:48529991:G:A	48529991	A,A	G,G	1,1	inf,-inf	inf,inf	2.8585,0.929689	0.000121014	0.000240586
3	chr12:48390998:T:C	48390998	NA,C	NA,T	NA,1	NA,-inf	NA,inf	NA,0.601285	0.000121002	0.000154526
3	chr12:47367262:G:A	47367262	NA,A	NA,G	NA,1	NA,inf	NA,inf	NA,0.506608	0.00012099	0.00015013
3	chr12:48142623:A:G	48142623	NA,G	NA,A	NA,1	NA,-inf	NA,inf	NA,0.557262	0.000120893	0.000150995
3	chr12:47855100:T:C	47855100	C,C	T,T	1,1	inf,inf	inf,inf	0.321147,1.48707	0.000120701	0.000150598
3	chr12:47520281:T:C	47520281	NA,C	NA,T	NA,1	NA,inf	NA,inf	NA,0.493663	0.000120639	0.000149099
3	chr12:47756520:T:G	47756520	G,G	T,T	1,1	inf,-inf	inf,inf	0.668317,1.5032	0.000120623	0.000147951
3	chr12:47397265:C:T	47397265	NA,T	NA,C	NA,1	NA,inf	NA,inf	NA,0.501347	0.000120575	0.000149558
3	chr12:47584845:T:G	47584845	NA,G	NA,T	NA,1	NA,inf	NA,inf	NA,0.511517	0.000120574	0.000149689
3	chr12:47585554:G:T	47585554	NA,T	NA,G	NA,1	NA,inf	NA,inf	NA,0.511232	0.000120528	0.000149631
3	chr12:47597281:ATTAAC:A	47597281	NA,A	NA,ATTAAC	NA,1	NA,inf	NA,inf	NA,0.496464	0.000120464	0.000149057
3	chr12:47455291:G:A	47455291	A,A	G,G	1,1	inf,inf	inf,inf	0.964881,0.453206	0.00012044	0.000147365
3	chr12:48131087:A:G	48131087	NA,G	NA,A	NA,1	NA,-inf	NA,inf	NA,0.55367	0.00012038	0.000150335
3	chr12:47469169:C:A	47469169	A,A	C,C	1,1	inf,inf	inf,inf	0.939781,0.49494	0.000120373	0.000147154
3	chr12:47909318:G:A	47909318	NA,A	NA,G	NA,1	NA,inf	NA,inf	NA,0.479792	0.000120282	0.000147677
3	chr12:48253948:G:A	48253948	NA,A	NA,G	NA,1	NA,inf	NA,inf	NA,0.519386	0.000120255	0.000149467
3	chr12:47758916:C:G	47758916	NA,G	NA,C	NA,1	NA,inf	NA,inf	NA,0.505968	0.000120208	0.000149071
3	chr12:47634850:TATTTA:T	47634850	T,T	TATTTA,TATTTA	1,1	inf,inf	inf,inf	0.303904,0.817052	0.000120169	0.000145568
3	chr12:47843998:A:C	47843998	NA,C	NA,A	NA,1	NA,-inf	NA,inf	NA,0.484838	0.000120051	0.000148976
3	chr12:47641136:C:T	47641136	T,T	C,C	1,1	inf,-inf	inf,inf	0.545747,0.335914	0.000119695	0.000144034
3	chr12:48533009:C:A	48533009	A,A	C,C	1,1	inf,-inf	inf,inf	2.9409,0.866411	0.000119577	0.000245365
3	chr12:47329576:T:A	47329576	NA,A	NA,T	NA,1	NA,-inf	NA,inf	NA,0.493794	0.00011952	0.000148075
3	chr12:48121704:G:T	48121704	NA,T	NA,G	NA,1	NA,-inf	NA,inf	NA,0.547441	0.000119447	0.00014914
3	chr12:48533731:A:G	48533731	G,G	A,A	1,1	inf,-inf	inf,inf	2.8066,0.950342	0.000119391	0.000233097
3	chr12:47877672:A:G	47877672	NA,G	NA,A	NA,1	NA,-inf	NA,inf	NA,0.510579	0.00011924	0.00014728
3	chr12:48511717:T:C	48511717	NA,C	NA,T	NA,1	NA,inf	NA,inf	NA,0.591513	0.00011923	0.000150986
3	chr12:47474898:G:A	47474898	A,A	G,G	1,1	inf,inf	inf,inf	0.960287,0.452441	0.000119223	0.00014578
3	chr12:47329934:A:G	47329934	NA,G	NA,A	NA,1	NA,-inf	NA,inf	NA,0.491884	0.000119203	0.000147683
3	chr12:47669496:A:G	47669496	NA,G	NA,A	NA,1	NA,inf	NA,inf	NA,0.503744	0.000119157	0.000147989
3	chr12:48547241:A:G	48547241	NA,G	NA,A	NA,1	NA,inf	NA,inf	NA,0.510774	0.000119076	0.000147072
3	chr12:47692065:G:A	47692065	NA,A	NA,G	NA,1	NA,inf	NA,inf	NA,0.487431	0.000118989	0.000147377
3	chr12:47843269:G:A	47843269	NA,A	NA,G	NA,1	NA,-inf	NA,inf	NA,0.476492	0.000118919	0.000147484
3	chr12:47419988:G:A	47419988	A,NA	G,NA	1,NA	inf,NA	inf,NA	0.588349,NA	0.000118631	0.000153664
3	chr12:47639289:A:T	47639289	T,T	A,A	1,1	inf,-inf	inf,inf	0.53968,0.34193	0.000118455	0.000142557
3	chr12:47658689:T:C	47658689	NA,C	NA,T	NA,1	NA,-inf	NA,inf	NA,0.501144	0.000118376	0.000146236
3	chr12:47610325:C:T	47610325	NA,T	NA,C	NA,1	NA,-inf	NA,inf	NA,0.50099	0.000118366	0.000146301
3	chr12:48352943:A:G	48352943	NA,G	NA,A	NA,1	NA,inf	NA,inf	NA,0.435827	0.000118308	0.000144305
3	chr12:48046738:C:A	48046738	NA,A	NA,C	NA,1	NA,-inf	NA,inf	NA,0.535659	0.000118285	0.000148832
3	chr12:47446962:C:G	47446962	NA,G	NA,C	NA,1	NA,-inf	NA,inf	NA,0.500966	0.000118259	0.000146806
3	chr12:47333807:T:C	47333807	C,C	T,T	1,1	inf,-inf	inf,inf	0.854355,0.345427	0.00011818	0.000144131
3	chr12:47661069:T:A	47661069	NA,A	NA,T	NA,1	NA,inf	NA,inf	NA,0.496722	0.000118118	0.000146694
3	chr12:48177004:G:A	48177004	NA,A	NA,G	NA,1	NA,-inf	NA,inf	NA,0.540523	0.000118111	0.000147681
3	chr12:47978500:C:T	47978500	NA,T	NA,C	NA,1	NA,inf	NA,inf	NA,0.48789	0.000117987	0.000145948
3	chr12:47689932:T:C	47689932	NA,C	NA,T	NA,1	NA,inf	NA,inf	NA,0.480423	0.00011779	0.000145907
3	chr12:47992549:C:A	47992549	NA,A	NA,C	NA,1	NA,inf	NA,inf	NA,0.512917	0.000117781	0.000148446
3	chr12:48231843:ATG:A	48231843	NA,A	NA,ATG	NA,1	NA,inf	NA,inf	NA,0.608859	0.000117771	0.000151142
3	chr12:47450422:A:G	47450422	G,NA	A,NA	1,NA	inf,NA	inf,NA	0.63987,NA	0.000117646	0.000146459
3	chr12:47337185:G:A	47337185	A,A	G,G	1,1	inf,-inf	inf,inf	0.880302,0.30934	0.00011757	0.000142846
3	chr12:48501601:T:C	48501601	C,C	T,T	1,1	inf,inf	inf,inf	2.97112,0.311517	0.00011756	0.00119216
3	chr12:47480220:C:T	47480220	NA,T	NA,C	NA,1	NA,-inf	NA,inf	NA,0.492769	0.000117506	0.000146356
3	chr12:47686947:T:A	47686947	NA,A	NA,T	NA,1	NA,inf	NA,inf	NA,0.478401	0.000117462	0.000145499
3	chr12:48254113:T:C	48254113	NA,C	NA,T	NA,1	NA,inf	NA,inf	NA,0.501725	0.000117417	0.00014593
3	chr12:47574836:A:T	47574836	NA,T	NA,A	NA,1	NA,-inf	NA,inf	NA,0.496094	0.000117411	0.000145114
3	chr12:47374322:T:G	47374322	NA,G	NA,T	NA,1	NA,inf	NA,inf	NA,0.484746	0.000117369	0.000145639
3	chr12:47523926:T:C	47523926	NA,C	NA,T	NA,1	NA,inf	NA,inf	NA,0.49611	0.000117329	0.000145723
3	chr12:47842754:G:A	47842754	NA,A	NA,G	NA,1	NA,-inf	NA,inf	NA,0.467099	0.000117296	0.000145516
3	chr12:47951794:C:T	47951794	NA,T	NA,C	NA,1	NA,inf	NA,inf	NA,0.490436	0.000117222	0.000145473
3	chr12:48251667:C:G	48251667	NA,G	NA,C	NA,1	NA,inf	NA,inf	NA,0.597416	0.000117033	0.000148866
3	chr12:47592849:C:T	47592849	NA,T	NA,C	NA,1	NA,-inf	NA,inf	NA,0.492692	0.000116932	0.000144507
3	chr12:48202785:G:A	48202785	NA,A	NA,G	NA,1	NA,inf	NA,inf	NA,0.513036	0.00011693	0.000145548
3	chr12:47639324:T:C	47639324	C,C	T,T	1,1	inf,-inf	inf,inf	0.543304,0.32096	0.000116875	0.000140654
3	chr12:47887877:T:A	47887877	A,A	T,T	1,1	inf,-inf	inf,inf	0.855196,1.11207	0.000116854	0.00014485
3	chr12:47490465:T:A	47490465	NA,A	NA,T	NA,1	NA,-inf	NA,inf	NA,0.48566	0.00011674	0.000144841
3	chr12:47947222:A:G	47947222	NA,G	NA,A	NA,1	NA,inf	NA,inf	NA,0.486343	0.000116736	0.000144773
3	chr12:47471390:G:A	47471390	A,A	G,G	1,1	-inf,inf	inf,inf	0.00854072,1.69952	0.000116682	0.000144102
3	chr12:48381889:T:C	48381889	NA,C	NA,T	NA,1	NA,-inf	NA,inf	NA,0.519328	0.000116622	0.000146083
3	chr12:47629674:C:T	47629674	T,T	C,C	1,1	inf,inf	inf,inf	0.312015,0.800748	0.000116621	0.000141067
3	chr12:47456562:A:G	47456562	G,G	A,A	1,1	inf,inf	inf,inf	0.949733,0.454197	0.000116548	0.000142629
3	chr12:47366425:G:C	47366425	C,C	G,G	1,1	-inf,-inf	inf,inf	1.70015,0.0564599	0.000116365	0.000138933
3	chr12:48495455:G:A	48495455	A,NA	G,NA	1,NA	inf,NA	inf,NA	1.90781,NA	0.000116335	0.00015932
3	chr12:47908576:T:C	47908576	C,NA	T,NA	1,NA	inf,NA	inf,NA	0.871075,NA	0.000116245	0.000156291
3	chr12:47395362:C:T	47395362	NA,T	NA,C	NA,1	NA,inf	NA,inf	NA,0.473504	0.000116086	0.000143982
3	chr12:47467947:G:A	47467947	NA,A	NA,G	NA,1	NA,-inf	NA,inf	NA,0.482224	0.00011604	0.000144147
3	chr12:47620120:G:A	47620120	NA,A	NA,G	NA,1	NA,inf	NA,inf	NA,0.469081	0.00011603	0.000143582
3	chr12:48263304:T:C	48263304	NA,C	NA,T	NA,1	NA,inf	NA,inf	NA,0.492898	0.000115952	0.000144118
3	chr12:47997311:C:T	47997311	T,T	C,C	1,1	-inf,-inf	inf,inf	3.86367,0.622565	0.000115949	0.00184827
3	chr12:48133793:C:T	48133793	NA,T	NA,C	NA,1	NA,inf	NA,inf	NA,0.458859	0.000115896	0.000142473
3	chr12:47465987:T:C	47465987	NA,C	NA,T	NA,1	NA,-inf	NA,inf	NA,0.48132	0.000115895	0.000143969
3	chr12:48261400:T:C	48261400	NA,C	NA,T	NA,1	NA,inf	NA,inf	NA,0.492395	0.000115869	0.000144016
3	chr12:47860464:G:A	47860464	NA,A	NA,G	NA,1	NA,-inf	NA,inf	NA,0.471268	0.000115836	0.000143428
3	chr12:47525718:C:A	47525718	NA,A	NA,C	NA,1	NA,inf	NA,inf	NA,0.476072	0.000115787	0.000143093
3	chr12:47817602:T:G	47817602	NA,G	NA,T	NA,1	NA,inf	NA,inf	NA,0.465462	0.000115785	0.000144029
3	chr12:48266360:G:A	48266360	NA,A	NA,G	NA,1	NA,inf	NA,inf	NA,0.491365	0.000115712	0.000143819
3	chr12:48309906:A:G	48309906	NA,G	NA,A	NA,1	NA,inf	NA,inf	NA,0.493392	0.000115689	0.000143828
3	chr12:47683713:C:T	47683713	NA,T	NA,C	NA,1	NA,inf	NA,inf	NA,0.481839	0.000115655	0.000143644
3	chr12:47401302:G:A	47401302	NA,A	NA,G	NA,1	NA,inf	NA,inf	NA,0.462517	0.000115501	0.000143153
3	chr12:47847325:G:A	47847325	NA,A	NA,G	NA,1	NA,-inf	NA,inf	NA,0.455097	0.000115436	0.000143177
3	chr12:48276308:G:A	48276308	NA,A	NA,G	NA,1	NA,-inf	NA,inf	NA,0.607003	0.000115353	0.00014964
3	chr12:47610674:C:G	47610674	NA,G	NA,C	NA,1	NA,inf	NA,inf	NA,0.479364	0.000115261	0.000143162
3	chr12:47880602:C:A	47880602	NA,A	NA,C	NA,1	NA,-inf	NA,inf	NA,0.488606	0.000115227	0.000143716
3	chr12:47384921:G:A	47384921	A,A	G,G	1,1	-inf,inf	inf,inf	1.23216,0.824694	0.000115224	0.000141204
3	chr12:47597971:C:T	47597971	NA,T	NA,C	NA,1	NA,inf	NA,inf	NA,0.478883	0.000115155	0.000143034
3	chr12:47707204:T:C	47707204	NA,C	NA,T	NA,1	NA,inf	NA,inf	NA,0.477504	0.000115036	0.000142871
3	chr12:47979314:T:G	47979314	NA,G	NA,T	NA,1	NA,inf	NA,inf	NA,0.469568	0.000115011	0.000142041
3	chr12:47392430:T:C	47392430	NA,C	NA,T	NA,1	NA,-inf	NA,inf	NA,0.465301	0.000115007	0.000142391
3	chr12:48547698:G:A	48547698	NA,A	NA,G	NA,1	NA,-inf	NA,inf	NA,0.486798	0.000114956	0.000144035
3	chr12:47447408:C:T	47447408	T,T	C,C	1,1	inf,inf	inf,inf	0.97054,0.41341	0.000114872	0.00014056
3	chr12:47511036:A:G	47511036	NA,G	NA,A	NA,1	NA,-inf	NA,inf	NA,0.467632	0.000114872	0.000142426
3	chr12:47979291:A:G	47979291	NA,G	NA,A	NA,1	NA,inf	NA,inf	NA,0.468148	0.000114792	0.000141773
3	chr12:48525430:T:G	48525430	G,G	T,T	1,1	inf,inf	inf,inf	3.03898,0.164116	0.000114785	0.00120004
3	chr12:47794079:TG:T	47794079	NA,T	NA,TG	NA,1	NA,-inf	NA,inf	NA,0.470139	0.000114782	0.000144133
3	chr12:47867834:A:T	47867834	NA,T	NA,A	NA,1	NA,-inf	NA,inf	NA,0.503605	0.00011475	0.000143462
3	chr12:47979272:C:G	47979272	NA,G	NA,C	NA,1	NA,inf	NA,inf	NA,0.467155	0.000114638	0.000141583
3	chr12:47388807:G:A	47388807	A,A	G,G	1,1	-inf,inf	inf,inf	1.26616,0.762647	0.000114577	0.000140422
3	chr12:48094167:G:A	48094167	NA,A	NA,G	NA,1	NA,inf	NA,inf	NA,0.400976	0.000114423	0.000139508
3	chr12:47655142:T:G	47655142	NA,G	NA,T	NA,1	NA,inf	NA,inf	NA,0.455965	0.00011442	0.000141572
3	chr12:48317325:G:T	48317325	NA,T	NA,G	NA,1	NA,-inf	NA,inf	NA,0.357824	0.00011434	0.000137803
3	chr12:48546598:C:T	48546598	T,T	C,C	1,1	inf,-inf	inf,inf	1.17543,1.30125	0.000114315	0.000139117
3	chr12:47783263:C:T	47783263	T,NA	C,NA	1,NA	-inf,NA	inf,NA	2.59063,NA	0.000114293	0.000138444
3	chr12:47607103:CAG:C	47607103	NA,C	NA,CAG	NA,1	NA,-inf	NA,inf	NA,0.475422	0.000114255	0.000142115
3	chr12:47979302:G:A	47979302	NA,A	NA,G	NA,1	NA,inf	NA,inf	NA,0.464257	0.000114191	0.000141034
3	chr12:47405848:T:C	47405848	C,C	T,T	1,1	inf,inf	inf,inf	0.966502,0.533065	0.000114046	0.000139471
3	chr12:47641282:G:A	47641282	NA,A	NA,G	NA,1	NA,-inf	NA,inf	NA,0.474495	0.00011404	0.000140946
3	chr12:47517200:T:A	47517200	NA,A	NA,T	NA,1	NA,-inf	NA,inf	NA,0.463046	0.000114039	0.000141501
3	chr12:48254223:A:G	48254223	NA,G	NA,A	NA,1	NA,inf	NA,inf	NA,0.479329	0.000113912	0.000141578
3	chr12:48169918:C:T	48169918	NA,T	NA,C	NA,1	NA,inf	NA,inf	NA,0.482008	0.000113902	0.000141832
3	chr12:47772129:A:C	47772129	NA,C	NA,A	NA,1	NA,-inf	NA,inf	NA,0.469311	0.00011387	0.000141413
3	chr12:47466096:C:T	47466096	NA,T	NA,C	NA,1	NA,inf	NA,inf	NA,0.47041	0.000113781	0.000141415
3	chr12:47615986:G:A	47615986	NA,A	NA,G	NA,1	NA,inf	NA,inf	NA,0.469218	0.000113665	0.000141184
3	chr12:47460886:G:A	47460886	NA,A	NA,G	NA,1	NA,inf	NA,inf	NA,0.469406	0.000113627	0.000141224
3	chr12:48196014:A:G	48196014	NA,G	NA,A	NA,1	NA,-inf	NA,inf	NA,0.5115	0.000113507	0.000141773
3	chr12:47805526:C:T	47805526	NA,T	NA,C	NA,1	NA,-inf	NA,inf	NA,0.482247	0.000113505	0.000140709
3	chr12:47601636:A:G	47601636	NA,G	NA,A	NA,1	NA,inf	NA,inf	NA,0.46767	0.000113431	0.000140893
3	chr12:47629213:T:C	47629213	NA,C	NA,T	NA,1	NA,inf	NA,inf	NA,0.46767	0.000113431	0.000140893
3	chr12:47603426:CTG:C	47603426	NA,C	NA,CTG	NA,1	NA,inf	NA,inf	NA,0.46767	0.000113431	0.000140893
3	chr12:47607239:G:A	47607239	NA,A	NA,G	NA,1	NA,inf	NA,inf	NA,0.46767	0.000113431	0.000140893
3	chr12:47640567:T:C	47640567	NA,C	NA,T	NA,1	NA,inf	NA,inf	NA,0.467365	0.000113385	0.000140835
3	chr12:47521953:G:A	47521953	NA,A	NA,G	NA,1	NA,-inf	NA,inf	NA,0.4689	0.000113351	0.000140216
3	chr12:47408010:A:G	47408010	NA,G	NA,A	NA,1	NA,inf	NA,inf	NA,0.435654	0.000113345	0.000139914
3	chr12:48251582:T:C	48251582	NA,C	NA,T	NA,1	NA,inf	NA,inf	NA,0.469141	0.000113318	0.000140657
3	chr12:47403119:C:T	47403119	NA,T	NA,C	NA,1	NA,-inf	NA,inf	NA,0.462705	0.000113315	0.000140749
3	chr12:47640527:A:AT	47640527	NA,AT	NA,A	NA,1	NA,inf	NA,inf	NA,0.466566	0.000113264	0.000140686
3	chr12:47411127:G:A	47411127	NA,A	NA,G	NA,1	NA,inf	NA,inf	NA,0.467057	0.000113261	0.000140796
3	chr12:47854062:T:G	47854062	NA,G	NA,T	NA,1	NA,inf	NA,inf	NA,0.456241	0.00011324	0.00013981
3	chr12:47586460:G:A	47586460	NA,A	NA,G	NA,1	NA,inf	NA,inf	NA,0.465592	0.000113237	0.000140594
3	chr12:47801286:G:A	47801286	NA,A	NA,G	NA,1	NA,-inf	NA,inf	NA,0.476169	0.000113203	0.000138599
3	chr12:48530996:T:C	48530996	NA,C	NA,T	NA,1	NA,inf	NA,inf	NA,0.550387	0.000113195	0.000143182
3	chr12:47905658:C:G	47905658	NA,G	NA,C	NA,1	NA,inf	NA,inf	NA,0.437656	0.000113162	0.000139374
3	chr12:47376791:C:T	47376791	T,T	C,C	1,1	-inf,inf	inf,inf	1.41452,0.533138	0.000113087	0.000135863
3	chr12:47580797:A:T	47580797	NA,T	NA,A	NA,1	NA,-inf	NA,inf	NA,0.467201	0.00011308	0.000139748
3	chr12:47622352:A:G	47622352	NA,G	NA,A	NA,1	NA,inf	NA,inf	NA,0.465179	0.000113052	0.000140421
3	chr12:47637869:T:C	47637869	C,C	T,T	1,1	inf,-inf	inf,inf	0.526631,0.335932	0.000113046	0.000136087
3	chr12:47724862:G:A	47724862	NA,A	NA,G	NA,1	NA,-inf	NA,inf	NA,0.467786	0.000113018	0.000140344
3	chr12:47792295:G:A	47792295	NA,A	NA,G	NA,1	NA,inf	NA,inf	NA,0.464697	0.000112972	0.000140292
3	chr12:47720254:G:A	47720254	NA,A	NA,G	NA,1	NA,-inf	NA,inf	NA,0.467247	0.000112934	0.000140241
3	chr12:47467182:G:A	47467182	NA,A	NA,G	NA,1	NA,inf	NA,inf	NA,0.46455	0.000112922	0.000140343
3	chr12:47980296:G:A	47980296	NA,A	NA,G	NA,1	NA,-inf	NA,inf	NA,0.445521	0.000112891	0.000139401
3	chr12:47516906:C:A	47516906	NA,A	NA,C	NA,1	NA,-inf	NA,inf	NA,0.455387	0.00011289	0.000140108
3	chr12:47719989:C:T	47719989	T,T	C,C	1,1	-inf,-inf	inf,inf	1.2308,0.38366	0.000112861	0.000136657
3	chr12:47870429:C:T	47870429	NA,T	NA,C	NA,1	NA,inf	NA,inf	NA,0.450622	0.000112839	0.00013978
3	chr12:48244536:C:T	48244536	NA,T	NA,C	NA,1	NA,inf	NA,inf	NA,0.489198	0.000112728	0.000141046
3	chr12:47975901:G:A	47975901	NA,A	NA,G	NA,1	NA,inf	NA,inf	NA,0.45236	0.000112573	0.000139047
3	chr12:48130852:G:C	48130852	NA,C	NA,G	NA,1	NA,inf	NA,inf	NA,0.451195	0.000112545	0.000139378
3	chr12:48151460:C:A	48151460	NA,A	NA,C	NA,1	NA,inf	NA,inf	NA,0.451195	0.000112545	0.000139378
3	chr12:48113608:G:A	48113608	NA,A	NA,G	NA,1	NA,-inf	NA,inf	NA,0.50188	0.000112488	0.000140496
3	chr12:47900176:G:A	47900176	NA,A	NA,G	NA,1	NA,inf	NA,inf	NA,0.473109	0.000112479	0.000139952
3	chr12:47814463:G:A	47814463	NA,A	NA,G	NA,1	NA,inf	NA,inf	NA,0.469081	0.000112446	0.00013923
3	chr12:47649148:C:T	47649148	NA,T	NA,C	NA,1	NA,inf	NA,inf	NA,0.461017	0.000112434	0.000139657
3	chr12:47648654:C:CT	47648654	NA,CT	NA,C	NA,1	NA,inf	NA,inf	NA,0.460877	0.000112412	0.00013963
3	chr12:47496565:G:A	47496565	NA,A	NA,G	NA,1	NA,-inf	NA,inf	NA,0.448117	0.000112401	0.000139351
3	chr12:47469678:T:C	47469678	NA,C	NA,T	NA,1	NA,-inf	NA,inf	NA,0.458264	0.000112374	0.00013959
3	chr12:48164510:A:G	48164510	NA,G	NA,A	NA,1	NA,inf	NA,inf	NA,0.471405	0.000112358	0.00013989
3	chr12:47770912:C:G	47770912	NA,G	NA,C	NA,1	NA,-inf	NA,inf	NA,0.472402	0.000112357	0.000139753
3	chr12:47471189:C:T	47471189	T,NA	C,NA	1,NA	-inf,NA	inf,NA	1.47922,NA	0.000112238	0.000134731
3	chr12:47625650:A:G	47625650	NA,G	NA,A	NA,1	NA,-inf	NA,inf	NA,0.462069	0.000112217	0.000139583
3	chr12:47425716:G:A	47425716	NA,A	NA,G	NA,1	NA,-inf	NA,inf	NA,0.460718	0.00011219	0.000139316
3	chr12:47897538:G:T	47897538	NA,T	NA,G	NA,1	NA,-inf	NA,inf	NA,0.510197	0.000112108	0.000141107
3	chr12:48339912:A:G	48339912	NA,G	NA,A	NA,1	NA,-inf	NA,inf	NA,0.387569	0.000112105	0.000135956
3	chr12:48549261:G:A	48549261	NA,A	NA,G	NA,1	NA,inf	NA,inf	NA,0.46599	0.000112096	0.000138532
3	chr12:47536611:T:C	47536611	NA,C	NA,T	NA,1	NA,-inf	NA,inf	NA,0.453345	0.000112065	0.000139158
3	chr12:48091088:T:G	48091088	G,NA	T,NA	1,NA	inf,NA	inf,NA	0.535537,NA	0.000112063	0.000127477
3	chr12:48351731:TACAA:T	48351731	NA,T	NA,TACAA	NA,1	NA,-inf	NA,inf	NA,0.458343	0.000112049	0.000140271
3	chr12:47639794:T:C	47639794	C,C	T,T	1,1	inf,-inf	inf,inf	0.522693,0.337729	0.000112014	0.000134851
3	chr12:47979318:G:A	47979318	NA,A	NA,G	NA,1	NA,inf	NA,inf	NA,0.448657	0.000111921	0.000138239
3	chr12:47482915:CT:C	47482915	NA,C	NA,CT	NA,1	NA,-inf	NA,inf	NA,0.456513	0.000111907	0.000139352
3	chr12:47631311:A:G	47631311	NA,G	NA,A	NA,1	NA,-inf	NA,inf	NA,0.459625	0.000111854	0.000139131
3	chr12:47755703:T:C	47755703	NA,C	NA,T	NA,1	NA,inf	NA,inf	NA,0.4273	0.000111796	0.000138179
3	chr12:48545047:C:T	48545047	NA,T	NA,C	NA,1	NA,-inf	NA,inf	NA,0.46625	0.000111788	0.000140069
3	chr12:48135247:G:T	48135247	NA,T	NA,G	NA,1	NA,inf	NA,inf	NA,0.478097	0.000111783	0.000139768
3	chr12:47690048:A:C	47690048	NA,C	NA,A	NA,1	NA,-inf	NA,inf	NA,0.458549	0.000111694	0.000138932
3	chr12:48415216:CAAACAAAACCCA:C	48415216	NA,C	NA,CAAACAAAACCCA	NA,1	NA,inf	NA,inf	NA,0.435794	0.00011166	0.000137547
3	chr12:48571066:A:C	48571066	NA,C	NA,A	NA,1	NA,inf	NA,inf	NA,0.469639	0.000111615	0.000139357
3	chr12:47469554:T:A	47469554	NA,A	NA,T	NA,1	NA,-inf	NA,inf	NA,0.452482	0.000111511	0.000138519
3	chr12:48209163:A:G	48209163	NA,G	NA,A	NA,1	NA,inf	NA,inf	NA,0.556684	0.000111496	0.000141572
3	chr12:48111282:C:T	48111282	NA,T	NA,C	NA,1	NA,-inf	NA,inf	NA,0.402703	0.000111426	0.000137271
3	chr12:48351335:C:T	48351335	T,NA	C,NA	1,NA	-inf,NA	inf,NA	1.36443,NA	0.000111419	0.000206098
3	chr12:47976222:T:A	47976222	NA,A	NA,T	NA,1	NA,inf	NA,inf	NA,0.444308	0.000111396	0.000137596
3	chr12:47317878:A:G	47317878	NA,G	NA,A	NA,1	NA,inf	NA,inf	NA,0.448947	0.000111326	0.000138296
3	chr12:47615157:G:A	47615157	NA,A	NA,G	NA,1	NA,-inf	NA,inf	NA,0.455936	0.000111283	0.000137542
3	chr12:47427230:C:G	47427230	NA,G	NA,C	NA,1	NA,inf	NA,inf	NA,0.452582	0.000111274	0.000138294
3	chr12:47434701:G:T	47434701	NA,T	NA,G	NA,1	NA,inf	NA,inf	NA,0.451578	0.000111127	0.000138111
3	chr12:48179885:T:G	48179885	NA,G	NA,T	NA,1	NA,-inf	NA,inf	NA,0.4937	0.000111063	0.000138683
3	chr12:47938530:G:A	47938530	A,NA	G,NA	1,NA	inf,NA	inf,NA	1.50964,NA	0.000111058	0.000150373
3	chr12:48017049:G:T	48017049	T,T	G,G	1,1	inf,inf	inf,inf	2.14308,0.536376	0.000110911	0.000204847
3	chr12:48403190:A:T	48403190	NA,T	NA,A	NA,1	NA,-inf	NA,inf	NA,0.410297	0.0001109	0.000136945
3	chr12:47977937:T:G	47977937	NA,G	NA,T	NA,1	NA,inf	NA,inf	NA,0.44181	0.00011089	0.000136975
3	chr12:47632401:C:A	47632401	NA,A	NA,C	NA,1	NA,-inf	NA,inf	NA,0.45274	0.000110805	0.000136967
3	chr12:47401075:T:C	47401075	NA,C	NA,T	NA,1	NA,inf	NA,inf	NA,0.438292	0.000110794	0.000137427
3	chr12:48149210:G:A	48149210	NA,A	NA,G	NA,1	NA,-inf	NA,inf	NA,0.49806	0.000110768	0.000137648
3	chr12:47403089:G:A	47403089	NA,A	NA,G	NA,1	NA,inf	NA,inf	NA,0.437906	0.000110738	0.000137356
3	chr12:47420376:A:G	47420376	G,G	A,A	1,1	inf,-inf	inf,inf	0.252691,1.64998	0.000110732	0.000137037
3	chr12:47398388:C:T	47398388	NA,T	NA,C	NA,1	NA,-inf	NA,inf	NA,0.445234	0.000110719	0.000137521
3	chr12:47910586:C:A	47910586	NA,A	NA,C	NA,1	NA,-inf	NA,inf	NA,0.422127	0.000110717	0.000137115
3	chr12:47625161:A:C	47625161	NA,C	NA,A	NA,1	NA,-inf	NA,inf	NA,0.451551	0.000110673	0.000137658
3	chr12:47477268:G:T	47477268	NA,T	NA,G	NA,1	NA,-inf	NA,inf	NA,0.447017	0.000110622	0.000137614
3	chr12:48157772:A:G	48157772	NA,G	NA,A	NA,1	NA,-inf	NA,inf	NA,0.496944	0.000110612	0.000137454
3	chr12:47912377:T:C	47912377	NA,C	NA,T	NA,1	NA,inf	NA,inf	NA,0.459366	0.000110517	0.000137597
3	chr12:47748560:T:C	47748560	C,C	T,T	1,1	inf,-inf	inf,inf	0.553666,1.52884	0.000110424	0.00013576
3	chr12:48552183:C:A	48552183	NA,A	NA,C	NA,1	NA,-inf	NA,inf	NA,0.456298	0.000110415	0.000138284
3	chr12:47475190:G:T	47475190	T,T	G,G	1,1	inf,inf	inf,inf	0.925759,0.43797	0.000110398	0.000135101
3	chr12:47919359:G:A	47919359	NA,A	NA,G	NA,1	NA,inf	NA,inf	NA,0.45849	0.000110388	0.000137435
3	chr12:47744238:A:G	47744238	NA,G	NA,A	NA,1	NA,inf	NA,inf	NA,0.456263	0.00011038	0.000136702
3	chr12:47477715:A:T	47477715	NA,T	NA,A	NA,1	NA,-inf	NA,inf	NA,0.444852	0.000110311	0.000137224
3	chr12:47733687:C:G	47733687	NA,G	NA,C	NA,1	NA,-inf	NA,inf	NA,0.449158	0.000110284	0.000136948
3	chr12:47838015:T:C	47838015	NA,C	NA,T	NA,1	NA,-inf	NA,inf	NA,0.421331	0.000110276	0.000136781
3	chr12:48033272:T:C	48033272	NA,C	NA,T	NA,1	NA,inf	NA,inf	NA,0.433464	0.00011021	0.000136662
3	chr12:48033335:A:G	48033335	NA,G	NA,A	NA,1	NA,inf	NA,inf	NA,0.43327	0.000110183	0.000136628
3	chr12:47477032:A:G	47477032	NA,G	NA,A	NA,1	NA,-inf	NA,inf	NA,0.443426	0.000110105	0.000136967
3	chr12:47977896:C:T	47977896	NA,T	NA,C	NA,1	NA,inf	NA,inf	NA,0.436262	0.000110076	0.000135978
3	chr12:48023328:A:AT	48023328	NA,AT	NA,A	NA,1	NA,inf	NA,inf	NA,0.36051	0.000110034	0.000133836
3	chr12:47949599:A:G	47949599	NA,G	NA,A	NA,1	NA,inf	NA,inf	NA,0.522353	0.000110021	0.000138074
3	chr12:48252334:T:C	48252334	NA,C	NA,T	NA,1	NA,inf	NA,inf	NA,0.540644	0.000110016	0.000139217
3	chr12:47479873:A:G	47479873	NA,G	NA,A	NA,1	NA,-inf	NA,inf	NA,0.441006	0.000110007	0.000136499
3	chr12:47748853:C:T	47748853	T,T	C,C	1,1	inf,-inf	inf,inf	0.55857,1.52439	0.000109992	0.000135241
3	chr12:47977984:C:T	47977984	NA,T	NA,C	NA,1	NA,inf	NA,inf	NA,0.435604	0.00010998	0.00013586
3	chr12:47730187:C:T	47730187	T,NA	C,NA	1,NA	-inf,NA	inf,NA	0.864458,NA	0.000109942	0.000134659
3	chr12:47632223:A:G	47632223	NA,G	NA,A	NA,1	NA,inf	NA,inf	NA,0.443915	0.000109925	0.000136536
3	chr12:48533758:A:G	48533758	G,G	A,A	1,1	inf,-inf	inf,inf	2.77686,0.918396	0.000109837	0.000213601
3	chr12:47705034:T:C	47705034	C,C	T,T	1,1	inf,inf	inf,inf	0.388729,0.604855	0.000109795	0.00013249
3	chr12:47672277:C:A	47672277	NA,A	NA,C	NA,1	NA,inf	NA,inf	NA,0.445325	0.000109782	0.000136487
3	chr12:47682943:C:A	47682943	NA,A	NA,C	NA,1	NA,inf	NA,inf	NA,0.427708	0.000109688	0.000135877
3	chr12:47993136:A:G	47993136	G,G	A,A	1,1	-inf,-inf	inf,inf	3.45787,0.968915	0.000109594	0.00111709
3	chr12:48389965:G:A	48389965	A,A	G,G	1,1	inf,-inf	inf,inf	2.46154,0.111913	0.000109573	0.000318099
3	chr12:47715885:G:A	47715885	A,A	G,G	1,1	inf,inf	inf,inf	0.367879,0.638595	0.000109557	0.000132923
3	chr12:47405864:T:C	47405864	C,C	T,T	1,1	inf,inf	inf,inf	0.934957,0.559946	0.000109546	0.000134158
3	chr12:47408267:A:G	47408267	NA,G	NA,A	NA,1	NA,inf	NA,inf	NA,0.440562	0.000109425	0.000136014
3	chr12:47421556:C:T	47421556	NA,T	NA,C	NA,1	NA,inf	NA,inf	NA,0.428765	0.000109424	0.000135737
3	chr12:47409371:T:C	47409371	NA,C	NA,T	NA,1	NA,inf	NA,inf	NA,0.440508	0.000109417	0.000136004
3	chr12:47434049:A:T	47434049	NA,T	NA,A	NA,1	NA,inf	NA,inf	NA,0.439662	0.000109417	0.000135979
3	chr12:47539596:A:G	47539596	NA,G	NA,A	NA,1	NA,inf	NA,inf	NA,0.442517	0.000109323	0.000135639
3	chr12:47476547:T:A	47476547	NA,A	NA,T	NA,1	NA,-inf	NA,inf	NA,0.440302	0.00010922	0.000136028
3	chr12:47834581:G:A	47834581	NA,A	NA,G	NA,1	NA,-inf	NA,inf	NA,0.423588	0.000109187	0.000135009
3	chr12:47666309:C:T	47666309	T,T	C,C	1,1	inf,inf	inf,inf	0.411186,0.557461	0.00010913	0.000131667
3	chr12:48057204:ATTAT:A	48057204	A,A	ATTAT,ATTAT	1,1	inf,-inf	inf,inf	2.37452,0.241046	0.000109111	0.000199515
3	chr12:48530892:T:C	48530892	C,C	T,T	1,1	inf,-inf	inf,inf	2.6935,0.971208	0.0001091	0.000205671
3	chr12:47360080:A:T	47360080	NA,T	NA,A	NA,1	NA,inf	NA,inf	NA,0.422805	0.000109063	0.000135311
3	chr12:47688973:C:T	47688973	NA,T	NA,C	NA,1	NA,inf	NA,inf	NA,0.437434	0.000109029	0.000135415
3	chr12:47563827:A:T	47563827	NA,T	NA,A	NA,1	NA,-inf	NA,inf	NA,0.445817	0.000108991	0.000135619
3	chr12:47371611:C:T	47371611	T,T	C,C	1,1	-inf,-inf	inf,inf	1.68121,0.0264624	0.000108942	0.000130136
3	chr12:47471279:T:C	47471279	NA,C	NA,T	NA,1	NA,-inf	NA,inf	NA,0.437643	0.000108931	0.000135489
3	chr12:47573760:A:G	47573760	NA,G	NA,A	NA,1	NA,-inf	NA,inf	NA,0.431317	0.000108898	0.000135059
3	chr12:47742107:C:G	47742107	NA,G	NA,C	NA,1	NA,-inf	NA,inf	NA,0.439539	0.000108896	0.000135224
3	chr12:47919101:G:A	47919101	NA,A	NA,G	NA,1	NA,inf	NA,inf	NA,0.447368	0.000108811	0.000135464
3	chr12:47702452:G:A	47702452	A,A	G,G	1,1	inf,inf	inf,inf	0.399595,0.574424	0.000108756	0.000131215
3	chr12:47639632:C:G	47639632	NA,G	NA,C	NA,1	NA,inf	NA,inf	NA,0.435246	0.000108689	0.000135001
3	chr12:47793427:G:A	47793427	NA,A	NA,G	NA,1	NA,-inf	NA,inf	NA,0.444525	0.000108663	0.000134646
3	chr12:47622331:ATGATCCTTTTCAAACTCTG:A	47622331	NA,A	NA,ATGATCCTTTTCAAACTCTG	NA,1	NA,inf	NA,inf	NA,0.434518	0.000108589	0.000134883
3	chr12:47598117:C:A	47598117	NA,A	NA,C	NA,1	NA,-inf	NA,inf	NA,0.436894	0.000108568	0.000134207
3	chr12:47337279:G:A	47337279	NA,A	NA,G	NA,1	NA,inf	NA,inf	NA,0.43092	0.000108564	0.000134904
3	chr12:47727072:C:T	47727072	NA,T	NA,C	NA,1	NA,-inf	NA,inf	NA,0.436447	0.000108554	0.000134192
3	chr12:47483341:T:C	47483341	C,C	T,T	1,1	inf,inf	inf,inf	0.86219,0.541084	0.000108406	0.000132792
3	chr12:47980160:A:G	47980160	NA,G	NA,A	NA,1	NA,inf	NA,inf	NA,0.424492	0.000108404	0.000134147
3	chr12:48386579:T:C	48386579	NA,C	NA,T	NA,1	NA,-inf	NA,inf	NA,0.420073	0.000108314	0.00013306
3	chr12:47919254:T:C	47919254	NA,C	NA,T	NA,1	NA,inf	NA,inf	NA,0.443712	0.000108303	0.00013483
3	chr12:47680806:C:T	47680806	NA,T	NA,C	NA,1	NA,inf	NA,inf	NA,0.417598	0.000108248	0.000134026
3	chr12:47977557:T:C	47977557	NA,C	NA,T	NA,1	NA,inf	NA,inf	NA,0.423599	0.000108243	0.000133735
3	chr12:47328814:A:T	47328814	T,T	A,A	1,1	inf,-inf	inf,inf	0.832596,0.188387	0.000108228	0.000130764
3	chr12:47688241:C:G	47688241	NA,G	NA,C	NA,1	NA,inf	NA,inf	NA,0.417394	0.000108213	0.00013407
3	chr12:47694860:A:C	47694860	NA,C	NA,A	NA,1	NA,inf	NA,inf	NA,0.417332	0.000108146	0.000133911
3	chr12:47963147:G:A	47963147	NA,A	NA,G	NA,1	NA,-inf	NA,inf	NA,0.380539	0.000108112	0.000133153
3	chr12:47956160:G:T	47956160	NA,T	NA,G	NA,1	NA,inf	NA,inf	NA,0.435491	0.000108076	0.000134375
3	chr12:47958575:T:G	47958575	NA,G	NA,T	NA,1	NA,inf	NA,inf	NA,0.435491	0.000108076	0.000134375
3	chr12:47421557:G:A	47421557	NA,A	NA,G	NA,1	NA,inf	NA,inf	NA,0.418372	0.000108024	0.000133983
3	chr12:47661958:T:C	47661958	C,NA	T,NA	1,NA	inf,NA	inf,NA	1.94718,NA	0.000107977	0.000133375
3	chr12:47435262:C:T	47435262	T,T	C,C	1,1	inf,inf	inf,inf	0.927707,0.44033	0.000107932	0.000132102
3	chr12:48491392:A:G	48491392	NA,G	NA,A	NA,1	NA,inf	NA,inf	NA,0.42192	0.000107923	0.000133768
3	chr12:47898992:G:T	47898992	NA,T	NA,G	NA,1	NA,inf	NA,inf	NA,0.408753	0.000107915	0.000133184
3	chr12:47819163:G:A	47819163	NA,A	NA,G	NA,1	NA,-inf	NA,inf	NA,0.434687	0.000107851	0.000133242
3	chr12:48084324:T:C	48084324	C,NA	T,NA	1,NA	-inf,NA	inf,NA	1.34651,NA	0.000107809	0.000177642
3	chr12:47457962:G:A	47457962	NA,A	NA,G	NA,1	NA,-inf	NA,inf	NA,0.42571	0.000107806	0.000133975
3	chr12:48553002:C:T	48553002	NA,T	NA,C	NA,1	NA,-inf	NA,inf	NA,0.437607	0.000107792	0.000134963
3	chr12:47860055:C:T	47860055	NA,T	NA,C	NA,1	NA,-inf	NA,inf	NA,0.384751	0.000107791	0.00013327
3	chr12:48564287:C:T	48564287	NA,T	NA,C	NA,1	NA,inf	NA,inf	NA,0.428543	0.000107713	0.000133254
3	chr12:47803668:T:G	47803668	NA,G	NA,T	NA,1	NA,inf	NA,inf	NA,0.429165	0.000107705	0.00013379
3	chr12:47609925:C:T	47609925	NA,T	NA,C	NA,1	NA,inf	NA,inf	NA,0.413396	0.000107693	0.000133309
3	chr12:47475472:T:C	47475472	NA,C	NA,T	NA,1	NA,-inf	NA,inf	NA,0.426613	0.000107669	0.000133941
3	chr12:47695921:G:A	47695921	NA,A	NA,G	NA,1	NA,inf	NA,inf	NA,0.413476	0.000107667	0.000133378
3	chr12:47737927:G:A	47737927	NA,A	NA,G	NA,1	NA,-inf	NA,inf	NA,0.430766	0.000107641	0.000133675
3	chr12:47610954:G:C	47610954	NA,C	NA,G	NA,1	NA,inf	NA,inf	NA,0.412199	0.000107523	0.000133099
3	chr12:47336937:T:A	47336937	NA,A	NA,T	NA,1	NA,inf	NA,inf	NA,0.423417	0.000107505	0.000133587
3	chr12:48194175:T:C	48194175	NA,C	NA,T	NA,1	NA,-inf	NA,inf	NA,0.379943	0.000107491	0.00013166
3	chr12:47832659:C:T	47832659	NA,T	NA,C	NA,1	NA,-inf	NA,inf	NA,0.411519	0.000107382	0.000134575
3	chr12:48416238:C:G	48416238	NA,G	NA,C	NA,1	NA,inf	NA,inf	NA,0.507757	0.000107333	0.000135661
3	chr12:47719507:G:A	47719507	NA,A	NA,G	NA,1	NA,inf	NA,inf	NA,0.436002	0.000107302	0.00013295
3	chr12:47582631:G:A	47582631	NA,A	NA,G	NA,1	NA,inf	NA,inf	NA,0.41549	0.000107284	0.000132912
3	chr12:47671986:C:T	47671986	T,T	C,C	1,1	inf,inf	inf,inf	0.375456,0.61825	0.000107278	0.000129513
3	chr12:47465882:T:C	47465882	NA,C	NA,T	NA,1	NA,-inf	NA,inf	NA,0.425847	0.000107249	0.000133397
3	chr12:48034036:TTTATTGATTTG:T	48034036	NA,T	NA,TTTATTGATTTG	NA,1	NA,-inf	NA,inf	NA,0.454585	0.000107213	0.00013387
3	chr12:47852115:A:C	47852115	NA,C	NA,A	NA,1	NA,inf	NA,inf	NA,0.425445	0.000107176	0.000133731
3	chr12:47443897:G:T	47443897	NA,T	NA,G	NA,1	NA,inf	NA,inf	NA,0.423539	0.000107156	0.00013316
3	chr12:47785001:C:T	47785001	NA,T	NA,C	NA,1	NA,-inf	NA,inf	NA,0.401924	0.000107155	0.000133063
3	chr12:47610693:G:A	47610693	NA,A	NA,G	NA,1	NA,inf	NA,inf	NA,0.409438	0.000107143	0.000132632
3	chr12:48022062:C:G	48022062	NA,G	NA,C	NA,1	NA,inf	NA,inf	NA,0.421456	0.000107116	0.000132634
3	chr12:48181706:A:G	48181706	NA,G	NA,A	NA,1	NA,inf	NA,inf	NA,0.43384	0.000107103	0.000133257
3	chr12:47979696:T:G	47979696	NA,G	NA,T	NA,1	NA,inf	NA,inf	NA,0.416174	0.000107099	0.000132341
3	chr12:47475003:G:A	47475003	NA,A	NA,G	NA,1	NA,-inf	NA,inf	NA,0.421861	0.000107073	0.000133185
3	chr12:47696732:A:G	47696732	G,G	A,A	1,1	inf,inf	inf,inf	0.377848,0.612051	0.00010707	0.00012927
3	chr12:48507328:A:G	48507328	NA,G	NA,A	NA,1	NA,-inf	NA,inf	NA,0.439027	0.000107064	0.000134192
3	chr12:47334018:A:G	47334018	G,G	A,A	1,1	inf,-inf	inf,inf	0.873428,0.232602	0.000106998	0.000130633
3	chr12:47451753:C:T	47451753	NA,T	NA,C	NA,1	NA,inf	NA,inf	NA,0.421556	0.000106885	0.000132822
3	chr12:48038771:A:G	48038771	G,NA	A,NA	1,NA	-inf,NA	inf,NA	1.3414,NA	0.000106884	0.000176348
3	chr12:47473447:T:C	47473447	NA,C	NA,T	NA,1	NA,-inf	NA,inf	NA,0.419611	0.000106765	0.0001328
3	chr12:47390000:T:A	47390000	A,A	T,T	1,1	-inf,inf	inf,inf	1.06649,0.956734	0.000106622	0.000131027
3	chr12:47488966:G:A	47488966	NA,A	NA,G	NA,1	NA,-inf	NA,inf	NA,0.417258	0.000106616	0.00013231
3	chr12:47673994:A:G	47673994	G,G	A,A	1,1	inf,inf	inf,inf	0.390459,0.58363	0.000106586	0.000128659
3	chr12:47362113:G:A	47362113	NA,A	NA,G	NA,1	NA,inf	NA,inf	NA,0.414863	0.000106582	0.000132421
3	chr12:47656176:T:A	47656176	NA,A	NA,T	NA,1	NA,-inf	NA,inf	NA,0.422428	0.000106525	0.000131713
3	chr12:48317080:G:A	48317080	NA,A	NA,G	NA,1	NA,inf	NA,inf	NA,0.430212	0.000106525	0.000132431
3	chr12:47415096:A:G	47415096	NA,G	NA,A	NA,1	NA,inf	NA,inf	NA,0.414868	0.000106521	0.000132095
3	chr12:48531354:G:A	48531354	NA,A	NA,G	NA,1	NA,inf	NA,inf	NA,0.421229	0.000106472	0.000132046
3	chr12:47521327:A:G	47521327	NA,G	NA,A	NA,1	NA,-inf	NA,inf	NA,0.410546	0.000106424	0.000132094
3	chr12:48205759:C:T	48205759	NA,T	NA,C	NA,1	NA,-inf	NA,inf	NA,0.407732	0.000106414	0.000130273
3	chr12:47440428:G:A	47440428	NA,A	NA,G	NA,1	NA,inf	NA,inf	NA,0.418084	0.000106396	0.000132216
3	chr12:47653101:C:T	47653101	NA,T	NA,C	NA,1	NA,-inf	NA,inf	NA,0.420497	0.000106262	0.000131389
3	chr12:47319154:A:G	47319154	NA,G	NA,A	NA,1	NA,-inf	NA,inf	NA,0.407424	0.000106239	0.000132011
3	chr12:48168804:G:C	48168804	NA,C	NA,G	NA,1	NA,inf	NA,inf	NA,0.426936	0.000106221	0.000132138
3	chr12:48025026:A:G	48025026	NA,G	NA,A	NA,1	NA,-inf	NA,inf	NA,0.438686	0.000106214	0.000132221
3	chr12:47441393:T:A	47441393	NA,A	NA,T	NA,1	NA,inf	NA,inf	NA,0.416709	0.00010621	0.000131985
3	chr12:47926359:G:A	47926359	NA,A	NA,G	NA,1	NA,inf	NA,inf	NA,0.388285	0.000106202	0.000130611
3	chr12:47619740:G:A	47619740	NA,A	NA,G	NA,1	NA,-inf	NA,inf	NA,0.40432	0.000106197	0.000131567
3	chr12:47657627:A:G	47657627	G,G	A,A	1,1	-inf,-inf	inf,inf	3.04347,0.503687	0.000106187	0.000120946
3	chr12:48425437:G:A	48425437	A,NA	G,NA	1,NA	inf,NA	inf,NA	1.24377,NA	0.000106179	0.000151656
3	chr12:47492696:G:A	47492696	NA,A	NA,G	NA,1	NA,-inf	NA,inf	NA,0.414096	0.000106177	0.000131753
3	chr12:47902053:C:T	47902053	NA,T	NA,C	NA,1	NA,inf	NA,inf	NA,0.387092	0.000106043	0.000130684
3	chr12:47450695:G:A	47450695	NA,A	NA,G	NA,1	NA,inf	NA,inf	NA,0.414933	0.000105984	0.000131701
3	chr12:47466752:T:C	47466752	NA,C	NA,T	NA,1	NA,-inf	NA,inf	NA,0.416325	0.00010595	0.000131778
3	chr12:47447656:G:A	47447656	A,A	G,G	1,1	inf,inf	inf,inf	0.90857,0.458326	0.000105921	0.000129643
3	chr12:47336589:T:C	47336589	C,C	T,T	1,1	inf,-inf	inf,inf	0.817668,0.345272	0.00010576	0.00012858
3	chr12:48269094:G:A	48269094	A,NA	G,NA	1,NA	inf,NA	inf,NA	0.504837,NA	0.000105723	0.000120298
3	chr12:47714740:G:A	47714740	NA,A	NA,G	NA,1	NA,inf	NA,inf	NA,0.393118	0.000105699	0.000130938
3	chr12:48196592:T:C	48196592	NA,C	NA,T	NA,1	NA,inf	NA,inf	NA,0.424842	0.000105602	0.000131519
3	chr12:47552702:G:C	47552702	NA,C	NA,G	NA,1	NA,-inf	NA,inf	NA,0.411091	0.000105591	0.000130685
3	chr12:48529449:A:G	48529449	G,G	A,A	1,1	inf,-inf	inf,inf	2.75912,0.911632	0.000105413	0.000204346
3	chr12:47430591:G:C	47430591	C,C	G,G	1,1	inf,inf	inf,inf	0.848464,0.541389	0.000105315	0.00012893
3	chr12:47349491:G:A	47349491	A,A	G,G	1,1	-inf,inf	inf,inf	1.53136,0.374592	0.000105308	0.000126393
3	chr12:47902867:T:G	47902867	NA,G	NA,T	NA,1	NA,inf	NA,inf	NA,0.420817	0.000105212	0.000130963
3	chr12:47465194:C:CA	47465194	NA,CA	NA,C	NA,1	NA,-inf	NA,inf	NA,0.41068	0.000105189	0.000130831
3	chr12:48039890:C:G	48039890	NA,G	NA,C	NA,1	NA,-inf	NA,inf	NA,0.397279	0.000105155	0.000128758
3	chr12:47520346:G:A	47520346	NA,A	NA,G	NA,1	NA,-inf	NA,inf	NA,0.410344	0.000105151	0.000130096
3	chr12:48430480:A:T	48430480	NA,T	NA,A	NA,1	NA,-inf	NA,inf	NA,0.474725	0.000105109	0.000133993
3	chr12:47466017:C:T	47466017	NA,T	NA,C	NA,1	NA,-inf	NA,inf	NA,0.409912	0.000105084	0.000130699
3	chr12:47800547:C:A	47800547	NA,A	NA,C	NA,1	NA,-inf	NA,inf	NA,0.418771	0.000105051	0.000130194
3	chr12:47461864:T:A	47461864	NA,A	NA,T	NA,1	NA,-inf	NA,inf	NA,0.409562	0.000105044	0.000130649
3	chr12:47867971:C:CA	47867971	CA,CA	C,C	1,1	-inf,-inf	inf,inf	1.2056,0.998104	0.00010504	0.000133571
3	chr12:47466552:T:G	47466552	NA,G	NA,T	NA,1	NA,-inf	NA,inf	NA,0.409205	0.000104991	0.000130584
3	chr12:47465901:A:C	47465901	NA,C	NA,A	NA,1	NA,inf	NA,inf	NA,0.407863	0.000104937	0.000130399
3	chr12:47460347:T:C	47460347	NA,C	NA,T	NA,1	NA,-inf	NA,inf	NA,0.408656	0.000104924	0.000130499
3	chr12:47467440:A:G	47467440	NA,G	NA,A	NA,1	NA,-inf	NA,inf	NA,0.408656	0.000104924	0.000130499
3	chr12:47464999:T:C	47464999	NA,C	NA,T	NA,1	NA,-inf	NA,inf	NA,0.408656	0.000104924	0.000130499
3	chr12:47463345:T:A	47463345	NA,A	NA,T	NA,1	NA,-inf	NA,inf	NA,0.408656	0.000104924	0.000130499
3	chr12:47467230:G:T	47467230	NA,T	NA,G	NA,1	NA,-inf	NA,inf	NA,0.408656	0.000104924	0.000130499
3	chr12:48506106:C:T	48506106	NA,T	NA,C	NA,1	NA,-inf	NA,inf	NA,0.422719	0.000104893	0.000131434
3	chr12:47662776:T:C	47662776	NA,C	NA,T	NA,1	NA,inf	NA,inf	NA,0.393509	0.000104868	0.000129867
3	chr12:47630465:C:T	47630465	NA,T	NA,C	NA,1	NA,-inf	NA,inf	NA,0.40969	0.000104846	0.000129644
3	chr12:48286521:T:C	48286521	NA,C	NA,T	NA,1	NA,inf	NA,inf	NA,0.516021	0.000104841	0.000133475
3	chr12:47584021:A:C	47584021	NA,C	NA,A	NA,1	NA,-inf	NA,inf	NA,0.410886	0.000104717	0.000129564
3	chr12:47655255:C:T	47655255	NA,T	NA,C	NA,1	NA,-inf	NA,inf	NA,0.408092	0.00010461	0.000129358
3	chr12:47827039:A:G	47827039	NA,G	NA,A	NA,1	NA,inf	NA,inf	NA,0.43646	0.000104597	0.000129752
3	chr12:48381157:T:C	48381157	NA,C	NA,T	NA,1	NA,-inf	NA,inf	NA,0.435769	0.000104579	0.000131268
3	chr12:48346739:G:A	48346739	NA,A	NA,G	NA,1	NA,inf	NA,inf	NA,0.368927	0.000104571	0.000128655
3	chr12:47469934:T:G	47469934	NA,G	NA,T	NA,1	NA,inf	NA,inf	NA,0.404501	0.000104492	0.000129846
3	chr12:48005576:T:C	48005576	NA,C	NA,T	NA,1	NA,-inf	NA,inf	NA,0.368513	0.000104402	0.000127845
3	chr12:48510378:T:C	48510378	NA,C	NA,T	NA,1	NA,-inf	NA,inf	NA,0.41885	0.000104399	0.000130807
3	chr12:48378130:G:A	48378130	NA,A	NA,G	NA,1	NA,inf	NA,inf	NA,0.507942	0.00010437	0.000133575
3	chr12:48390417:G:A	48390417	NA,A	NA,G	NA,1	NA,-inf	NA,inf	NA,0.394535	0.000104322	0.000129565
3	chr12:47852651:C:T	47852651	NA,T	NA,C	NA,1	NA,-inf	NA,inf	NA,0.360722	0.000104271	0.000128979
3	chr12:48563049:C:T	48563049	NA,T	NA,C	NA,1	NA,inf	NA,inf	NA,0.387624	0.00010427	0.000128733
3	chr12:48510357:C:T	48510357	NA,T	NA,C	NA,1	NA,-inf	NA,inf	NA,0.417782	0.00010426	0.000130631
3	chr12:47462341:T:C	47462341	NA,C	NA,T	NA,1	NA,-inf	NA,inf	NA,0.403471	0.00010424	0.000129646
3	chr12:47659889:T:C	47659889	NA,C	NA,T	NA,1	NA,inf	NA,inf	NA,0.387886	0.000104101	0.000128926
3	chr12:48016434:C:A	48016434	NA,A	NA,C	NA,1	NA,-inf	NA,inf	NA,0.440111	0.000104054	0.000131096
3	chr12:47387850:G:A	47387850	NA,A	NA,G	NA,1	NA,-inf	NA,inf	NA,0.392161	0.000104019	0.000128836
3	chr12:47962765:T:G	47962765	G,NA	T,NA	1,NA	inf,NA	inf,NA	1.14823,NA	0.000104016	0.000123997
3	chr12:47808263:T:C	47808263	C,C	T,T	1,1	-inf,inf	inf,inf	8.84155,0.896795	0.000103882	0.00012902
3	chr12:47379015:G:A	47379015	NA,A	NA,G	NA,1	NA,inf	NA,inf	NA,0.389823	0.000103835	0.000128865
3	chr12:47390430:C:T	47390430	T,T	C,C	1,1	-inf,inf	inf,inf	1.20463,0.77174	0.000103822	0.000127246
3	chr12:47990665:CA:C	47990665	NA,C	NA,CA	NA,1	NA,-inf	NA,inf	NA,0.342333	0.000103819	0.000127272
3	chr12:47869412:T:C	47869412	NA,C	NA,T	NA,1	NA,-inf	NA,inf	NA,0.361407	0.00010381	0.000128181
3	chr12:47924787:C:T	47924787	NA,T	NA,C	NA,1	NA,inf	NA,inf	NA,0.369928	0.000103726	0.000127609
3	chr12:48499770:A:G	48499770	NA,G	NA,A	NA,1	NA,-inf	NA,inf	NA,0.369847	0.00010369	0.000128636
3	chr12:48199384:G:A	48199384	NA,A	NA,G	NA,1	NA,inf	NA,inf	NA,0.409464	0.000103591	0.000129002
3	chr12:47461343:A:G	47461343	NA,G	NA,A	NA,1	NA,-inf	NA,inf	NA,0.397604	0.000103476	0.000128694
3	chr12:47392019:C:T	47392019	T,T	C,C	1,1	-inf,inf	inf,inf	1.735,0.0485342	0.000103474	0.000126791
3	chr12:48526478:C:G	48526478	NA,G	NA,C	NA,1	NA,inf	NA,inf	NA,0.403242	0.000103472	0.000128747
3	chr12:47792288:C:T	47792288	NA,T	NA,C	NA,1	NA,-inf	NA,inf	NA,0.405817	0.000103472	0.000128212
3	chr12:48248420:T:G	48248420	NA,G	NA,T	NA,1	NA,inf	NA,inf	NA,0.318942	0.000103452	0.000126146
3	chr12:47546366:G:A	47546366	NA,A	NA,G	NA,1	NA,-inf	NA,inf	NA,0.399345	0.000103408	0.000128495
3	chr12:47716419:C:T	47716419	NA,T	NA,C	NA,1	NA,-inf	NA,inf	NA,0.398775	0.000103404	0.000128604
3	chr12:47748100:G:A	47748100	NA,A	NA,G	NA,1	NA,inf	NA,inf	NA,0.413507	0.000103387	0.000128165
3	chr12:47988313:G:A	47988313	NA,A	NA,G	NA,1	NA,-inf	NA,inf	NA,0.378013	0.000103229	0.000128015
3	chr12:48047385:C:T	48047385	NA,T	NA,C	NA,1	NA,-inf	NA,inf	NA,0.426965	0.000103157	0.000128859
3	chr12:48248958:T:C	48248958	NA,C	NA,T	NA,1	NA,inf	NA,inf	NA,0.316681	0.000103135	0.000125772
3	chr12:47469463:C:A	47469463	NA,A	NA,C	NA,1	NA,-inf	NA,inf	NA,0.3945	0.000103087	0.000128209
3	chr12:47669269:G:A	47669269	A,A	G,G	1,1	inf,inf	inf,inf	0.364803,0.613239	0.000103012	0.00012441
3	chr12:48011106:C:A	48011106	NA,A	NA,C	NA,1	NA,-inf	NA,inf	NA,0.415745	0.000103009	0.000128294
3	chr12:47615743:T:C	47615743	NA,C	NA,T	NA,1	NA,-inf	NA,inf	NA,0.395572	0.000102995	0.000127364
3	chr12:48246068:C:T	48246068	T,NA	C,NA	1,NA	inf,NA	inf,NA	0.496216,NA	0.000102945	0.00011726
3	chr12:47480428:A:G	47480428	NA,G	NA,A	NA,1	NA,-inf	NA,inf	NA,0.389851	0.00010288	0.000127919
3	chr12:48249442:C:T	48249442	NA,T	NA,C	NA,1	NA,inf	NA,inf	NA,0.314528	0.000102828	0.000125412
3	chr12:48246119:G:A	48246119	A,NA	G,NA	1,NA	inf,NA	inf,NA	0.493647,NA	0.000102819	0.000117155
3	chr12:47460930:A:T	47460930	NA,T	NA,A	NA,1	NA,-inf	NA,inf	NA,0.391998	0.000102758	0.000127798
3	chr12:48254566:C:A	48254566	NA,A	NA,C	NA,1	NA,inf	NA,inf	NA,0.495678	0.00010275	0.000130626
3	chr12:47669604:A:G	47669604	G,G	A,A	1,1	inf,inf	inf,inf	0.364438,0.612005	0.000102716	0.000124049
3	chr12:48275328:A:T	48275328	NA,T	NA,A	NA,1	NA,-inf	NA,inf	NA,0.362414	0.000102706	0.000125247
3	chr12:47515959:A:G	47515959	NA,G	NA,A	NA,1	NA,-inf	NA,inf	NA,0.38227	0.000102693	0.000127421
3	chr12:47519362:C:A	47519362	NA,A	NA,C	NA,1	NA,-inf	NA,inf	NA,0.382704	0.000102682	0.000127414
3	chr12:47465588:A:G	47465588	NA,G	NA,A	NA,1	NA,-inf	NA,inf	NA,0.391313	0.000102654	0.000127671
3	chr12:48543499:T:C	48543499	C,C	T,T	1,1	-inf,-inf	inf,inf	0.268195,1.53037	0.000102626	0.000127695
3	chr12:47469802:G:A	47469802	NA,A	NA,G	NA,1	NA,-inf	NA,inf	NA,0.390461	0.000102572	0.000127565
3	chr12:47471474:C:G	47471474	NA,G	NA,C	NA,1	NA,-inf	NA,inf	NA,0.390626	0.000102571	0.000127573
3	chr12:48464865:T:C	48464865	NA,C	NA,T	NA,1	NA,inf	NA,inf	NA,0.422857	0.000102567	0.000127395
3	chr12:47816844:G:A	47816844	NA,A	NA,G	NA,1	NA,inf	NA,inf	NA,0.376408	0.000102551	0.000127686
3	chr12:47334277:G:A	47334277	NA,A	NA,G	NA,1	NA,inf	NA,inf	NA,0.388455	0.000102535	0.000127406
3	chr12:48525877:G:A	48525877	A,A	G,G	1,1	inf,inf	inf,inf	2.92584,0.228096	0.000102526	0.000993396
3	chr12:47845672:G:A	47845672	NA,A	NA,G	NA,1	NA,-inf	NA,inf	NA,0.365301	0.00010245	0.000126612
3	chr12:48268381:C:T	48268381	NA,T	NA,C	NA,1	NA,inf	NA,inf	NA,0.4931	0.000102392	0.00013017
3	chr12:47810446:G:A	47810446	NA,A	NA,G	NA,1	NA,inf	NA,inf	NA,0.408195	0.000102372	0.000127234
3	chr12:47507627:T:G	47507627	NA,G	NA,T	NA,1	NA,-inf	NA,inf	NA,0.382368	0.000102367	0.000127542
3	chr12:47557513:G:A	47557513	NA,A	NA,G	NA,1	NA,inf	NA,inf	NA,0.38718	0.000102301	0.000127136
3	chr12:47929436:C:T	47929436	NA,T	NA,C	NA,1	NA,inf	NA,inf	NA,0.326781	0.000102291	0.000125991
3	chr12:47468598:G:A	47468598	NA,A	NA,G	NA,1	NA,-inf	NA,inf	NA,0.387887	0.000102234	0.000127145
3	chr12:48510352:T:G	48510352	NA,G	NA,T	NA,1	NA,inf	NA,inf	NA,0.3889	0.000102229	0.000126795
3	chr12:48337326:C:A	48337326	NA,A	NA,C	NA,1	NA,inf	NA,inf	NA,0.406941	0.000102205	0.00012715
3	chr12:47872384:G:C	47872384	C,C	G,G	1,1	-inf,-inf	inf,inf	3.41014,0.731667	0.000102187	0.000122107
3	chr12:47321341:T:C	47321341	NA,C	NA,T	NA,1	NA,inf	NA,inf	NA,0.378536	0.000102065	0.000126454
3	chr12:47812643:G:A	47812643	NA,A	NA,G	NA,1	NA,inf	NA,inf	NA,0.405416	0.000102043	0.000126826
3	chr12:48539567:G:T	48539567	NA,T	NA,G	NA,1	NA,-inf	NA,inf	NA,0.357585	0.000102034	0.000126586
3	chr12:48422680:T:C	48422680	NA,C	NA,T	NA,1	NA,inf	NA,inf	NA,0.464776	0.00010203	0.000128792
3	chr12:47619442:G:A	47619442	NA,A	NA,G	NA,1	NA,-inf	NA,inf	NA,0.389664	0.000101971	0.000126676
3	chr12:47336004:A:G	47336004	NA,G	NA,A	NA,1	NA,inf	NA,inf	NA,0.384038	0.000101947	0.000126682
3	chr12:47887397:T:C	47887397	NA,C	NA,T	NA,1	NA,-inf	NA,inf	NA,0.362466	0.000101946	0.00012523
3	chr12:47468091:G:A	47468091	NA,A	NA,G	NA,1	NA,-inf	NA,inf	NA,0.384946	0.000101877	0.000126694
3	chr12:47326459:G:A	47326459	NA,A	NA,G	NA,1	NA,inf	NA,inf	NA,0.382916	0.00010185	0.000126551
3	chr12:47508192:G:A	47508192	NA,A	NA,G	NA,1	NA,-inf	NA,inf	NA,0.374655	0.000101806	0.000126282
3	chr12:47692302:C:T	47692302	T,T	C,C	1,1	inf,inf	inf,inf	0.334581,0.668731	0.00010177	0.000122984
3	chr12:47545928:T:C	47545928	NA,C	NA,T	NA,1	NA,-inf	NA,inf	NA,0.376746	0.00010166	0.000126827
3	chr12:47647497:G:A	47647497	A,A	G,G	1,1	inf,inf	inf,inf	0.392945,0.545658	0.000101643	0.000122707
3	chr12:48492181:C:A	48492181	NA,A	NA,C	NA,1	NA,-inf	NA,inf	NA,0.322883	0.000101633	0.000123226
3	chr12:48424613:G:A	48424613	NA,A	NA,G	NA,1	NA,-inf	NA,inf	NA,0.447709	0.000101628	0.000129435
3	chr12:47744943:CT:C	47744943	NA,C	NA,CT	NA,1	NA,inf	NA,inf	NA,0.369297	0.000101606	0.00012569
3	chr12:47446671:C:G	47446671	NA,G	NA,C	NA,1	NA,-inf	NA,inf	NA,0.380405	0.000101494	0.000125858
3	chr12:48016900:A:G	48016900	G,G	A,A	1,1	inf,-inf	inf,inf	2.34141,0.204187	0.000101439	0.000185402
3	chr12:47922199:G:C	47922199	NA,C	NA,G	NA,1	NA,inf	NA,inf	NA,0.391008	0.000101406	0.000126277
3	chr12:47473146:G:A	47473146	NA,A	NA,G	NA,1	NA,inf	NA,inf	NA,0.368588	0.000101383	0.000125565
3	chr12:47622826:G:A	47622826	A,A	G,G	1,1	inf,inf	inf,inf	0.40698,0.516888	0.000101358	0.000122344
3	chr12:47487693:T:A	47487693	NA,A	NA,T	NA,1	NA,-inf	NA,inf	NA,0.376221	0.000101313	0.00012572
3	chr12:47484550:G:T	47484550	NA,T	NA,G	NA,1	NA,-inf	NA,inf	NA,0.375948	0.000101272	0.000125674
3	chr12:47356231:G:A	47356231	A,A	G,G	1,1	-inf,inf	inf,inf	1.53367,0.329262	0.000101268	0.000121476
3	chr12:47854940:C:T	47854940	NA,T	NA,C	NA,1	NA,inf	NA,inf	NA,0.372517	0.000101261	0.000125633
3	chr12:47484340:C:A	47484340	NA,A	NA,C	NA,1	NA,-inf	NA,inf	NA,0.375194	0.000101177	0.000125557
3	chr12:47487714:A:G	47487714	NA,G	NA,A	NA,1	NA,-inf	NA,inf	NA,0.375175	0.000101143	0.000125514
3	chr12:47662412:T:C	47662412	C,NA	T,NA	1,NA	inf,NA	inf,NA	1.89483,NA	0.000101135	0.000124959
3	chr12:47771775:A:G	47771775	G,NA	A,NA	1,NA	-inf,NA	inf,NA	2.47472,NA	0.000101131	0.000122654
3	chr12:47847969:G:A	47847969	NA,A	NA,G	NA,1	NA,-inf	NA,inf	NA,0.358819	0.000101112	0.000125068
3	chr12:48306908:T:C	48306908	NA,C	NA,T	NA,1	NA,inf	NA,inf	NA,0.613838	0.000101104	0.000134702
3	chr12:48525184:G:A	48525184	A,A	G,G	1,1	inf,inf	inf,inf	2.94486,0.171998	0.000101102	0.00098687
3	chr12:48115730:G:C	48115730	NA,C	NA,G	NA,1	NA,-inf	NA,inf	NA,0.446888	0.000101057	0.000128456
3	chr12:47325543:G:A	47325543	A,A	G,G	1,1	inf,inf	inf,inf	0.596156,0.643615	0.000100934	0.00012213
3	chr12:47648013:T:A	47648013	A,A	T,T	1,1	inf,inf	inf,inf	0.390121,0.546739	0.000100927	0.00012185
3	chr12:47864112:G:A	47864112	NA,A	NA,G	NA,1	NA,inf	NA,inf	NA,0.385734	0.000100913	0.000125761
3	chr12:47775339:G:A	47775339	NA,A	NA,G	NA,1	NA,-inf	NA,inf	NA,0.38405	0.000100911	0.000125398
3	chr12:48155497:G:A	48155497	NA,A	NA,G	NA,1	NA,inf	NA,inf	NA,0.369043	0.000100905	0.000125071
3	chr12:47412943:AG:A	47412943	NA,A	NA,AG	NA,1	NA,inf	NA,inf	NA,0.363934	0.000100874	0.000125108
3	chr12:48211125:A:G	48211125	NA,G	NA,A	NA,1	NA,inf	NA,inf	NA,0.380158	0.000100873	0.000125301
3	chr12:47653876:C:T	47653876	T,T	C,C	1,1	-inf,-inf	inf,inf	3.01616,0.491887	0.00010087	0.000114978
3	chr12:48176885:C:T	48176885	NA,T	NA,C	NA,1	NA,-inf	NA,inf	NA,0.407824	0.00010086	0.000125893
3	chr12:47902561:C:A	47902561	NA,A	NA,C	NA,1	NA,inf	NA,inf	NA,0.386646	0.000100858	0.000125524
3	chr12:48152898:G:T	48152898	NA,T	NA,G	NA,1	NA,inf	NA,inf	NA,0.393781	0.000100799	0.000125859
3	chr12:48140954:C:T	48140954	NA,T	NA,C	NA,1	NA,inf	NA,inf	NA,0.39374	0.000100792	0.00012585
3	chr12:48175598:C:T	48175598	NA,T	NA,C	NA,1	NA,-inf	NA,inf	NA,0.406982	0.000100753	0.000125759
3	chr12:48079748:TAGAG:T	48079748	T,T	TAGAG,TAGAG	1,1	inf,-inf	inf,inf	2.06033,0.230028	0.000100743	0.000173781
3	chr12:48438485:C:T	48438485	NA,T	NA,C	NA,1	NA,-inf	NA,inf	NA,0.438448	0.000100687	0.000128151
3	chr12:47513370:A:T	47513370	NA,T	NA,A	NA,1	NA,-inf	NA,inf	NA,0.367338	0.000100657	0.000125147
3	chr12:48245057:G:T	48245057	T,NA	G,NA	1,NA	inf,NA	inf,NA	0.483671,NA	0.00010065	0.00011472
3	chr12:48256483:G:A	48256483	NA,A	NA,G	NA,1	NA,inf	NA,inf	NA,0.376482	0.000100613	0.000124923
3	chr12:48024340:C:T	48024340	NA,T	NA,C	NA,1	NA,-inf	NA,inf	NA,0.393336	0.000100324	0.000124949
3	chr12:47805344:A:G	47805344	NA,G	NA,A	NA,1	NA,inf	NA,inf	NA,0.384614	0.000100287	0.000124407
3	chr12:48377833:T:C	48377833	C,C	T,T	1,1	inf,-inf	inf,inf	1.22797,1.2703	0.000100248	0.000154684
3	chr12:47792027:G:A	47792027	NA,A	NA,G	NA,1	NA,inf	NA,inf	NA,0.370826	0.000100157	0.000124389
3	chr12:47929073:T:TG	47929073	TG,TG	T,T	1,1	inf,-inf	inf,inf	1.02845,0.0913998	0.000100148	0.000123866
3	chr12:47684618:G:C	47684618	NA,C	NA,G	NA,1	NA,-inf	NA,inf	NA,0.356279	0.000100103	0.000124032
3	chr12:47473358:G:T	47473358	NA,T	NA,G	NA,1	NA,inf	NA,inf	NA,0.357799	0.000100058	0.000123928
3	chr12:47687478:A:G	47687478	NA,G	NA,A	NA,1	NA,inf	NA,inf	NA,0.35251	0.00010001	0.000123839
3	chr12:47415786:G:A	47415786	NA,A	NA,G	NA,1	NA,-inf	NA,inf	NA,0.361282	0.000100005	0.000124056
3	chr12:47608162:G:A	47608162	NA,A	NA,G	NA,1	NA,-inf	NA,inf	NA,0.370719	9.99399e-05	0.000124182
3	chr12:47648023:T:C	47648023	C,C	T,T	1,1	inf,inf	inf,inf	0.386843,0.546635	9.99169e-05	0.000120634
3	chr12:47628051:A:G	47628051	NA,G	NA,A	NA,1	NA,-inf	NA,inf	NA,0.370504	9.99134e-05	0.000124149
3	chr12:47698905:A:G	47698905	NA,G	NA,A	NA,1	NA,-inf	NA,inf	NA,0.371099	9.98107e-05	0.000123961
3	chr12:47636256:A:T	47636256	NA,T	NA,A	NA,1	NA,-inf	NA,inf	NA,0.36965	9.98106e-05	0.000124021
3	chr12:48453219:T:C	48453219	NA,C	NA,T	NA,1	NA,-inf	NA,inf	NA,0.335766	9.97976e-05	0.000123591
3	chr12:48542507:G:A	48542507	A,A	G,G	1,1	-inf,-inf	inf,inf	0.268271,1.50936	9.97404e-05	0.000124268
3	chr12:47604477:A:G	47604477	NA,G	NA,A	NA,1	NA,-inf	NA,inf	NA,0.352816	9.9738e-05	0.000123556
3	chr12:47706766:A:G	47706766	NA,G	NA,A	NA,1	NA,-inf	NA,inf	NA,0.367352	9.97195e-05	0.000123982
3	chr12:47713029:C:A	47713029	NA,A	NA,C	NA,1	NA,inf	NA,inf	NA,0.365901	9.97104e-05	0.000123831
3	chr12:47953825:A:G	47953825	NA,G	NA,A	NA,1	NA,-inf	NA,inf	NA,0.357485	9.96835e-05	0.000123669
3	chr12:48254316:C:T	48254316	NA,T	NA,C	NA,1	NA,-inf	NA,inf	NA,0.338342	9.96483e-05	0.000121639
3	chr12:47860610:A:T	47860610	NA,T	NA,A	NA,1	NA,-inf	NA,inf	NA,0.323093	9.95982e-05	0.000123176
3	chr12:47799060:G:C	47799060	NA,C	NA,G	NA,1	NA,-inf	NA,inf	NA,0.382265	9.95471e-05	0.000123301
3	chr12:47746704:TGCAGCAAGG:T	47746704	NA,T	NA,TGCAGCAAGG	NA,1	NA,inf	NA,inf	NA,0.381239	9.94374e-05	0.000123282
3	chr12:47357600:C:G	47357600	NA,G	NA,C	NA,1	NA,inf	NA,inf	NA,0.347873	9.94138e-05	0.000123066
3	chr12:48552089:T:C	48552089	NA,C	NA,T	NA,1	NA,inf	NA,inf	NA,0.434499	9.93852e-05	0.000125156
3	chr12:47532897:G:C	47532897	C,NA	G,NA	1,NA	-inf,NA	inf,NA	0.447586,NA	9.93577e-05	0.000125548
3	chr12:48338282:G:A	48338282	NA,A	NA,G	NA,1	NA,-inf	NA,inf	NA,0.416258	9.93223e-05	0.000125728
3	chr12:47586273:G:T	47586273	NA,T	NA,G	NA,1	NA,-inf	NA,inf	NA,0.365673	9.92172e-05	0.000123377
3	chr12:47477272:A:T	47477272	NA,T	NA,A	NA,1	NA,-inf	NA,inf	NA,0.364904	9.9217e-05	0.000123243
3	chr12:47644559:T:C	47644559	C,C	T,T	1,1	inf,inf	inf,inf	0.39694,0.519828	9.92119e-05	0.000119749
3	chr12:48388362:T:A	48388362	NA,A	NA,T	NA,1	NA,-inf	NA,inf	NA,0.390603	9.91393e-05	0.000124303
3	chr12:48139566:G:A	48139566	NA,A	NA,G	NA,1	NA,inf	NA,inf	NA,0.437091	9.91377e-05	0.000126961
3	chr12:48125823:G:A	48125823	NA,A	NA,G	NA,1	NA,inf	NA,inf	NA,0.354604	9.91022e-05	0.000122861
3	chr12:48055133:G:A	48055133	A,A	G,G	1,1	inf,-inf	inf,inf	2.02261,0.272181	9.9097e-05	0.000169859
3	chr12:47664132:G:A	47664132	NA,A	NA,G	NA,1	NA,inf	NA,inf	NA,0.334903	9.9089e-05	0.000122705
3	chr12:48539450:C:T	48539450	T,T	C,C	1,1	inf,-inf	inf,inf	3.45712,0.0122047	9.9076e-05	0.000707906
3	chr12:47876056:T:C	47876056	NA,C	NA,T	NA,1	NA,-inf	NA,inf	NA,0.40982	9.90575e-05	0.000124394
3	chr12:47899921:G:A	47899921	NA,A	NA,G	NA,1	NA,inf	NA,inf	NA,0.340558	9.89998e-05	0.000122268
3	chr12:47436170:G:A	47436170	A,A	G,G	1,1	inf,inf	inf,inf	0.938823,0.335663	9.89543e-05	0.000121096
3	chr12:47855850:A:G	47855850	NA,G	NA,A	NA,1	NA,inf	NA,inf	NA,0.35725	9.89519e-05	0.00012228
3	chr12:47331864:T:G	47331864	G,G	T,T	1,1	inf,-inf	inf,inf	0.837134,0.0105699	9.89404e-05	0.000119603
3	chr12:48430093:A:G	48430093	NA,G	NA,A	NA,1	NA,-inf	NA,inf	NA,0.422411	9.89196e-05	0.000125754
3	chr12:48090833:G:C	48090833	C,C	G,G	1,1	inf,-inf	inf,inf	2.03968,0.242271	9.88584e-05	0.000170003
3	chr12:47979097:C:T	47979097	NA,T	NA,C	NA,1	NA,inf	NA,inf	NA,0.350754	9.87697e-05	0.00012211
3	chr12:47326458:C:T	47326458	NA,T	NA,C	NA,1	NA,-inf	NA,inf	NA,0.377924	9.87691e-05	0.000123256
3	chr12:48542525:TG:T	48542525	NA,T	NA,TG	NA,1	NA,inf	NA,inf	NA,0.360473	9.87666e-05	0.000122506
3	chr12:48272945:G:A	48272945	NA,A	NA,G	NA,1	NA,-inf	NA,inf	NA,0.4427	9.87391e-05	0.000126391
3	chr12:47356412:AAAG:A	47356412	NA,A	NA,AAAG	NA,1	NA,-inf	NA,inf	NA,0.3524	9.87079e-05	0.000122456
3	chr12:48330807:C:T	48330807	NA,T	NA,C	NA,1	NA,inf	NA,inf	NA,0.377522	9.86788e-05	0.00012275
3	chr12:47410265:T:C	47410265	NA,C	NA,T	NA,1	NA,inf	NA,inf	NA,0.34687	9.86714e-05	0.0001224
3	chr12:47606211:T:A	47606211	NA,A	NA,T	NA,1	NA,-inf	NA,inf	NA,0.360713	9.85642e-05	0.000122417
3	chr12:48271064:A:T	48271064	NA,T	NA,A	NA,1	NA,inf	NA,inf	NA,0.458533	9.85366e-05	0.000125083
3	chr12:48535407:A:T	48535407	T,T	A,A	1,1	inf,inf	inf,inf	3.40533,0.455375	9.85114e-05	0.000558841
3	chr12:47424528:A:G	47424528	NA,G	NA,A	NA,1	NA,-inf	NA,inf	NA,0.357088	9.84983e-05	0.000122354
3	chr12:48563033:C:T	48563033	NA,T	NA,C	NA,1	NA,inf	NA,inf	NA,0.341559	9.84818e-05	0.000121649
3	chr12:47539085:C:CA	47539085	NA,CA	NA,C	NA,1	NA,inf	NA,inf	NA,0.358368	9.84774e-05	0.000122194
3	chr12:47776975:G:A	47776975	NA,A	NA,G	NA,1	NA,-inf	NA,inf	NA,0.335273	9.84599e-05	0.000122248
3	chr12:47940064:C:A	47940064	NA,A	NA,C	NA,1	NA,inf	NA,inf	NA,0.399049	9.83849e-05	0.000124306
3	chr12:47978957:A:T	47978957	NA,T	NA,A	NA,1	NA,inf	NA,inf	NA,0.347271	9.83845e-05	0.000121633
3	chr12:47697297:T:C	47697297	C,C	T,T	1,1	-inf,-inf	inf,inf	3.01673,0.466726	9.8354e-05	0.000112109
3	chr12:47521747:A:G	47521747	NA,G	NA,A	NA,1	NA,-inf	NA,inf	NA,0.347038	9.82933e-05	0.000122027
3	chr12:48364498:A:G	48364498	NA,G	NA,A	NA,1	NA,inf	NA,inf	NA,0.454457	9.82501e-05	0.000125399
3	chr12:48048137:G:GT	48048137	GT,GT	G,G	1,1	inf,-inf	inf,inf	2.00784,0.285354	9.82243e-05	0.000167957
3	chr12:48194329:T:C	48194329	NA,C	NA,T	NA,1	NA,-inf	NA,inf	NA,0.254658	9.82124e-05	0.000119274
3	chr12:48039758:A:G	48039758	NA,G	NA,A	NA,1	NA,-inf	NA,inf	NA,0.384612	9.81574e-05	0.000122545
3	chr12:47947654:C:T	47947654	NA,T	NA,C	NA,1	NA,inf	NA,inf	NA,0.357668	9.81378e-05	0.00012195
3	chr12:47944209:G:C	47944209	NA,C	NA,G	NA,1	NA,-inf	NA,inf	NA,0.351353	9.81013e-05	0.000121015
3	chr12:47931044:C:T	47931044	NA,T	NA,C	NA,1	NA,inf	NA,inf	NA,0.331729	9.80777e-05	0.000121081
3	chr12:47391310:AAG:A	47391310	NA,A	NA,AAG	NA,1	NA,inf	NA,inf	NA,0.343197	9.80332e-05	0.000121673
3	chr12:47406931:A:G	47406931	G,G	A,A	1,1	inf,inf	inf,inf	0.920158,0.489789	9.79125e-05	0.000120232
3	chr12:48177627:C:T	48177627	NA,T	NA,C	NA,1	NA,inf	NA,inf	NA,0.361522	9.79091e-05	0.000121848
3	chr12:47827196:A:C	47827196	NA,C	NA,A	NA,1	NA,-inf	NA,inf	NA,0.323612	9.79036e-05	0.000121353
3	chr12:47481098:C:T	47481098	NA,T	NA,C	NA,1	NA,-inf	NA,inf	NA,0.353685	9.78556e-05	0.000121561
3	chr12:47559332:C:G	47559332	NA,G	NA,C	NA,1	NA,inf	NA,inf	NA,0.354103	9.78452e-05	0.000121865
3	chr12:47918084:A:G	47918084	NA,G	NA,A	NA,1	NA,inf	NA,inf	NA,0.377671	9.78144e-05	0.000122326
3	chr12:48067632:T:C	48067632	NA,C	NA,T	NA,1	NA,-inf	NA,inf	NA,0.38133	9.77758e-05	0.000122049
3	chr12:48174534:C:A	48174534	NA,A	NA,C	NA,1	NA,inf	NA,inf	NA,0.360206	9.77583e-05	0.000121659
3	chr12:47840868:G:T	47840868	NA,T	NA,G	NA,1	NA,inf	NA,inf	NA,0.338417	9.76913e-05	0.000120893
3	chr12:48055663:T:C	48055663	NA,C	NA,T	NA,1	NA,inf	NA,inf	NA,0.285313	9.76041e-05	0.000119494
3	chr12:47405827:A:G	47405827	NA,G	NA,A	NA,1	NA,inf	NA,inf	NA,0.349682	9.75968e-05	0.000121599
3	chr12:48344742:C:T	48344742	NA,T	NA,C	NA,1	NA,-inf	NA,inf	NA,0.343514	9.75385e-05	0.000121594
```
