## Supplementary material for "Characterization of shared and ancestry-specific signals driving complex traits using multi-ancestry fine-mapping": susiex_nc3.cs80.snp

```
BP	SNP	PIP(CS1)	LogBF(CS1,Pop1)	LogBF(CS1,Pop2)	PIP(CS2)	LogBF(CS2,Pop1)	LogBF(CS2,Pop2)	PIP(CS3)	LogBF(CS3,Pop1)	LogBF(CS3,Pop2)
47314704	chr12:47314704:G:A	2.29803e-12	-0.5113	0.132136	1.56792e-05	-1.54035	0.154264	7.11506e-05	-1.47534	0.18184
47315045	chr12:47315045:C:T	1.97281e-13	-1.98565	-0.848696	3.51485e-06	-2.03027	-0.851155	1.49327e-05	-2.02678	-0.82797
47315150	chr12:47315150:C:T	2.23081e-13	-1.98899	-0.722442	4.05001e-06	-2.03126	-0.708441	1.6596e-05	-2.02851	-0.720623
47315383	chr12:47315383:T:A	1.10867e-12	-2.90362e-10	-1.10806	2.08166e-05	-2.90362e-10	-1.10267	8.66912e-05	-2.90362e-10	-1.09594
47315501	chr12:47315501:CTTGT:C	1.44878e-13	-1.98831	-1.15477	2.86513e-06	-1.94327	-1.14254	1.16926e-05	-1.95108	-1.14826
47315776	chr12:47315776:G:C	1.16024e-12	-2.90362e-10	-1.06258	2.16511e-05	-2.90362e-10	-1.06336	8.928e-05	-2.90362e-10	-1.06652
47316362	chr12:47316362:G:A	1.25751e-12	-2.90362e-10	-0.982084	2.34905e-05	-2.90362e-10	-0.98182	9.6915e-05	-2.90362e-10	-0.984462
47316803	chr12:47316803:G:C	4.07264e-12	0.193076	-2.70255e-10	5.91267e-05	-0.0587353	-2.70255e-10	0.000230274	-0.119025	-2.70255e-10
47316929	chr12:47316929:C:T	3.23212e-13	-1.38642	-0.954244	4.8703e-06	-1.59412	-0.961143	2.09326e-05	-1.54802	-0.968969
47317092	chr12:47317092:A:C	1.48374e-12	-0.816649	-2.70255e-10	1.37956e-05	-1.51407	-2.70255e-10	5.36235e-05	-1.57631	-2.70255e-10
47317103	chr12:47317103:A:T	9.81363e-13	-2.90362e-10	-1.23003	1.83244e-05	-2.90362e-10	-1.23019	7.5955e-05	-2.90362e-10	-1.22815
47317320	chr12:47317320:G:A	2.74629e-13	-1.85698	-0.646566	4.32918e-06	-2.02959	-0.643453	1.79783e-05	-2.03292	-0.636206
47317586	chr12:47317586:C:T	1.48681e-13	-2.01429	-1.10288	2.74551e-06	-2.03245	-1.096	1.13294e-05	-2.03295	-1.09794
47317860	chr12:47317860:C:T	9.95827e-13	-2.90362e-10	-1.2154	1.85814e-05	-2.90362e-10	-1.21626	7.69276e-05	-2.90362e-10	-1.21543
47317878	chr12:47317878:A:G	1.44602e-12	-2.90362e-10	-0.8424	2.69725e-05	-2.90362e-10	-0.843598	0.000111326	-2.90362e-10	-0.845832
47318201	chr12:47318201:A:C	3.09905e-13	-1.85709	-0.525611	4.88892e-06	-2.0292	-0.522242	2.03027e-05	-2.03295	-0.514592
47318520	chr12:47318520:T:A	1.43963e-13	-2.00775	-1.14166	2.63712e-06	-2.03294	-1.13579	1.08991e-05	-2.03211	-1.13751
47318682	chr12:47318682:T:C	9.93174e-13	-2.90362e-10	-1.21806	1.8532e-05	-2.90362e-10	-1.21892	7.67249e-05	-2.90362e-10	-1.21807
47318931	chr12:47318931:G:A	2.61062e-13	-1.76275	-0.791465	3.72822e-06	-2.01951	-0.802979	1.59087e-05	-2.00954	-0.781891
47318960	chr12:47318960:G:A	6.75469e-13	-1.60356	-2.70255e-10	1.03207e-05	-1.80427	-2.70255e-10	4.33721e-05	-1.78848	-2.70255e-10
47319154	chr12:47319154:A:G	1.39105e-12	-2.90362e-10	-0.881155	2.57749e-05	-2.90362e-10	-0.889018	0.000106239	-2.90362e-10	-0.892609
47319381	chr12:47319381:T:C	1.90839e-13	-2.03158	-0.835959	3.57674e-06	-2.02422	-0.839743	1.50785e-05	-2.02817	-0.816858
47319399	chr12:47319399:T:C	1.41603e-13	-1.9844	-1.18154	2.8593e-06	-1.91622	-1.17163	1.16639e-05	-1.92557	-1.17622
47319895	chr12:47319895:G:T	1.49349e-13	-1.89675	-1.21593	2.82455e-06	-1.88623	-1.21383	1.1586e-05	-1.90293	-1.20556
47320282	chr12:47320282:G:T	9.77993e-13	-2.90362e-10	-1.23347	1.82644e-05	-2.90362e-10	-1.23346	7.55549e-05	-2.90362e-10	-1.23344
47320316	chr12:47320316:ACT:A	1.05964e-12	-2.90362e-10	-1.15328	1.98182e-05	-2.90362e-10	-1.15182	8.19198e-05	-2.90362e-10	-1.15256
47320327	chr12:47320327:G:C	1.10882e-12	-2.90362e-10	-1.10792	2.07558e-05	-2.90362e-10	-1.10559	8.57607e-05	-2.90362e-10	-1.10673
47320408	chr12:47320408:C:T	1.09322e-12	-2.90362e-10	-1.12209	2.03959e-05	-2.90362e-10	-1.12309	8.44768e-05	-2.90362e-10	-1.12182
47320918	chr12:47320918:C:T	2.65546e-13	-1.92613	-0.611055	5.50734e-06	-1.84675	-0.585583	2.21159e-05	-1.87174	-0.590257
47320987	chr12:47320987:G:A	3.02905e-12	-2.90362e-10	-0.102965	5.68663e-05	-2.90362e-10	-0.0977152	0.000238418	-2.90362e-10	-0.0842721
47321003	chr12:47321003:T:G	2.23158e-13	-2.00156	-0.70953	4.11516e-06	-2.03239	-0.691346	1.69965e-05	-2.03266	-0.692623
47321112	chr12:47321112:T:C	1.23922e-12	-2.90362e-10	-0.99673	2.30304e-05	-2.90362e-10	-1.0016	9.48796e-05	-2.90362e-10	-1.00569
47321315	chr12:47321315:AG:A	1.01716e-12	-0.389748	-0.804453	5.64169e-06	-1.61265	-0.795587	2.41828e-05	-1.59246	-0.780195
47321341	chr12:47321341:T:C	1.29964e-12	-2.90362e-10	-0.949129	2.4392e-05	-2.90362e-10	-0.944163	0.000102065	-2.90362e-10	-0.932689
47321670	chr12:47321670:C:T	5.72561e-13	-0.777617	-0.991234	4.87193e-06	-1.57848	-0.976446	2.21249e-05	-1.48617	-0.975421
47322052	chr12:47322052:G:A	2.71752e-12	0.805275	-1.01677	5.67772e-06	-1.39176	-1.0101	2.57854e-05	-1.31115	-0.997342
47322066	chr12:47322066:C:T	4.4043e-12	-2.90362e-10	0.271366	8.22487e-05	-2.90362e-10	0.27133	0.000335056	-2.90362e-10	0.256001
47322073	chr12:47322073:G:A	1.60777e-13	-1.89033	-1.14862	4.80855e-06	-1.41754	-1.15048	2.03402e-05	-1.39787	-1.14783
47322229	chr12:47322229:C:G	3.22668e-13	-1.55605	-0.7863	4.55273e-06	-1.86383	-0.758862	1.89711e-05	-1.84348	-0.771899
47322292	chr12:47322292:C:A	1.53306e-13	-1.86597	-1.22057	4.87453e-06	-1.33299	-1.2214	2.03594e-05	-1.32033	-1.22442
47322423	chr12:47322423:G:A	1.55324e-13	-1.84499	-1.22846	5.0332e-06	-1.29336	-1.229	2.10604e-05	-1.28014	-1.23076
47322510	chr12:47322510:A:G	7.151e-13	-2.03169	0.485138	1.53264e-05	-1.90409	0.49525	6.4881e-05	-1.91268	0.526934
47322561	chr12:47322561:T:C	2.74765e-12	0.169476	-0.369945	1.81206e-05	-0.899778	-0.341589	8.24737e-05	-0.804692	-0.341124
47322748	chr12:47322748:T:C	2.62012e-12	0.647539	-0.895532	5.0218e-06	-1.63971	-0.88492	2.27384e-05	-1.55934	-0.874897
47322854	chr12:47322854:C:T	9.96037e-13	-2.90362e-10	-1.21519	1.86095e-05	-2.90362e-10	-1.21475	7.69663e-05	-2.90362e-10	-1.21493
47322914	chr12:47322914:A:G	1.72502e-12	-2.90362e-10	-0.665974	3.32828e-05	-2.90362e-10	-0.633376	0.000137727	-2.90362e-10	-0.633021
47323584	chr12:47323584:T:C	1.00368e-12	-2.90362e-10	-1.20755	1.86952e-05	-2.90362e-10	-1.21015	7.69923e-05	-2.90362e-10	-1.21459
47323776	chr12:47323776:G:A	4.40095e-13	-2.03198	-2.70255e-10	8.2917e-06	-2.02316	-2.70255e-10	3.46058e-05	-2.01427	-2.70255e-10
47323809	chr12:47323809:G:A	1.01065e-12	-1.20062	-2.70255e-10	1.71315e-05	-1.2975	-2.70255e-10	6.37214e-05	-1.40378	-2.70255e-10
47323885	chr12:47323885:A:G	5.19458e-12	1.36743	-0.931034	1.01538e-05	-0.900571	-0.919997	4.9152e-05	-0.757947	-0.905431
47324279	chr12:47324279:T:C	1.88742e-12	0.184155	-0.760159	5.33219e-06	-1.71488	-0.749776	2.38191e-05	-1.65114	-0.736671
47324400	chr12:47324400:T:C	4.82411e-13	-2.0286	0.0884311	1.3595e-05	-1.6464	0.117683	5.63733e-05	-1.6667	0.140399
47324466	chr12:47324466:T:C	2.3949e-12	0.520952	-0.858828	7.36701e-06	-1.29382	-0.847588	3.46497e-05	-1.18195	-0.831058
47324800	chr12:47324800:A:G	1.14378e-12	-2.90362e-10	-1.07688	2.14659e-05	-2.90362e-10	-1.07195	8.83785e-05	-2.90362e-10	-1.07667
47324906	chr12:47324906:A:T	1.11207e-12	-2.90362e-10	-1.10499	2.10013e-05	-2.90362e-10	-1.09383	8.74582e-05	-2.90362e-10	-1.08713
47324908	chr12:47324908:G:T	1.07756e-12	-2.90362e-10	-1.13651	2.01084e-05	-2.90362e-10	-1.13728	8.32795e-05	-2.90362e-10	-1.13609
47325012	chr12:47325012:A:G	1.87622e-12	-2.90362e-10	-0.581958	3.62566e-05	-2.90362e-10	-0.547795	0.000150128	-2.90362e-10	-0.546811
47325392	chr12:47325392:C:T	1.44928e-13	-2.03215	-1.11058	2.75562e-06	-2.01037	-1.1144	1.13046e-05	-2.00565	-1.12744
47325442	chr12:47325442:G:A	4.95373e-13	-0.867373	-1.04629	2.97979e-05	0.309475	-1.05346	0.000142531	0.458744	-1.05748
47325444	chr12:47325444:A:G	3.49194e-12	-2.90362e-10	0.0392421	6.76439e-05	-2.90362e-10	0.0758395	0.000281319	-2.90362e-10	0.0811923
47325460	chr12:47325460:G:A	4.40584e-13	-2.03087	-2.70255e-10	8.53861e-06	-1.99382	-2.70255e-10	3.46989e-05	-2.01159	-2.70255e-10
47325488	chr12:47325488:G:A	2.96874e-12	-2.90362e-10	-0.123076	5.73695e-05	-2.90362e-10	-0.0889052	0.000238801	-2.90362e-10	-0.0826673
47325543	chr12:47325543:G:A	4.4706e-13	-1.4202	-0.596074	2.11978e-05	-0.503551	-0.580971	0.000100934	-0.371318	-0.572506
47325697	chr12:47325697:G:T	1.05259e-12	-2.90362e-10	-1.15996	1.96787e-05	-2.90362e-10	-1.15888	8.13406e-05	-2.90362e-10	-1.15965
47325755	chr12:47325755:G:A	3.09078e-13	-1.16517	-1.22021	1.75798e-05	-0.0519512	-1.21972	8.3571e-05	0.0882743	-1.22087
47325955	chr12:47325955:G:A	2.13285e-12	-2.90362e-10	-0.453757	4.09032e-05	-2.90362e-10	-0.42721	0.000170349	-2.90362e-10	-0.420445
47325960	chr12:47325960:C:G	2.22713e-12	-2.90362e-10	-0.410501	4.27403e-05	-2.90362e-10	-0.383276	0.000178036	-2.90362e-10	-0.37631
47326013	chr12:47326013:G:A	1.76656e-12	-2.90362e-10	-0.642182	3.38788e-05	-2.90362e-10	-0.615629	0.000141495	-2.90362e-10	-0.60603
47326178	chr12:47326178:T:G	2.89626e-13	-1.22444	-1.22594	1.60118e-05	-0.139492	-1.2256	7.57454e-05	-0.00442819	-1.22649
47326387	chr12:47326387:C:T	9.91211e-13	-2.90362e-10	-1.22004	1.85298e-05	-2.90362e-10	-1.21904	7.66166e-05	-2.90362e-10	-1.21948
47326458	chr12:47326458:C:T	1.28402e-12	-2.90362e-10	-0.961222	2.44891e-05	-2.90362e-10	-0.940189	9.87691e-05	-2.90362e-10	-0.965511
47326459	chr12:47326459:G:A	1.31602e-12	-2.90362e-10	-0.936602	2.47035e-05	-2.90362e-10	-0.931471	0.00010185	-2.90362e-10	-0.934798
47326711	chr12:47326711:A:G	9.9168e-13	-2.90362e-10	-1.21957	1.85389e-05	-2.90362e-10	-1.21854	7.66537e-05	-2.90362e-10	-1.219
47327906	chr12:47327906:A:G	1.64242e-12	-2.90362e-10	-0.715043	3.14376e-05	-2.90362e-10	-0.690412	0.000131345	-2.90362e-10	-0.680466
47327925	chr12:47327925:C:T	1.41467e-13	-2.01269	-1.15422	2.74589e-06	-1.97621	-1.1521	1.13255e-05	-1.98542	-1.14582
47328157	chr12:47328157:T:C	2.39634e-13	-1.4092	-1.23066	1.10791e-05	-0.502877	-1.23048	5.26032e-05	-0.365219	-1.2303
47328563	chr12:47328563:T:C	2.53647e-13	-1.39909	-1.18393	1.18167e-05	-0.48244	-1.18646	5.6258e-05	-0.342742	-1.18561
47328814	chr12:47328814:A:T	3.7937e-13	-1.04614	-1.13432	2.25386e-05	0.115168	-1.13836	0.000108228	0.262584	-1.13664
47328915	chr12:47328915:A:C	9.81751e-13	-2.90362e-10	-1.22963	1.8342e-05	-2.90362e-10	-1.22923	7.58672e-05	-2.90362e-10	-1.22931
47329129	chr12:47329129:C:T	2.16559e-13	-1.57702	-1.16409	2.56242e-06	-2.02581	-1.17166	1.06211e-05	-2.02247	-1.17298
47329371	chr12:47329371:G:A	6.4311e-13	-0.751443	-0.901211	7.6776e-06	-1.19498	-0.905132	3.43826e-05	-1.1328	-0.887948
47329576	chr12:47329576:T:A	1.55106e-12	-2.90362e-10	-0.772277	2.85588e-05	-2.90362e-10	-0.786454	0.00011952	-2.90362e-10	-0.774811
47329755	chr12:47329755:T:C	9.9611e-13	-2.90362e-10	-1.21511	1.86196e-05	-2.90362e-10	-1.21421	7.70047e-05	-2.90362e-10	-1.21443
47329764	chr12:47329764:A:G	2.07623e-13	-1.56558	-1.21766	2.44066e-06	-2.02455	-1.2216	1.01307e-05	-2.02093	-1.2218
47329934	chr12:47329934:A:G	1.54692e-12	-2.90362e-10	-0.774948	2.84839e-05	-2.90362e-10	-0.789079	0.000119203	-2.90362e-10	-0.77747
47329941	chr12:47329941:T:C	2.62667e-13	-1.36721	-1.18087	1.24284e-05	-0.434272	-1.18416	5.92564e-05	-0.293519	-1.1829
47329965	chr12:47329965:G:A	3.00961e-13	-1.17985	-1.23214	1.67045e-05	-0.0907177	-1.23202	7.93379e-05	0.0474015	-1.23198
47329972	chr12:47329972:G:A	2.79972e-13	-1.33404	-1.15024	3.93636e-06	-1.61921	-1.14895	1.74148e-05	-1.55813	-1.14284
47330023	chr12:47330023:G:A	5.42892e-13	-1.82206	-2.70255e-10	9.32875e-06	-1.90532	-2.70255e-10	3.78505e-05	-1.92465	-2.70255e-10
47330375	chr12:47330375:G:A	3.04533e-13	-1.16817	-1.23202	1.70259e-05	-0.0717838	-1.2319	8.08717e-05	0.0664221	-1.23185
47330532	chr12:47330532:A:G	1.00187e-12	-2.90362e-10	-1.20935	1.86906e-05	-2.90362e-10	-1.2104	7.70574e-05	-2.90362e-10	-1.21375
47331115	chr12:47331115:C:T	9.8374e-13	-2.90362e-10	-1.22761	1.83536e-05	-2.90362e-10	-1.22859	7.5985e-05	-2.90362e-10	-1.22776
47331358	chr12:47331358:C:T	9.95951e-13	-2.90362e-10	-1.21527	1.86165e-05	-2.90362e-10	-1.21437	7.69922e-05	-2.90362e-10	-1.21459
47331473	chr12:47331473:A:G	6.28958e-13	-1.67491	-2.70255e-10	9.25663e-06	-1.91308	-2.70255e-10	3.85877e-05	-1.90536	-2.70255e-10
47331556	chr12:47331556:T:A	9.79354e-13	-2.90362e-10	-1.23208	1.82856e-05	-2.90362e-10	-1.2323	7.56418e-05	-2.90362e-10	-1.23229
47331564	chr12:47331564:A:G	1.06375e-12	-2.90362e-10	-1.14941	1.99451e-05	-2.90362e-10	-1.14543	8.31965e-05	-2.90362e-10	-1.13709
47331607	chr12:47331607:G:A	3.19252e-13	-1.11961	-1.23338	1.82597e-05	-0.000277035	-1.23344	8.70493e-05	0.141642	-1.23346
47331864	chr12:47331864:T:G	3.4644e-13	-1.03823	-1.23303	2.06649e-05	0.123151	-1.23313	9.89404e-05	0.269388	-1.23317
47331985	chr12:47331985:A:G	3.24133e-13	-1.10449	-1.23332	1.86953e-05	0.0232432	-1.23339	8.91123e-05	0.165015	-1.23341
47332070	chr12:47332070:A:G	1.7628e-13	-1.71662	-1.23027	6.41616e-06	-1.04856	-1.23104	2.97622e-05	-0.934323	-1.23073
47332080	chr12:47332080:G:A	1.14708e-12	-2.90362e-10	-1.074	2.15143e-05	-2.90362e-10	-1.0697	8.88985e-05	-2.90362e-10	-1.0708
47332133	chr12:47332133:C:T	3.04547e-13	-1.16655	-1.23359	1.70755e-05	-0.0671865	-1.23359	8.11421e-05	0.0714893	-1.23358
47332157	chr12:47332157:C:T	3.01056e-13	-1.17847	-1.2332	1.67435e-05	-0.0871265	-1.23328	7.95257e-05	0.0510986	-1.23331
47332187	chr12:47332187:C:T	2.98571e-13	-1.18725	-1.23271	1.64693e-05	-0.104073	-1.23285	7.81688e-05	0.0334633	-1.23289
47332239	chr12:47332239:T:A	2.59091e-13	-1.53872	-1.02307	4.23157e-06	-1.66509	-1.03075	1.76578e-05	-1.66813	-1.01899
47332300	chr12:47332300:C:A	3.05639e-13	-1.16906	-1.2275	1.73254e-05	-0.0583996	-1.22784	8.245e-05	0.0818718	-1.22798
47332757	chr12:47332757:T:C	5.09362e-13	-0.893258	-0.992554	2.96288e-05	0.242808	-0.992478	0.00013479	0.338141	-0.992717
47332794	chr12:47332794:G:A	1.9438e-13	-1.80499	-1.04417	2.93731e-06	-2.0082	-1.05272	1.2161e-05	-2.01414	-1.04592
47333096	chr12:47333096:G:T	1.04458e-12	-2.90362e-10	-1.1676	1.95599e-05	-2.90362e-10	-1.16494	8.08748e-05	-2.90362e-10	-1.16539
47333201	chr12:47333201:T:C	4.41387e-13	-2.02905	-2.70255e-10	8.72873e-06	-1.9718	-2.70255e-10	3.57665e-05	-1.98128	-2.70255e-10
47333359	chr12:47333359:T:C	5.59361e-13	-0.89715	-0.895025	3.23745e-05	0.233775	-0.89482	0.000147303	0.32934	-0.895143
47333462	chr12:47333462:G:A	1.09934e-12	-2.90362e-10	-1.1165	2.04357e-05	-2.90362e-10	-1.12113	8.49515e-05	-2.90362e-10	-1.11622
47333495	chr12:47333495:T:C	1.58601e-13	-1.86817	-1.18441	2.6435e-06	-1.97544	-1.19088	1.08417e-05	-1.98375	-1.19114
47333503	chr12:47333503:G:A	1.18931e-12	-2.90362e-10	-1.03784	2.21206e-05	-2.90362e-10	-1.04191	9.0758e-05	-2.90362e-10	-1.0501
47333528	chr12:47333528:G:A	5.44436e-13	-0.896995	-0.922224	3.15124e-05	0.233994	-0.922029	0.000143384	0.329564	-0.922335
47333536	chr12:47333536:C:T	1.15351e-12	-2.90362e-10	-1.0684	2.14215e-05	-2.90362e-10	-1.07402	8.91534e-05	-2.90362e-10	-1.06794
47333585	chr12:47333585:C:T	5.38715e-13	-0.907127	-0.922657	3.10433e-05	0.219421	-0.922454	0.000141221	0.314805	-0.922771
47333618	chr12:47333618:G:A	1.02744e-12	-2.90362e-10	-1.18414	1.92328e-05	-2.90362e-10	-1.1818	7.95237e-05	-2.90362e-10	-1.18224
47333706	chr12:47333706:C:T	1.28129e-13	-2.03293	-1.233	2.64741e-06	-1.93185	-1.23298	1.08106e-05	-1.94545	-1.23232
47333723	chr12:47333723:T:C	1.04472e-12	-2.90362e-10	-1.16746	1.95626e-05	-2.90362e-10	-1.1648	8.08857e-05	-2.90362e-10	-1.16526
47333750	chr12:47333750:A:G	3.9679e-13	-1.15039	-0.985177	1.98496e-05	-0.160129	-0.990103	9.12373e-05	-0.0579287	-0.986903
47333807	chr12:47333807:T:C	4.61873e-13	-1.00919	-0.974493	2.59541e-05	0.0942408	-0.976328	0.00011818	0.187534	-0.973625
47333812	chr12:47333812:A:C	5.38904e-13	-0.906221	-0.923212	3.10704e-05	0.220847	-0.92301	0.000141288	0.315839	-0.923334
47333860	chr12:47333860:G:A	4.95218e-13	-0.924975	-0.988998	2.83348e-05	0.193898	-0.988225	0.000128815	0.287963	-0.98788
47334018	chr12:47334018:A:G	4.22888e-13	-0.977193	-1.09467	2.36379e-05	0.117495	-1.09306	0.000106998	0.210865	-1.09635
47334055	chr12:47334055:G:A	5.22225e-13	-0.923762	-0.937109	2.99711e-05	0.198699	-0.936884	0.000136173	0.292868	-0.937239
47334163	chr12:47334163:G:A	5.35649e-13	-0.911333	-0.924158	3.08169e-05	0.213618	-0.923972	0.000140122	0.308486	-0.924268
47334170	chr12:47334170:T:G	4.5778e-12	-2.90362e-10	0.310003	8.19821e-05	-2.90362e-10	0.268083	0.000343324	-2.90362e-10	0.28038
47334221	chr12:47334221:C:T	5.54204e-13	-1.80144	-2.70255e-10	8.7271e-06	-1.97198	-2.70255e-10	3.56023e-05	-1.98589	-2.70255e-10
47334272	chr12:47334272:A:G	1.04458e-12	-2.90362e-10	-1.1676	1.95599e-05	-2.90362e-10	-1.16494	8.08748e-05	-2.90362e-10	-1.16539
47334277	chr12:47334277:G:A	1.32468e-12	-2.90362e-10	-0.930045	2.4874e-05	-2.90362e-10	-0.924594	0.000102535	-2.90362e-10	-0.928095
47334339	chr12:47334339:A:G	9.88085e-13	-2.90362e-10	-1.2232	1.84221e-05	-2.90362e-10	-1.22487	7.62898e-05	-2.90362e-10	-1.22376
47334482	chr12:47334482:A:C	5.3641e-13	-0.931614	-0.902458	3.05512e-05	0.18267	-0.901684	0.000138779	0.27701	-0.902424
47334640	chr12:47334640:A:C	4.18167e-13	-0.949638	-1.13345	5.1457e-06	-1.36281	-1.13745	2.26564e-05	-1.3111	-1.12675
47334642	chr12:47334642:C:T	5.45153e-13	-0.869339	-0.948565	3.19275e-05	0.273285	-0.948234	0.000145373	0.369555	-0.948548
47334902	chr12:47334902:TCA:T	2.19765e-13	-1.63581	-1.09061	3.64758e-06	-1.74733	-1.09702	1.52063e-05	-1.74945	-1.08714
47335036	chr12:47335036:A:G	3.36878e-13	-1.36804	-0.931208	1.47897e-05	-0.507936	-0.93655	6.75251e-05	-0.412843	-0.932953
47335042	chr12:47335042:A:T	9.88822e-13	-2.90362e-10	-1.22246	1.84349e-05	-2.90362e-10	-1.22417	7.63449e-05	-2.90362e-10	-1.22303
47335043	chr12:47335043:C:T	1.08743e-12	-2.90362e-10	-1.1274	2.04024e-05	-2.90362e-10	-1.12276	8.51387e-05	-2.90362e-10	-1.11401
47335496	chr12:47335496:C:T	5.34697e-13	-0.865189	-0.972081	3.13341e-05	0.278005	-0.971716	0.000142531	0.373336	-0.972075
47335598	chr12:47335598:A:T	4.38582e-13	-0.907703	-1.12772	5.34075e-06	-1.3312	-1.13185	2.35539e-05	-1.27819	-1.12081
47335740	chr12:47335740:TTC:T	7.48949e-13	-0.486695	-1.0136	5.013e-05	0.788863	-1.01266	0.000230183	0.894539	-1.01396
47335812	chr12:47335812:T:C	1.90902e-13	-1.82355	-1.04366	2.95718e-06	-2.00159	-1.05259	1.22439e-05	-2.00802	-1.04525
47335965	chr12:47335965:A:G	1.62865e-13	-1.85153	-1.17452	2.64424e-06	-1.98441	-1.18162	1.08562e-05	-1.99156	-1.182
47336004	chr12:47336004:A:G	1.31739e-12	-2.90362e-10	-0.935564	2.47377e-05	-2.90362e-10	-0.930087	0.000101947	-2.90362e-10	-0.933841
47336064	chr12:47336064:C:T	6.06699e-13	-1.71094	-2.70255e-10	8.26815e-06	-2.02601	-2.70255e-10	3.4256e-05	-2.02443	-2.70255e-10
47336140	chr12:47336140:C:T	1.02596e-12	-2.90362e-10	-1.18559	1.91955e-05	-2.90362e-10	-1.18374	7.92538e-05	-2.90362e-10	-1.18564
47336250	chr12:47336250:T:C	6.1451e-13	-0.796628	-0.901517	3.64425e-05	0.354005	-0.896688	0.000168594	0.454006	-0.884811
47336589	chr12:47336589:T:C	4.43228e-13	-1.05826	-0.966625	2.28224e-05	-0.03591	-0.974766	0.00010576	0.0723049	-0.969425
47336629	chr12:47336629:C:T	2.13954e-12	-2.90362e-10	-0.450624	3.9279e-05	-2.90362e-10	-0.467729	0.000164941	-2.90362e-10	-0.452709
47336733	chr12:47336733:A:ATTT	2.12812e-12	-2.90362e-10	-0.455977	3.90718e-05	-2.90362e-10	-0.473016	0.000164062	-2.90362e-10	-0.458051
47336737	chr12:47336737:G:GTA	2.16087e-12	-2.90362e-10	-0.440702	3.96666e-05	-2.90362e-10	-0.457909	0.000166585	-2.90362e-10	-0.442788
47336739	chr12:47336739:G:A	2.15858e-12	-2.90362e-10	-0.441766	3.96248e-05	-2.90362e-10	-0.458962	0.000166408	-2.90362e-10	-0.443853
47336937	chr12:47336937:T:A	1.38449e-12	-2.90362e-10	-0.885885	2.60854e-05	-2.90362e-10	-0.877042	0.000107505	-2.90362e-10	-0.88076
47337009	chr12:47337009:T:C	2.35265e-13	-1.42579	-1.23247	3.44358e-06	-1.66968	-1.23222	1.492e-05	-1.62395	-1.23164
47337015	chr12:47337015:A:G	1.73396e-13	-1.80641	-1.15698	2.63169e-06	-2.0055	-1.1653	1.08298e-05	-2.01058	-1.16541
47337031	chr12:47337031:G:A	9.22348e-13	-0.70144	-0.590608	5.78009e-05	0.510528	-0.591942	0.000266656	0.619219	-0.591554
47337185	chr12:47337185:G:A	4.72947e-13	-0.950872	-1.00911	2.5279e-05	0.108102	-1.01655	0.00011757	0.220348	-1.01161
47337210	chr12:47337210:T:C	4.98993e-13	-0.936464	-0.969913	2.70911e-05	0.138755	-0.977966	0.000126043	0.250977	-0.972647
47337279	chr12:47337279:G:A	1.39801e-12	-2.90362e-10	-0.876165	2.63423e-05	-2.90362e-10	-0.867243	0.000108564	-2.90362e-10	-0.870953
47337358	chr12:47337358:G:A	8.87286e-13	-0.575247	-0.755556	5.80881e-05	0.679709	-0.756165	0.000267608	0.786586	-0.75536
47337418	chr12:47337418:A:G	7.32382e-13	-0.724977	-0.797692	4.53733e-05	0.47476	-0.798253	0.000208108	0.57723	-0.797468
47337617	chr12:47337617:CTTTTCATCTT:C	2.29959e-13	-1.57541	-1.10566	3.79364e-06	-1.69319	-1.1119	1.58204e-05	-1.69469	-1.10231
47337840	chr12:47337840:G:A	7.18071e-13	-0.706614	-0.835788	4.48437e-05	0.501077	-0.836313	0.000205739	0.603959	-0.835649
47338391	chr12:47338391:AT:A	3.81137e-12	-2.90362e-10	0.126774	7.19131e-05	-2.90362e-10	0.137041	0.000308012	-2.90362e-10	0.171844
47338520	chr12:47338520:T:A	1.54782e-13	-1.90834	-1.16862	2.55276e-06	-2.03295	-1.1683	1.06052e-05	-2.03237	-1.16458
47338630	chr12:47338630:C:T	2.19381e-13	-1.59504	-1.13313	5.83609e-06	-1.2372	-1.13715	2.45779e-05	-1.22618	-1.13027
47338663	chr12:47338663:C:A	1.04408e-12	-0.0602541	-1.10783	6.53506e-05	1.14497	-1.10362	0.000277533	1.17239	-1.10475
47338811	chr12:47338811:T:G	1.57757e-13	-1.99148	-1.06644	5.05001e-06	-1.46179	-1.05723	2.00599e-05	-1.50833	-1.05124
47338855	chr12:47338855:A:G	1.78215e-13	-2.00027	-0.935709	5.5124e-06	-1.50947	-0.921947	2.2122e-05	-1.5482	-0.913525
47339068	chr12:47339068:C:G	2.39244e-12	-2.90362e-10	-0.338899	4.3964e-05	-2.90362e-10	-0.355046	0.000185414	-2.90362e-10	-0.335703
47339138	chr12:47339138:G:C	1.65391e-13	-2.02301	-0.987648	4.78832e-06	-1.59518	-0.977053	1.91759e-05	-1.63406	-0.970581
47339185	chr12:47339185:T:C	1.17963e-12	-2.90362e-10	-1.04602	2.19567e-05	-2.90362e-10	-1.04934	8.99211e-05	-2.90362e-10	-1.05936
47339229	chr12:47339229:T:C	2.83463e-13	-1.426	-1.04589	3.4042e-06	-1.87964	-1.03377	1.47061e-05	-1.84716	-1.02288
47339250	chr12:47339250:C:T	1.5159e-13	-2.02148	-1.0763	4.40341e-06	-1.59005	-1.06599	1.76472e-05	-1.62789	-1.05983
47340301	chr12:47340301:TATC:T	4.23474e-13	-1.00915	-1.06133	1.80846e-05	-0.184518	-1.05884	7.61758e-05	-0.168039	-1.05721
47340340	chr12:47340340:G:C	4.40111e-13	-0.976593	-1.05535	1.90511e-05	-0.138474	-1.05282	8.04857e-05	-0.119232	-1.05098
47340378	chr12:47340378:G:A	2.01307e-13	-1.78359	-1.03055	2.96535e-06	-2.02398	-1.02744	1.23034e-05	-2.03094	-1.01748
47340511	chr12:47340511:C:T	8.63897e-13	-0.13943	-1.21809	5.96976e-06	-1.13353	-1.21818	2.7936e-05	-1.00679	-1.22159
47340589	chr12:47340589:A:G	4.22721e-13	-1.01069	-1.06157	1.80668e-05	-0.185282	-1.05906	7.63105e-05	-0.166183	-1.0573
47340625	chr12:47340625:G:A	4.12778e-13	-1.00388	-1.09218	1.73749e-05	-0.200264	-1.08313	7.42826e-05	-0.179393	-1.07103
47340684	chr12:47340684:A:T	1.93068e-13	-1.80612	-1.04981	2.9201e-06	-2.01954	-1.04726	1.20952e-05	-2.02857	-1.03691
47340752	chr12:47340752:A:C	4.29316e-13	-0.989733	-1.06704	1.82579e-05	-0.171366	-1.06246	7.71948e-05	-0.151797	-1.06017
47340863	chr12:47340863:G:A	9.11883e-13	-1.30346	-2.70255e-10	8.44786e-06	-2.0045	-2.70255e-10	3.58039e-05	-1.98024	-2.70255e-10
47341096	chr12:47341096:C:T	1.07593e-12	-2.90362e-10	-1.13803	2.01361e-05	-2.90362e-10	-1.1359	8.31481e-05	-2.90362e-10	-1.13767
47341368	chr12:47341368:A:T	1.74845e-12	0.396176	-1.04866	3.8287e-06	-1.74341	-1.05248	1.69715e-05	-1.68554	-1.04122
47341520	chr12:47341520:G:A	1.45292e-13	-1.91312	-1.2271	3.44318e-06	-1.67344	-1.22859	1.35256e-05	-1.72638	-1.22734
47341617	chr12:47341617:C:T	8.64856e-13	-0.150843	-1.20556	5.98007e-06	-1.1447	-1.20528	2.82054e-05	-1.01845	-1.20033
47341624	chr12:47341624:T:C	6.25293e-13	-1.68075	-2.70255e-10	1.69039e-05	-1.31087	-2.70255e-10	6.97256e-05	-1.31373	-2.70255e-10
47341697	chr12:47341697:T:C	4.29404e-13	-0.961225	-1.09535	1.84426e-05	-0.132593	-1.09116	7.79967e-05	-0.112581	-1.08905
47341717	chr12:47341717:A:G	2.80764e-13	-2.03081	-0.450645	5.46044e-06	-1.99318	-0.447707	2.28667e-05	-1.98464	-0.443973
47341894	chr12:47341894:T:C	4.04163e-13	-1.03918	-1.07798	1.7121e-05	-0.222578	-1.07554	7.22932e-05	-0.203734	-1.07383
47341918	chr12:47341918:C:T	3.94088e-13	-1.06037	-1.08202	1.65473e-05	-0.252576	-1.07962	6.98773e-05	-0.233623	-1.07793
47341940	chr12:47341940:T:G	1.57978e-12	0.255743	-1.00967	1.86561e-05	-0.212839	-0.999406	9.25563e-05	-0.0246005	-1.00588
47341974	chr12:47341974:C:T	4.10942e-13	-1.03226	-1.06826	1.72392e-05	-0.227545	-1.06369	7.28734e-05	-0.208164	-1.06141
47342192	chr12:47342192:G:T	4.06455e-13	-1.03855	-1.07295	1.72166e-05	-0.222101	-1.07044	7.27494e-05	-0.202548	-1.06873
47342283	chr12:47342283:A:G	2.12905e-13	-2.02339	-0.734733	4.21085e-06	-1.97122	-0.729535	1.76379e-05	-1.96063	-0.727619
47342312	chr12:47342312:T:C	1.15884e-12	-2.90362e-10	-1.0638	2.15661e-05	-2.90362e-10	-1.06729	8.84055e-05	-2.90362e-10	-1.07636
47342334	chr12:47342334:A:C	4.03767e-13	-1.04257	-1.07556	1.70775e-05	-0.227584	-1.07307	7.21362e-05	-0.208384	-1.07136
47342419	chr12:47342419:A:G	4.02219e-13	-1.04637	-1.0756	1.69984e-05	-0.232163	-1.07313	7.18082e-05	-0.212876	-1.07142
47342496	chr12:47342496:C:T	1.14704e-12	-2.90362e-10	-1.07403	2.13516e-05	-2.90362e-10	-1.07729	8.75881e-05	-2.90362e-10	-1.08565
47342559	chr12:47342559:C:T	3.1913e-13	-1.36804	-0.985336	3.7225e-06	-1.85181	-0.972213	1.61939e-05	-1.8146	-0.959063
47342697	chr12:47342697:A:G	4.23225e-13	-1.01847	-1.0526	1.80561e-05	-0.19513	-1.0498	7.627e-05	-0.175941	-1.04808
47342920	chr12:47342920:C:T	2.07159e-13	-1.77265	-1.01283	3.01088e-06	-2.0261	-1.01008	1.25245e-05	-2.03185	-0.998763
47343049	chr12:47343049:G:A	4.27955e-13	-1.02858	-1.03137	1.8192e-05	-0.209015	-1.02842	7.68511e-05	-0.189831	-1.02659
47343229	chr12:47343229:G:A	1.88684e-12	0.395393	-0.971702	4.12268e-06	-1.74411	-0.9778	1.83349e-05	-1.68675	-0.96274
47343335	chr12:47343335:A:G	4.05406e-13	-1.06026	-1.05382	1.70354e-05	-0.252183	-1.05094	7.19275e-05	-0.233309	-1.04933
47343812	chr12:47343812:G:C	3.90866e-13	-1.07189	-1.07872	1.6359e-05	-0.267505	-1.07613	6.90644e-05	-0.248636	-1.07462
47344006	chr12:47344006:T:G	8.84663e-13	-0.118987	-1.21478	6.06595e-06	-1.12084	-1.21489	2.8415e-05	-0.992706	-1.21867
47344483	chr12:47344483:T:C	3.93968e-13	-1.08051	-1.06219	1.64532e-05	-0.278556	-1.05934	6.94444e-05	-0.259933	-1.05784
47344511	chr12:47344511:TGA:T	1.2771e-12	-0.933113	-0.0335113	9.93603e-06	-1.79966	-0.0425908	4.12762e-05	-1.80985	-0.0281605
47344645	chr12:47344645:G:A	2.2506e-13	-2.02941	-0.673192	4.42098e-06	-1.98584	-0.666221	1.84554e-05	-1.97637	-0.666569
47344820	chr12:47344820:G:A	1.00084e-12	-2.90362e-10	-1.21037	1.87102e-05	-2.90362e-10	-1.20935	7.73042e-05	-2.90362e-10	-1.21055
47345034	chr12:47345034:G:A	1.08044e-12	-2.90362e-10	-1.13385	2.02225e-05	-2.90362e-10	-1.13162	8.34839e-05	-2.90362e-10	-1.13364
47345065	chr12:47345065:T:A	4.00441e-13	-1.04022	-1.08619	1.67869e-05	-0.23604	-1.08178	7.0895e-05	-0.217294	-1.0798
47345166	chr12:47345166:AAAGATAGATGTGCCATAC:A	1.15386e-12	-2.90362e-10	-1.06811	2.16496e-05	-2.90362e-10	-1.06343	9.08484e-05	-2.90362e-10	-1.0491
47345511	chr12:47345511:C:T	4.62474e-13	-1.98238	-2.70255e-10	8.62967e-06	-1.98321	-2.70255e-10	3.55617e-05	-1.98703	-2.70255e-10
47345814	chr12:47345814:T:C	3.87027e-13	-1.08702	-1.07346	1.61705e-05	-0.284439	-1.07079	6.81864e-05	-0.266784	-1.06927
47345939	chr12:47345939:G:A	3.36276e-13	-1.13432	-1.16672	1.37817e-05	-0.35071	-1.16437	5.80546e-05	-0.333609	-1.1633
47346092	chr12:47346092:C:T	1.90722e-13	-1.75921	-1.10894	2.72774e-06	-2.02794	-1.107	1.13412e-05	-2.0325	-1.09735
47346246	chr12:47346246:A:G	3.37151e-13	-1.13841	-1.16003	1.38227e-05	-0.354491	-1.15762	5.82698e-05	-0.336866	-1.15635
47346286	chr12:47346286:C:A	8.86374e-13	-0.145202	-1.18663	6.06442e-06	-1.1514	-1.18458	2.85805e-05	-1.02753	-1.17805
47346446	chr12:47346446:C:G	3.34575e-13	-1.15513	-1.15098	1.36181e-05	-0.378725	-1.14829	5.74103e-05	-0.361009	-1.14706
47346564	chr12:47346564:C:G	3.04474e-13	-1.23355	-1.16684	1.20508e-05	-0.484668	-1.16462	5.07814e-05	-0.467769	-1.163
47346657	chr12:47346657:T:C	2.10101e-12	0.454687	-0.923485	4.34234e-06	-1.73873	-0.931272	1.93591e-05	-1.6812	-0.913928
47346753	chr12:47346753:T:C	3.26526e-13	-1.21583	-1.11463	1.29766e-05	-0.463058	-1.11221	5.47477e-05	-0.446187	-1.10937
47346786	chr12:47346786:T:C	1.57497e-13	-1.85479	-1.20478	2.48144e-06	-2.03229	-1.19729	1.0245e-05	-2.03291	-1.19859
47346808	chr12:47346808:G:A	3.96687e-13	-1.15232	-0.983502	1.60032e-05	-0.387237	-0.978392	6.77081e-05	-0.369189	-0.973901
47347225	chr12:47347225:G:A	3.17389e-13	-1.1684	-1.19044	3.17227e-06	-1.79024	-1.19373	1.32041e-05	-1.78647	-1.1913
47347547	chr12:47347547:T:C	3.17005e-13	-1.24436	-1.1157	1.24791e-05	-0.50107	-1.1133	5.26421e-05	-0.484314	-1.11047
47347579	chr12:47347579:T:C	2.95523e-13	-1.31468	-1.11555	1.14398e-05	-0.58816	-1.11316	4.86708e-05	-0.562903	-1.11031
47347975	chr12:47347975:G:A	3.00206e-13	-1.27955	-1.13495	1.1653e-05	-0.550118	-1.13273	4.91379e-05	-0.533475	-1.13019
47348134	chr12:47348134:T:G	4.68118e-13	-1.97025	-2.70255e-10	1.28659e-05	-1.58384	-2.70255e-10	5.57387e-05	-1.53762	-2.70255e-10
47348145	chr12:47348145:C:T	1.0603e-12	-2.90362e-10	-1.15266	1.98492e-05	-2.90362e-10	-1.15026	8.21284e-05	-2.90362e-10	-1.15001
47348220	chr12:47348220:C:T	4.67882e-13	-1.10482	-0.865933	4.80575e-06	-1.70761	-0.860997	2.12308e-05	-1.65906	-0.843782
47348251	chr12:47348251:T:C	9.79374e-13	-2.90362e-10	-1.23206	1.82969e-05	-2.90362e-10	-1.23169	7.56693e-05	-2.90362e-10	-1.23192
47348349	chr12:47348349:CACAT:CT	1.25897e-12	0.0398722	-1.0208	1.51156e-05	-0.411685	-1.01101	7.44204e-05	-0.231435	-1.01713
47348576	chr12:47348576:T:C	4.44304e-13	-1.1602	-0.862262	4.66999e-06	-1.73996	-0.857302	2.05808e-05	-1.69394	-0.840003
47348699	chr12:47348699:A:AT	5.60188e-13	-2.00561	0.214916	1.1017e-05	-1.95911	0.220136	4.64647e-05	-1.94475	0.225145
47348746	chr12:47348746:T:C	1.06279e-12	0.0767232	-1.22704	6.75092e-06	-1.00138	-1.22736	3.20493e-05	-0.8663	-1.22472
47348845	chr12:47348845:A:G	1.34264e-13	-1.99322	-1.22594	3.42099e-06	-1.68225	-1.22623	1.37766e-05	-1.71029	-1.22504
47348902	chr12:47348902:G:A	9.30836e-13	-1.28289	-2.70255e-10	1.58554e-05	-1.37491	-2.70255e-10	7.56963e-05	-1.23157	-2.70255e-10
47349152	chr12:47349152:C:T	4.35078e-13	-2.01476	-0.0286863	8.59773e-06	-1.96419	-0.022726	3.62252e-05	-1.95251	-0.0160289
47349177	chr12:47349177:G:A	6.4315e-13	-1.65259	-2.70255e-10	1.58255e-05	-1.37679	-2.70255e-10	6.90793e-05	-1.32304	-2.70255e-10
47349491	chr12:47349491:G:A	1.84726e-12	0.349313	-0.946822	2.10874e-05	-0.154797	-0.934943	0.000105308	0.0387946	-0.9402
47349791	chr12:47349791:A:G	1.04994e-12	-2.90362e-10	-1.16248	1.96548e-05	-2.90362e-10	-1.16009	8.13203e-05	-2.90362e-10	-1.1599
47349904	chr12:47349904:C:T	1.35898e-12	0.105391	-1.00987	1.62683e-05	-0.349358	-0.999842	8.03867e-05	-0.16535	-1.0061
47350518	chr12:47350518:TA:T	4.31848e-13	-2.02336	-0.027538	8.81796e-06	-1.94824	-0.0133859	3.63735e-05	-1.96586	0.00140231
47351126	chr12:47351126:G:T	1.463e-12	0.182213	-1.01294	1.73872e-05	-0.279714	-1.00297	8.61231e-05	-0.0933257	-1.00919
47351366	chr12:47351366:T:C	3.84241e-13	-2.03218	-0.135521	7.3522e-06	-2.01311	-0.130308	3.08107e-05	-2.00159	-0.12884
47351922	chr12:47351922:T:G	1.14925e-12	-2.90362e-10	-1.07211	2.1391e-05	-2.90362e-10	-1.07545	8.88829e-05	-2.90362e-10	-1.07098
47351972	chr12:47351972:A:G	3.69297e-13	-2.03295	-0.174423	7.02614e-06	-2.01932	-0.169465	2.93952e-05	-2.00956	-0.167909
47351973	chr12:47351973:T:C	1.82707e-12	0.272298	-0.880798	4.25147e-06	-1.80158	-0.88957	1.88324e-05	-1.75135	-0.871362
47352019	chr12:47352019:A:G	3.17899e-12	-0.410102	0.355452	1.74959e-05	-1.60212	0.325667	7.42127e-05	-1.59307	0.341714
47352193	chr12:47352193:C:G	1.0284e-12	-2.90362e-10	-1.18322	1.92155e-05	-2.90362e-10	-1.1827	7.92495e-05	-2.90362e-10	-1.18569
47352362	chr12:47352362:A:T	7.75483e-13	-1.19659	-0.268891	7.84856e-06	-1.78963	-0.288458	3.22869e-05	-1.80238	-0.281251
47352374	chr12:47352374:G:A	3.90608e-13	-2.03294	-0.118324	7.43388e-06	-2.01915	-0.113221	3.11123e-05	-2.0094	-0.111291
47352471	chr12:47352471:G:T	1.56178e-13	-2.00191	-1.06606	2.97575e-06	-1.97466	-1.07326	1.21551e-05	-1.99449	-1.06605
47353273	chr12:47353273:C:T	3.74848e-13	-2.03295	-0.159496	7.12442e-06	-2.02044	-0.154453	2.98013e-05	-2.01109	-0.152657
47353528	chr12:47353528:T:A	6.60115e-12	-1.02716	1.70319	4.48582e-05	-2.0329	1.69799	0.000195575	-2.03287	1.75052
47353778	chr12:47353778:G:A	3.16253e-13	-2.0288	-0.33363	6.09868e-06	-2.00134	-0.329004	2.5635e-05	-1.98717	-0.32717
47353798	chr12:47353798:C:T	2.94151e-12	-0.127794	-0.00449863	8.94051e-06	-1.92828	-0.0195469	3.79062e-05	-1.91555	-0.00762749
47353826	chr12:47353826:C:T	3.06462e-13	-2.03295	-0.360932	5.81612e-06	-2.02102	-0.356764	2.43359e-05	-2.01185	-0.354493
47353914	chr12:47353914:G:T	3.15436e-13	-2.03148	-0.333537	5.93415e-06	-2.02707	-0.330621	2.48478e-05	-2.02034	-0.325186
47353991	chr12:47353991:C:T	9.92125e-13	-2.90362e-10	-1.21912	1.85319e-05	-2.90362e-10	-1.21892	7.65402e-05	-2.90362e-10	-1.22048
47354213	chr12:47354213:C:T	1.45777e-12	0.271951	-1.10626	3.35001e-06	-1.81672	-1.11274	1.45635e-05	-1.77031	-1.10947
47354369	chr12:47354369:TAGTC:T	3.39793e-13	-2.03284	-0.257791	6.42967e-06	-2.02237	-0.255126	2.69821e-05	-2.01374	-0.249379
47354793	chr12:47354793:C:A	9.81173e-13	-2.90362e-10	-1.23022	1.83177e-05	-2.90362e-10	-1.23055	7.58164e-05	-2.90362e-10	-1.22998
47355002	chr12:47355002:G:A	1.70132e-12	0.314235	-0.994044	1.94291e-05	-0.188207	-0.983438	9.7342e-05	0.0100947	-0.990159
47355166	chr12:47355166:A:C	3.49681e-13	-2.00165	-0.260298	7.28046e-06	-1.89887	-0.254351	2.8767e-05	-1.93061	-0.268458
47355445	chr12:47355445:A:G	4.65758e-13	-0.984054	-0.991249	1.97902e-05	-0.172944	-0.980287	8.48421e-05	-0.154639	-0.962864
47356231	chr12:47356231:G:A	1.75844e-12	0.354047	-1.00083	2.02099e-05	-0.141578	-0.990667	0.000101268	0.0565742	-0.997101
47356361	chr12:47356361:G:A	1.19345e-12	0.0649869	-1.09936	1.37973e-05	-0.422381	-1.09156	6.83262e-05	-0.239955	-1.09405
47356412	chr12:47356412:AAAG:A	1.27692e-12	-2.90362e-10	-0.966765	2.37503e-05	-2.90362e-10	-0.97082	9.87079e-05	-2.90362e-10	-0.966131
47356474	chr12:47356474:A:C	1.19823e-12	-2.90362e-10	-1.03037	2.24835e-05	-2.90362e-10	-1.02564	9.45245e-05	-2.90362e-10	-1.00944
47356480	chr12:47356480:T:C	1.95786e-12	-1.36868	0.829317	1.9526e-05	-1.97609	0.809415	8.10792e-05	-1.98244	0.819567
47356548	chr12:47356548:T:A	1.20283e-12	-2.90362e-10	-1.02654	2.25708e-05	-2.90362e-10	-1.02176	9.49072e-05	-2.90362e-10	-1.0054
47356552	chr12:47356552:T:A	1.20016e-12	-2.90362e-10	-1.02876	2.25202e-05	-2.90362e-10	-1.024	9.46872e-05	-2.90362e-10	-1.00772
47356666	chr12:47356666:A:G	1.64737e-12	-0.712033	-2.70255e-10	3.8336e-05	-0.492029	-2.70255e-10	0.000148993	-0.554394	-2.70255e-10
47356698	chr12:47356698:T:C	1.42821e-12	-1.42472	0.569931	1.49214e-05	-1.98983	0.554212	6.27061e-05	-1.99542	0.575587
47356939	chr12:47356939:G:A	1.05077e-12	0.0588763	-1.22057	2.81737e-06	-1.8804	-1.22221	1.2119e-05	-1.84124	-1.22229
47357092	chr12:47357092:A:C	5.56396e-13	-1.06167	-0.735818	5.91703e-06	-1.64432	-0.716264	2.5664e-05	-1.61452	-0.698681
47357257	chr12:47357257:A:T	8.64607e-13	-1.3567	-2.70255e-10	8.21873e-06	-2.032	-2.70255e-10	3.41682e-05	-2.027	-2.70255e-10
47357359	chr12:47357359:G:A	1.18392e-12	-2.90362e-10	-1.04239	2.22117e-05	-2.90362e-10	-1.0378	9.33438e-05	-2.90362e-10	-1.02201
47357406	chr12:47357406:C:T	1.43805e-13	-1.92969	-1.22082	2.52885e-06	-1.98844	-1.22221	1.05477e-05	-1.97947	-1.22291
47357553	chr12:47357553:C:A	1.18086e-12	-2.90362e-10	-1.04497	2.21563e-05	-2.90362e-10	-1.0403	9.30779e-05	-2.90362e-10	-1.02486
47357600	chr12:47357600:C:G	1.26799e-12	-2.90362e-10	-0.973779	2.36549e-05	-2.90362e-10	-0.974847	9.94138e-05	-2.90362e-10	-0.959005
47358455	chr12:47358455:G:T	1.3299e-12	0.300213	-1.22633	3.01652e-06	-1.8068	-1.22752	1.30833e-05	-1.75936	-1.2276
47358888	chr12:47358888:A:C	1.70318e-12	-2.90362e-10	-0.678718	3.21096e-05	-2.90362e-10	-0.669262	0.00013291	-2.90362e-10	-0.668626
47359238	chr12:47359238:G:A	1.42457e-12	0.304602	-1.16195	1.68994e-05	-0.145914	-1.16522	8.57026e-05	0.0573069	-1.16472
47359753	chr12:47359753:T:A	1.20298e-12	-2.90362e-10	-1.02641	2.25738e-05	-2.90362e-10	-1.02163	9.49448e-05	-2.90362e-10	-1.005
47359832	chr12:47359832:G:A	9.92e-13	-2.90362e-10	-1.21925	1.85315e-05	-2.90362e-10	-1.21895	7.65289e-05	-2.90362e-10	-1.22063
47360080	chr12:47360080:A:T	1.40365e-12	-2.90362e-10	-0.872141	2.62503e-05	-2.90362e-10	-0.870742	0.000109063	-2.90362e-10	-0.866369
47360103	chr12:47360103:A:G	1.00762e-11	-2.90362e-10	1.09896	0.000198173	-2.90362e-10	1.15072	0.000836545	-2.90362e-10	1.17098
47360148	chr12:47360148:AACT:A	2.88709e-12	-2.90362e-10	-0.150965	5.41931e-05	-2.90362e-10	-0.145865	0.000224481	-2.90362e-10	-0.144505
47360216	chr12:47360216:T:C	3.21303e-13	-1.83561	-0.510971	5.07161e-06	-2.00875	-0.506015	2.141e-05	-2.00237	-0.492065
47360420	chr12:47360420:G:A	9.93142e-13	-2.90362e-10	-1.2181	1.85725e-05	-2.90362e-10	-1.21673	7.67216e-05	-2.90362e-10	-1.21811
47360689	chr12:47360689:G:A	1.21302e-12	-2.90362e-10	-1.0181	2.27645e-05	-2.90362e-10	-1.01322	9.57764e-05	-2.90362e-10	-0.996279
47360772	chr12:47360772:G:C	6.51921e-12	-2.90362e-10	0.663539	0.000123207	-2.90362e-10	0.675446	0.000529418	-2.90362e-10	0.713483
47360853	chr12:47360853:C:T	1.6037e-12	-1.38449	0.645594	1.74731e-05	-1.91739	0.639631	7.44322e-05	-1.90805	0.659639
47361082	chr12:47361082:G:T	9.91732e-13	-2.90362e-10	-1.21952	1.85264e-05	-2.90362e-10	-1.21922	7.65092e-05	-2.90362e-10	-1.22089
47361339	chr12:47361339:C:A	1.52539e-12	0.0477745	-0.836736	1.93136e-05	-0.355721	-0.821889	9.56325e-05	-0.166046	-0.831737
47361591	chr12:47361591:G:A	5.62492e-13	-0.745295	-1.0413	3.16118e-06	-1.9459	-1.04157	1.3543e-05	-1.91419	-1.03824
47361678	chr12:47361678:C:T	1.20367e-12	-2.90362e-10	-1.02584	2.24018e-05	-2.90362e-10	-1.02928	9.16699e-05	-2.90362e-10	-1.0401
47362113	chr12:47362113:G:A	1.38186e-12	-2.90362e-10	-0.887785	2.58417e-05	-2.90362e-10	-0.886427	0.000106582	-2.90362e-10	-0.889381
47362704	chr12:47362704:A:G	7.79786e-13	-0.270882	-1.18907	5.51151e-06	-1.23878	-1.1928	2.03666e-05	-1.34863	-1.19577
47363448	chr12:47363448:C:T	1.03764e-11	-2.90362e-10	1.12832	0.000193637	-2.90362e-10	1.12757	0.000783784	-2.90362e-10	1.10584
47363462	chr12:47363462:C:T	9.91229e-13	-2.90362e-10	-1.22003	1.85352e-05	-2.90362e-10	-1.21875	7.65738e-05	-2.90362e-10	-1.22004
47363485	chr12:47363485:T:G	2.46138e-13	-1.82319	-0.789886	3.87732e-06	-2.00329	-0.779987	1.63661e-05	-1.9962	-0.766879
47363702	chr12:47363702:C:T	4.58764e-13	-0.847545	-1.14289	4.28151e-06	-1.54426	-1.13985	1.79279e-05	-1.53326	-1.13868
47363875	chr12:47363875:G:A	6.52116e-13	-0.583267	-1.05548	3.14296e-06	-1.93441	-1.05885	1.34387e-05	-1.90609	-1.05407
47364134	chr12:47364134:C:T	1.72655e-13	-1.73932	-1.22836	4.35779e-06	-1.43675	-1.2297	1.67963e-05	-1.50858	-1.22856
47364249	chr12:47364249:A:G	4.94535e-13	-0.795843	-1.11951	4.57538e-06	-1.50512	-1.1126	1.92589e-05	-1.49168	-1.10865
47364937	chr12:47364937:G:A	1.37266e-13	-1.9805	-1.21655	2.75567e-06	-1.90885	-1.21591	1.1677e-05	-1.88582	-1.21485
47365274	chr12:47365274:A:G	7.56106e-13	-1.43664	-0.0541493	9.07404e-06	-1.85464	-0.0783599	3.81361e-05	-1.85215	-0.0649824
47366015	chr12:47366015:G:A	2.21108e-12	-2.90362e-10	-0.417733	4.05979e-05	-2.90362e-10	-0.434702	0.000171882	-2.90362e-10	-0.411487
47366081	chr12:47366081:T:A	2.89789e-13	-1.21623	-1.23359	1.27597e-05	-0.358558	-1.23357	5.27055e-05	-0.360122	-1.23345
47366094	chr12:47366094:G:C	1.59151e-12	0.482763	-1.2293	1.87984e-05	0.0255821	-1.23023	9.60481e-05	0.236606	-1.23005
47366186	chr12:47366186:A:G	2.21428e-12	-2.90362e-10	-0.416289	4.06563e-05	-2.90362e-10	-0.433264	0.00017213	-2.90362e-10	-0.410045
47366263	chr12:47366263:A:T	2.87988e-13	-1.22248	-1.23357	1.26395e-05	-0.368005	-1.23359	5.22161e-05	-0.369393	-1.23351
47366282	chr12:47366282:C:T	1.11359e-12	-2.90362e-10	-1.10362	2.07265e-05	-2.90362e-10	-1.10701	8.50417e-05	-2.90362e-10	-1.11515
47366301	chr12:47366301:G:C	9.83664e-13	-2.90362e-10	-1.22769	1.83736e-05	-2.90362e-10	-1.2275	7.59252e-05	-2.90362e-10	-1.22855
47366425	chr12:47366425:G:C	1.94766e-12	0.676564	-1.22115	2.25707e-05	0.201015	-1.22278	0.000116365	0.420895	-1.22246
47367028	chr12:47367028:A:T	9.92159e-13	-2.90362e-10	-1.21909	1.85345e-05	-2.90362e-10	-1.21878	7.65406e-05	-2.90362e-10	-1.22047
47367262	chr12:47367262:G:A	1.55909e-12	-2.90362e-10	-0.767113	2.91441e-05	-2.90362e-10	-0.766164	0.00012099	-2.90362e-10	-0.762591
47367429	chr12:47367429:G:A	2.96278e-13	-1.72712	-0.700553	4.46679e-06	-1.9466	-0.695142	1.89806e-05	-1.93681	-0.678064
47367457	chr12:47367457:A:T	9.88192e-13	-2.90362e-10	-1.22309	1.8475e-05	-2.90362e-10	-1.222	7.63448e-05	-2.90362e-10	-1.22304
47368301	chr12:47368301:G:A	1.2041e-12	-2.90362e-10	-1.02548	2.22082e-05	-2.90362e-10	-1.03796	9.23243e-05	-2.90362e-10	-1.03299
47368325	chr12:47368325:T:C	3.40396e-13	-1.4777	-0.81116	4.15241e-06	-1.88833	-0.826397	1.70979e-05	-1.88938	-0.829958
47369548	chr12:47369548:G:T	7.33609e-12	0.42372	0.357871	1.51387e-05	-1.76404	0.342876	6.79e-05	-1.71379	0.373527
47369570	chr12:47369570:C:G	2.24924e-12	0.829285	-1.22991	2.50845e-05	0.314805	-1.23097	0.000129936	0.539449	-1.2307
47369682	chr12:47369682:C:T	4.59419e-13	-1.98901	-2.70255e-10	8.93339e-06	-1.94862	-2.70255e-10	3.58325e-05	-1.97944	-2.70255e-10
47369704	chr12:47369704:A:C	1.57548e-12	-2.90362e-10	-0.756658	2.90475e-05	-2.90362e-10	-0.769486	0.000121391	-2.90362e-10	-0.759279
47370288	chr12:47370288:A:T	7.19452e-12	0.419143	0.342961	1.48356e-05	-1.76985	0.32846	6.65291e-05	-1.7187	0.358045
47370650	chr12:47370650:G:A	1.87665e-13	-1.80092	-1.08339	2.8042e-06	-2.03294	-1.07436	1.16863e-05	-2.03236	-1.06752
47371254	chr12:47371254:T:C	3.56609e-13	-1.23311	-1.00922	3.79258e-06	-1.80678	-0.998591	1.59515e-05	-1.79591	-0.992835
47371274	chr12:47371274:A:G	3.48542e-13	-1.27166	-0.993554	3.77685e-06	-1.82717	-0.982361	1.58762e-05	-1.81684	-0.976639
47371280	chr12:47371280:G:A	1.35432e-12	0.0712268	-0.979145	8.31706e-06	-1.04304	-0.977066	3.73704e-05	-0.967631	-0.969786
47371282	chr12:47371282:A:G	4.18704e-12	0.444006	-0.223227	8.5537e-06	-1.75998	-0.232077	3.80644e-05	-1.70942	-0.209596
47371470	chr12:47371470:G:A	1.17571e-12	-2.90362e-10	-1.04934	2.18751e-05	-2.90362e-10	-1.05307	8.96121e-05	-2.90362e-10	-1.06281
47371611	chr12:47371611:C:T	1.86424e-12	0.641818	-1.23018	2.1196e-05	0.14659	-1.2312	0.000108942	0.36346	-1.23094
47372012	chr12:47372012:A:G	3.67889e-13	-1.21763	-0.993554	3.88571e-06	-1.79875	-0.982361	1.63464e-05	-1.78765	-0.976639
47372086	chr12:47372086:A:T	3.76196e-13	-1.19531	-0.993554	3.9334e-06	-1.78655	-0.982361	1.65529e-05	-1.7751	-0.976639
47372281	chr12:47372281:A:G	1.56809e-12	0.196086	-0.957443	9.25917e-06	-0.957473	-0.95533	4.17647e-05	-0.879057	-0.947188
47373039	chr12:47373039:A:C	2.53731e-13	-1.60716	-0.975532	3.3185e-06	-1.9514	-0.9875	1.36798e-05	-1.95277	-0.989601
47373254	chr12:47373254:T:C	2.22756e-13	-1.94162	-0.771275	3.82074e-06	-2.03109	-0.766887	1.61019e-05	-2.02963	-0.749728
47373256	chr12:47373256:G:C	1.5081e-12	0.0998737	-0.900236	9.34428e-06	-1.00565	-0.898001	4.22552e-05	-0.92568	-0.888889
47373342	chr12:47373342:C:G	5.56202e-12	0.2143	0.290447	1.32446e-05	-1.83039	0.275561	5.91941e-05	-1.78441	0.306933
47373351	chr12:47373351:A:G	6.96122e-13	-1.57344	-2.70255e-10	8.80221e-06	-1.96342	-2.70255e-10	3.5678e-05	-1.98376	-2.70255e-10
47374322	chr12:47374322:T:G	1.51221e-12	-2.90362e-10	-0.797645	2.8273e-05	-2.90362e-10	-0.796511	0.000117369	-2.90362e-10	-0.79297
47374470	chr12:47374470:A:G	9.891e-13	-2.90362e-10	-1.22217	1.84509e-05	-2.90362e-10	-1.22331	7.64121e-05	-2.90362e-10	-1.22216
47374507	chr12:47374507:A:G	2.26413e-13	-1.47957	-1.21704	9.25858e-06	-0.697737	-1.21513	3.9258e-05	-0.674074	-1.21407
47374885	chr12:47374885:A:C	1.14393e-12	-0.028112	-1.04863	7.38036e-06	-1.09134	-1.04825	3.34093e-05	-1.01066	-1.0388
47375305	chr12:47375305:C:T	1.50345e-12	0.428746	-1.2322	1.75174e-05	-0.0438303	-1.23139	8.91473e-05	0.163611	-1.23162
47375468	chr12:47375468:A:G	1.05707e-12	-0.079484	-1.07623	6.92681e-06	-1.12674	-1.07628	3.12911e-05	-1.04714	-1.06782
47375523	chr12:47375523:A:G	1.19423e-12	0.0110549	-1.04477	7.68245e-06	-1.05478	-1.0447	3.48467e-05	-0.972197	-1.03514
47375911	chr12:47375911:A:G	1.20996e-12	-2.90362e-10	-1.02062	2.23935e-05	-2.90362e-10	-1.02965	9.32857e-05	-2.90362e-10	-1.02263
47376056	chr12:47376056:A:G	5.14916e-12	0.921465	-0.493847	1.30348e-05	-1.0698	-0.500991	6.1184e-05	-0.965347	-0.479063
47376314	chr12:47376314:G:A	1.31817e-12	0.29844	-1.23341	1.56976e-05	-0.151922	-1.23299	7.88101e-05	0.0420084	-1.23326
47376560	chr12:47376560:G:A	1.33644e-12	0.310299	-1.2315	1.59628e-05	-0.13778	-1.23038	8.01901e-05	0.0571758	-1.23107
47376622	chr12:47376622:G:C	1.21312e-12	0.213439	-1.23146	1.4652e-05	-0.223514	-1.23033	7.3266e-05	-0.03324	-1.23096
47376685	chr12:47376685:A:G	4.66124e-12	0.853383	-0.525316	1.2192e-05	-1.1052	-0.53244	5.70157e-05	-1.00354	-0.511428
47376791	chr12:47376791:C:T	1.79498e-12	0.113584	-0.739804	2.27785e-05	-0.2911	-0.7215	0.000113087	-0.0960111	-0.734131
47377051	chr12:47377051:C:T	5.89723e-12	0.778516	-0.215249	1.60174e-05	-1.13927	-0.225466	7.51269e-05	-1.04185	-0.197269
47377380	chr12:47377380:C:T	4.63434e-12	-2.90362e-10	0.32228	8.30555e-05	-2.90362e-10	0.281091	0.000348288	-2.90362e-10	0.294734
47377569	chr12:47377569:A:G	9.91834e-13	-2.90362e-10	-1.21941	1.84996e-05	-2.90362e-10	-1.22067	7.66301e-05	-2.90362e-10	-1.21931
47377646	chr12:47377646:T:G	1.78603e-13	-1.95384	-0.979971	3.454e-06	-1.92104	-0.977841	1.4336e-05	-1.92434	-0.971187
47377853	chr12:47377853:A:G	2.44718e-13	-1.65245	-0.966418	9.13563e-06	-0.957168	-0.969068	3.85752e-05	-0.935073	-0.970613
47378360	chr12:47378360:G:A	2.31368e-13	-1.4709	-1.20406	9.7182e-06	-0.662833	-1.20158	4.11804e-05	-0.640187	-1.20015
47378473	chr12:47378473:C:T	3.40988e-13	-1.25242	-1.03471	3.66442e-06	-1.81127	-1.02848	1.5374e-05	-1.79625	-1.02936
47378689	chr12:47378689:GA:G	4.01444e-13	-1.26295	-0.860952	4.39007e-06	-1.81362	-0.84545	1.8619e-05	-1.79914	-0.834971
47378880	chr12:47378880:A:G	9.95323e-13	-2.90362e-10	-1.2159	1.85611e-05	-2.90362e-10	-1.21735	7.69016e-05	-2.90362e-10	-1.21577
47379015	chr12:47379015:G:A	1.3401e-12	-2.90362e-10	-0.918469	2.5033e-05	-2.90362e-10	-0.918223	0.000103835	-2.90362e-10	-0.915497
47379434	chr12:47379434:T:A	8.37749e-13	-0.179742	-1.20851	2.68486e-06	-1.94117	-1.20962	1.14384e-05	-1.91153	-1.20979
47379929	chr12:47379929:T:G	1.06862e-12	-2.90362e-10	-1.14484	1.98782e-05	-2.90362e-10	-1.14879	8.20267e-05	-2.90362e-10	-1.15125
47380085	chr12:47380085:TCA:T	2.95319e-11	-2.90362e-10	2.17426	0.000590367	-2.90362e-10	2.24233	0.0024919	-2.90362e-10	2.26251
47380130	chr12:47380130:A:G	1.41954e-12	-0.534185	-0.326695	1.97423e-05	-0.856787	-0.298866	9.3932e-05	-0.697556	-0.318169
47380188	chr12:47380188:T:C	3.04105e-13	-2.02841	-0.373191	5.66628e-06	-2.02487	-0.379013	2.30723e-05	-2.01687	-0.402793
47380423	chr12:47380423:T:G	4.13534e-13	-0.87342	-1.22081	3.65299e-06	-1.6229	-1.21997	1.54427e-05	-1.60161	-1.21956
47380452	chr12:47380452:AT:A	9.80263e-13	-2.90362e-10	-1.23115	1.83009e-05	-2.90362e-10	-1.23147	7.57257e-05	-2.90362e-10	-1.23118
47380750	chr12:47380750:T:C	9.80738e-13	-2.90362e-10	-1.23067	1.83062e-05	-2.90362e-10	-1.23118	7.5766e-05	-2.90362e-10	-1.23065
47380882	chr12:47380882:C:T	9.77949e-13	-2.90362e-10	-1.23351	1.82646e-05	-2.90362e-10	-1.23345	7.5548e-05	-2.90362e-10	-1.23353
47380949	chr12:47380949:C:A	4.81022e-13	-0.784516	-1.15854	4.3117e-06	-1.52607	-1.15102	1.8291e-05	-1.50456	-1.14732
47381028	chr12:47381028:C:A	4.81286e-13	-0.780638	-1.16187	4.30852e-06	-1.52332	-1.1545	1.82741e-05	-1.50192	-1.15089
47381217	chr12:47381217:T:C	5.57972e-13	-0.626403	-1.16826	4.7039e-06	-1.4247	-1.16532	1.99141e-05	-1.40172	-1.16514
47381476	chr12:47381476:T:C	9.98623e-13	-2.90362e-10	-1.21259	1.86506e-05	-2.90362e-10	-1.21254	7.70301e-05	-2.90362e-10	-1.2141
47381560	chr12:47381560:C:T	9.7798e-13	-2.90362e-10	-1.23348	1.8267e-05	-2.90362e-10	-1.23332	7.55511e-05	-2.90362e-10	-1.23349
47381767	chr12:47381767:T:C	9.85255e-13	-2.90362e-10	-1.22607	1.8381e-05	-2.90362e-10	-1.2271	7.59616e-05	-2.90362e-10	-1.22807
47381866	chr12:47381866:AT:A	9.92499e-13	-0.0067934	-1.21195	6.39277e-06	-1.06952	-1.21373	2.78286e-05	-1.01583	-1.2164
47381903	chr12:47381903:A:G	1.15558e-12	0.162304	-1.22892	6.9602e-06	-0.969194	-1.22902	3.04686e-05	-0.912121	-1.22948
47382203	chr12:47382203:T:G	1.82856e-13	-1.6963	-1.21397	6.1297e-06	-1.11332	-1.21195	2.56021e-05	-1.10505	-1.21058
47382233	chr12:47382233:C:T	1.87675e-13	-1.67008	-1.21418	6.39672e-06	-1.07046	-1.21217	2.67372e-05	-1.06143	-1.21081
47382354	chr12:47382354:T:C	1.01507e-12	-2.90362e-10	-1.19626	1.89254e-05	-2.90362e-10	-1.19791	7.79303e-05	-2.90362e-10	-1.20248
47382694	chr12:47382694:T:C	1.07356e-12	-2.90362e-10	-1.14024	2.00421e-05	-2.90362e-10	-1.14058	8.30132e-05	-2.90362e-10	-1.1393
47382720	chr12:47382720:T:G	8.29279e-13	-0.533056	-0.865358	6.96455e-06	-1.34607	-0.851518	2.92359e-05	-1.33726	-0.84564
47383066	chr12:47383066:T:C	9.78229e-13	-2.90362e-10	-1.23323	1.82721e-05	-2.90362e-10	-1.23304	7.55715e-05	-2.90362e-10	-1.23322
47383276	chr12:47383276:A:G	7.07113e-13	-1.55778	-2.70255e-10	9.88195e-06	-1.84771	-2.70255e-10	3.98851e-05	-1.87229	-2.70255e-10
47383478	chr12:47383478:G:A	1.28958e-12	-0.956897	-2.70255e-10	3.39558e-05	-0.613359	-2.70255e-10	0.000143614	-0.591169	-2.70255e-10
47383698	chr12:47383698:T:C	9.91866e-13	-2.90362e-10	-1.21938	1.85148e-05	-2.90362e-10	-1.21985	7.64248e-05	-2.90362e-10	-1.22199
47383739	chr12:47383739:TCC:T	6.72535e-13	-0.687512	-0.920404	6.03301e-06	-1.43853	-0.902639	2.52738e-05	-1.43042	-0.898107
47384189	chr12:47384189:A:G	8.04815e-13	-0.57455	-0.853808	6.99771e-06	-1.35933	-0.833504	2.93318e-05	-1.35057	-0.829056
47384596	chr12:47384596:T:G	3.12927e-13	-1.97147	-0.401532	6.0256e-06	-1.92509	-0.417306	2.48987e-05	-1.89801	-0.445475
47384653	chr12:47384653:A:T	2.40359e-12	-0.244322	-0.0899312	3.05783e-05	-0.659436	-0.0586905	0.000134332	-0.579487	-0.0784938
47384765	chr12:47384765:A:G	1.08065e-12	-2.90362e-10	-1.13365	2.02387e-05	-2.90362e-10	-1.13082	8.32511e-05	-2.90362e-10	-1.13643
47384862	chr12:47384862:A:T	1.01978e-12	-2.90362e-10	-1.19163	1.90148e-05	-2.90362e-10	-1.1932	7.82613e-05	-2.90362e-10	-1.19824
47384876	chr12:47384876:T:C	5.37572e-13	-1.49238	-0.339526	6.79878e-06	-1.87506	-0.346618	2.74567e-05	-1.87969	-0.365993
47384921	chr12:47384921:G:A	2.06207e-12	-0.191356	-0.296146	2.59835e-05	-0.603667	-0.277288	0.000115224	-0.524662	-0.28676
47385190	chr12:47385190:A:G	1.41769e-13	-1.94273	-1.22204	3.31238e-06	-1.71967	-1.22108	1.30946e-05	-1.76944	-1.21665
47385204	chr12:47385204:G:C	1.03033e-12	-2.90362e-10	-1.18134	1.92389e-05	-2.90362e-10	-1.18148	7.98333e-05	-2.90362e-10	-1.17835
47385312	chr12:47385312:T:C	4.38497e-13	-1.49019	-0.545427	5.53408e-06	-1.87498	-0.552513	2.23437e-05	-1.88072	-0.571028
47385681	chr12:47385681:C:G	1.30489e-12	-0.798108	-0.146986	7.18108e-06	-2.02264	-0.144324	3.05453e-05	-2.00794	-0.131141
47386509	chr12:47386509:T:C	5.92157e-13	-1.52982	-0.205384	7.61192e-06	-1.89532	-0.213386	3.07574e-05	-1.89892	-0.233243
47386661	chr12:47386661:A:G	1.01005e-12	-2.90362e-10	-1.20121	1.88624e-05	-2.90362e-10	-1.20125	7.82072e-05	-2.90362e-10	-1.19893
47386990	chr12:47386990:A:G	1.03475e-12	-2.90362e-10	-1.17705	1.92365e-05	-2.90362e-10	-1.18161	7.94843e-05	-2.90362e-10	-1.18274
47387101	chr12:47387101:A:G	3.75849e-13	-2.01978	-0.17	8.06213e-06	-1.86915	-0.182086	3.28908e-05	-1.86155	-0.203554
47387309	chr12:47387309:T:C	4.44849e-13	-2.02124	-2.70255e-10	1.2236e-05	-1.63404	-2.70255e-10	5.16785e-05	-1.61325	-2.70255e-10
47387355	chr12:47387355:G:A	1.07703e-12	-2.90362e-10	-1.13701	2.01035e-05	-2.90362e-10	-1.13752	8.31203e-05	-2.90362e-10	-1.13801
47387379	chr12:47387379:T:C	4.1356e-13	-1.5911	-0.503065	5.42988e-06	-1.93102	-0.515482	2.21184e-05	-1.9345	-0.52739
47387782	chr12:47387782:C:T	1.07469e-12	-2.90362e-10	-1.13918	2.00632e-05	-2.90362e-10	-1.13953	8.31015e-05	-2.90362e-10	-1.13823
47387850	chr12:47387850:G:A	1.34049e-12	-2.90362e-10	-0.918179	2.48194e-05	-2.90362e-10	-0.926793	0.000104019	-2.90362e-10	-0.913719
47387923	chr12:47387923:G:A	2.39987e-12	-0.212767	-0.123033	3.04226e-05	-0.631262	-0.09197	0.000134019	-0.551105	-0.10921
47388024	chr12:47388024:GCAGA:G	1.89564e-13	-1.64602	-1.22822	6.52896e-06	-1.03482	-1.22735	2.72914e-05	-1.02484	-1.22688
47388536	chr12:47388536:C:A	1.81812e-13	-1.68756	-1.22844	6.12412e-06	-1.09859	-1.22759	2.55849e-05	-1.08916	-1.22713
47388712	chr12:47388712:G:C	5.67674e-13	-1.77742	-2.70255e-10	1.12791e-05	-1.71547	-2.70255e-10	4.67682e-05	-1.71309	-2.70255e-10
47388754	chr12:47388754:T:C	3.34497e-13	-2.02711	-0.279229	7.48045e-06	-1.83561	-0.290513	3.05876e-05	-1.82711	-0.310588
47388807	chr12:47388807:G:A	1.99964e-12	-0.129403	-0.388843	2.58481e-05	-0.510521	-0.375661	0.000114577	-0.434436	-0.382613
47389009	chr12:47389009:C:T	1.07095e-12	-2.90362e-10	-1.14266	1.99788e-05	-2.90362e-10	-1.14374	8.29136e-05	-2.90362e-10	-1.1405
47389333	chr12:47389333:C:T	1.07397e-12	-2.90362e-10	-1.13985	2.005e-05	-2.90362e-10	-1.14019	8.30459e-05	-2.90362e-10	-1.1389
47389510	chr12:47389510:A:C	2.893e-13	-1.34482	-1.10669	3.47659e-06	-1.78485	-1.10751	1.42441e-05	-1.78815	-1.1138
47389987	chr12:47389987:C:A	1.29986e-12	-0.764224	-0.184736	6.94535e-06	-2.01859	-0.181758	2.95506e-05	-2.00336	-0.168831
47390000	chr12:47390000:T:A	1.85256e-12	-0.502354	-0.0922908	2.44078e-05	-0.882482	-0.0610341	0.000106622	-0.810512	-0.0784935
47390430	chr12:47390430:C:T	1.80963e-12	-0.244362	-0.37373	2.34263e-05	-0.623277	-0.361281	0.000103822	-0.547994	-0.367626
47390438	chr12:47390438:T:C	2.45128e-13	-1.44859	-1.1686	3.07335e-06	-1.84674	-1.16891	1.26195e-05	-1.84946	-1.17359
47390485	chr12:47390485:T:C	2.49087e-12	-2.90362e-10	-0.298583	4.54344e-05	-2.90362e-10	-0.322149	0.000188933	-2.90362e-10	-0.316901
47390588	chr12:47390588:T:C	1.60269e-13	-1.83163	-1.21049	4.76927e-06	-1.36803	-1.2082	1.99653e-05	-1.35747	-1.20683
47390769	chr12:47390769:T:C	1.10853e-12	-2.90362e-10	-1.10818	2.06897e-05	-2.90362e-10	-1.10878	8.57179e-05	-2.90362e-10	-1.10723
47391029	chr12:47391029:A:C	1.17429e-12	-2.90362e-10	-1.05055	2.18461e-05	-2.90362e-10	-1.0544	8.93151e-05	-2.90362e-10	-1.06613
47391185	chr12:47391185:T:A	9.80832e-13	-2.90362e-10	-1.23057	1.83016e-05	-2.90362e-10	-1.23143	7.57335e-05	-2.90362e-10	-1.23108
47391310	chr12:47391310:AAG:A	1.26678e-12	-2.90362e-10	-0.974733	2.36426e-05	-2.90362e-10	-0.975368	9.80332e-05	-2.90362e-10	-0.97299
47391316	chr12:47391316:G:C	9.99836e-13	-2.90362e-10	-1.21138	1.86381e-05	-2.90362e-10	-1.21321	7.72441e-05	-2.90362e-10	-1.21132
47391728	chr12:47391728:C:T	6.54762e-13	-0.446351	-1.18835	4.48541e-06	-1.4446	-1.19299	1.70333e-05	-1.52812	-1.195
47392019	chr12:47392019:C:T	2.11101e-12	0.765857	-1.2299	2.33188e-05	0.238444	-1.2276	0.000103474	0.307231	-1.2262
47392086	chr12:47392086:C:T	9.78315e-13	-2.90362e-10	-1.23314	1.82638e-05	-2.90362e-10	-1.2335	7.55788e-05	-2.90362e-10	-1.23312
47392273	chr12:47392273:C:T	2.93245e-13	-1.59829	-0.839668	3.72324e-06	-2.0004	-0.823422	1.54193e-05	-2.00374	-0.818942
47392382	chr12:47392382:C:T	9.96781e-13	-2.90362e-10	-1.21444	1.86185e-05	-2.90362e-10	-1.21426	7.68683e-05	-2.90362e-10	-1.2162
47392430	chr12:47392430:T:C	1.49441e-12	-2.90362e-10	-0.809481	2.73865e-05	-2.90362e-10	-0.828366	0.000115007	-2.90362e-10	-0.813301
47392492	chr12:47392492:C:T	1.59299e-13	-1.84701	-1.20118	7.28244e-06	-0.947729	-1.20522	2.68909e-05	-1.06037	-1.20614
47392792	chr12:47392792:T:A	1.73392e-13	-2.02017	-0.943241	3.68116e-06	-1.91039	-0.924804	1.48214e-05	-1.94874	-0.913483
47392800	chr12:47392800:T:C	1.28287e-11	-2.90362e-10	1.34047	0.00025204	-2.90362e-10	1.39117	0.00106261	-2.90362e-10	1.41018
47392908	chr12:47392908:A:G	1.04077e-12	-2.90362e-10	-1.17126	1.96602e-05	-2.90362e-10	-1.15982	8.06603e-05	-2.90362e-10	-1.16805
47393171	chr12:47393171:A:C	1.7715e-12	-2.90362e-10	-0.639389	3.33411e-05	-2.90362e-10	-0.631627	0.000138791	-2.90362e-10	-0.625328
47393306	chr12:47393306:A:G	1.74795e-13	-1.91571	-1.03965	6.95315e-06	-1.17549	-1.02373	2.65762e-05	-1.26085	-1.01743
47393535	chr12:47393535:A:T	9.83779e-13	-2.90362e-10	-1.22757	1.83509e-05	-2.90362e-10	-1.22874	7.58314e-05	-2.90362e-10	-1.22978
47393621	chr12:47393621:T:TA	4.28383e-13	-1.50354	-0.555415	9.75306e-06	-1.31326	-0.547572	4.05052e-05	-1.33474	-0.522124
47393642	chr12:47393642:A:G	1.0568e-12	-2.90362e-10	-1.15597	1.98173e-05	-2.90362e-10	-1.15186	8.20909e-05	-2.90362e-10	-1.15047
47393837	chr12:47393837:T:C	1.06891e-12	-2.90362e-10	-1.14457	2.00514e-05	-2.90362e-10	-1.14012	8.30789e-05	-2.90362e-10	-1.13851
47394143	chr12:47394143:T:C	2.44225e-13	-1.69029	-0.930592	1.43485e-05	-0.540282	-0.934494	5.22953e-05	-0.662921	-0.938467
47394358	chr12:47394358:C:T	9.81893e-13	-2.90362e-10	-1.22949	1.83288e-05	-2.90362e-10	-1.22994	7.5737e-05	-2.90362e-10	-1.23103
47394560	chr12:47394560:C:T	1.02469e-12	-2.90362e-10	-1.18682	1.91818e-05	-2.90362e-10	-1.18446	7.92704e-05	-2.90362e-10	-1.18543
47394687	chr12:47394687:T:A	6.16611e-13	-0.462838	-1.23189	3.67304e-06	-1.60463	-1.23276	1.51748e-05	-1.60643	-1.23223
47394909	chr12:47394909:C:T	1.47739e-13	-1.8931	-1.23043	6.21954e-06	-1.07924	-1.23148	2.3487e-05	-1.17015	-1.23169
47395247	chr12:47395247:A:C	2.06733e-13	-1.55439	-1.23315	1.47826e-05	-0.211552	-1.23341	5.37872e-05	-0.339693	-1.23357
47395337	chr12:47395337:G:A	1.01769e-12	-1.19368	-2.70255e-10	1.55991e-05	-1.39121	-2.70255e-10	5.764e-05	-1.50408	-2.70255e-10
47395362	chr12:47395362:C:T	1.49772e-12	-2.90362e-10	-0.807268	2.78998e-05	-2.90362e-10	-0.809798	0.000116086	-2.90362e-10	-0.803968
47395493	chr12:47395493:T:C	3.17289e-13	-1.51096	-0.848194	6.62271e-06	-1.39936	-0.848551	2.71475e-05	-1.42169	-0.835325
47395774	chr12:47395774:G:T	8.64201e-13	-1.35716	-2.70255e-10	1.74415e-05	-1.27956	-2.70255e-10	7.02369e-05	-1.30642	-2.70255e-10
47395826	chr12:47395826:AAT:A	5.29471e-13	-1.04781	-0.799286	1.92124e-05	-0.385237	-0.797624	8.55808e-05	-0.33754	-0.771295
47395942	chr12:47395942:G:A	1.9814e-12	-2.90362e-10	-0.527411	3.68098e-05	-2.90362e-10	-0.532654	0.000152634	-2.90362e-10	-0.530251
47396161	chr12:47396161:G:A	1.57016e-12	-2.90362e-10	-0.760035	2.9511e-05	-2.90362e-10	-0.753653	0.000122908	-2.90362e-10	-0.746862
47396417	chr12:47396417:T:A	1.06426e-12	-2.90362e-10	-1.14894	2.01528e-05	-2.90362e-10	-1.13507	8.26354e-05	-2.90362e-10	-1.14386
47396529	chr12:47396529:C:T	4.56226e-13	-0.770788	-1.22519	3.57585e-06	-1.63734	-1.22688	1.6558e-05	-1.52044	-1.23099
47397265	chr12:47397265:C:T	1.55542e-12	-2.90362e-10	-0.769467	2.89862e-05	-2.90362e-10	-0.771596	0.000120575	-2.90362e-10	-0.766021
47398388	chr12:47398388:C:T	1.45691e-12	-2.90362e-10	-0.834894	2.6805e-05	-2.90362e-10	-0.849828	0.000110719	-2.90362e-10	-0.851302
47399648	chr12:47399648:T:C	1.03581e-12	-2.90362e-10	-1.17603	1.93988e-05	-2.90362e-10	-1.17321	8.00367e-05	-2.90362e-10	-1.17581
47400318	chr12:47400318:C:G	1.72108e-12	-2.90362e-10	-0.66826	3.23572e-05	-2.90362e-10	-0.66158	0.000134864	-2.90362e-10	-0.654031
47400677	chr12:47400677:C:T	1.83409e-13	-1.7727	-1.13455	2.97345e-06	-1.92384	-1.12485	1.26521e-05	-1.90473	-1.11574
47400806	chr12:47400806:C:T	4.32733e-12	0.253737	-2.70255e-10	1.84906e-05	-1.22115	-2.70255e-10	8.34798e-05	-1.13369	-2.70255e-10
47401060	chr12:47401060:A:G	2.17321e-13	-1.84711	-0.890481	1.14415e-05	-0.805295	-0.895876	4.86533e-05	-0.782539	-0.891036
47401075	chr12:47401075:T:C	1.42877e-12	-2.90362e-10	-0.854399	2.66353e-05	-2.90362e-10	-0.856182	0.000110794	-2.90362e-10	-0.85062
47401177	chr12:47401177:C:T	1.24322e-12	-2.90362e-10	-0.993513	2.32043e-05	-2.90362e-10	-0.994079	9.5849e-05	-2.90362e-10	-0.995522
47401302	chr12:47401302:G:A	1.48932e-12	-2.90362e-10	-0.812893	2.7656e-05	-2.90362e-10	-0.818573	0.000115501	-2.90362e-10	-0.809021
47401310	chr12:47401310:A:C	5.07867e-13	-1.06425	-0.824505	1.82427e-05	-0.411591	-0.823061	8.10941e-05	-0.364984	-0.797701
47401795	chr12:47401795:T:C	5.50227e-13	-1.10053	-0.708112	1.95837e-05	-0.457584	-0.706138	8.7331e-05	-0.411264	-0.677326
47402059	chr12:47402059:G:C	2.21576e-12	-2.90362e-10	-0.415618	4.11711e-05	-2.90362e-10	-0.420682	0.000170598	-2.90362e-10	-0.418986
47402178	chr12:47402178:T:C	3.37888e-13	-1.19228	-1.10398	1.23624e-05	-0.529447	-1.09431	5.45102e-05	-0.481817	-1.07809
47402323	chr12:47402323:T:G	5.60347e-13	-1.02009	-0.770321	2.03832e-05	-0.354728	-0.768976	9.08529e-05	-0.307288	-0.741766
47402387	chr12:47402387:C:A	2.16692e-13	-1.86001	-0.880479	1.11875e-05	-0.837679	-0.885944	4.75304e-05	-0.815883	-0.881043
47402486	chr12:47402486:A:G	1.62012e-12	-2.90362e-10	-0.728714	3.01018e-05	-2.90362e-10	-0.733834	0.000124332	-2.90362e-10	-0.735344
47402559	chr12:47402559:T:C	1.19087e-12	-2.90362e-10	-1.03653	2.22221e-05	-2.90362e-10	-1.03733	9.179e-05	-2.90362e-10	-1.03879
47402641	chr12:47402641:C:T	6.02437e-13	-1.71799	-2.70255e-10	9.88042e-06	-1.84786	-2.70255e-10	3.99313e-05	-1.87114	-2.70255e-10
47402935	chr12:47402935:G:A	5.21541e-13	-1.08736	-0.774823	1.8602e-05	-0.441613	-0.773533	8.28098e-05	-0.39534	-0.74641
47403089	chr12:47403089:G:A	1.42802e-12	-2.90362e-10	-0.854923	2.66213e-05	-2.90362e-10	-0.856707	0.000110738	-2.90362e-10	-0.851132
47403119	chr12:47403119:C:T	1.49189e-12	-2.90362e-10	-0.811171	2.74372e-05	-2.90362e-10	-0.826519	0.000113315	-2.90362e-10	-0.828127
47403144	chr12:47403144:G:C	5.30763e-13	-1.04323	-0.801426	1.91548e-05	-0.38576	-0.800104	8.53081e-05	-0.338286	-0.77374
47403271	chr12:47403271:T:C	4.58887e-13	-1.99017	-2.70255e-10	9.3784e-06	-1.90001	-2.70255e-10	3.70553e-05	-1.94588	-2.70255e-10
47403566	chr12:47403566:C:T	5.70628e-13	-1.00698	-0.765248	2.085e-05	-0.337201	-0.76386	9.29618e-05	-0.289585	-0.736523
47403597	chr12:47403597:C:G	5.42376e-13	-1.02012	-0.802892	1.97269e-05	-0.354401	-0.802034	8.78934e-05	-0.306937	-0.775234
47404284	chr12:47404284:T:C	5.69975e-13	-0.988522	-0.784856	2.09728e-05	-0.311568	-0.783625	9.35056e-05	-0.263513	-0.756761
47404724	chr12:47404724:A:G	5.38516e-13	-1.00625	-0.823899	1.97145e-05	-0.334269	-0.822796	8.77799e-05	-0.286309	-0.797154
47404842	chr12:47404842:C:T	1.05157e-12	-2.90362e-10	-1.16093	1.96062e-05	-2.90362e-10	-1.16257	8.07178e-05	-2.90362e-10	-1.16734
47405110	chr12:47405110:G:C	1.61095e-12	-2.90362e-10	-0.734391	2.98789e-05	-2.90362e-10	-0.741266	0.000123721	-2.90362e-10	-0.740269
47405146	chr12:47405146:C:T	1.90963e-12	-2.90362e-10	-0.564304	3.53766e-05	-2.90362e-10	-0.572366	0.00014662	-2.90362e-10	-0.57045
47405672	chr12:47405672:C:G	1.95308e-12	-2.90362e-10	-0.541809	3.6414e-05	-2.90362e-10	-0.543464	0.000154955	-2.90362e-10	-0.515158
47405827	chr12:47405827:A:G	1.26511e-12	-2.90362e-10	-0.976055	2.40043e-05	-2.90362e-10	-0.960184	9.75968e-05	-2.90362e-10	-0.977451
47405848	chr12:47405848:T:C	6.53253e-13	-0.880431	-0.756574	2.54274e-05	-0.1565	-0.74609	0.000114046	-0.104262	-0.717429
47405864	chr12:47405864:T:C	6.53207e-13	-0.935364	-0.701711	2.46143e-05	-0.241186	-0.693904	0.000109546	-0.191226	-0.670723
47405975	chr12:47405975:G:T	6.05932e-13	-1.7122	-2.70255e-10	8.68609e-06	-1.97669	-2.70255e-10	3.64869e-05	-1.96134	-2.70255e-10
47406810	chr12:47406810:G:A	1.76959e-12	-2.90362e-10	-0.640469	3.32858e-05	-2.90362e-10	-0.633287	0.000138724	-2.90362e-10	-0.625806
47406822	chr12:47406822:C:T	4.9772e-13	-0.86313	-1.0458	5.6047e-05	0.92424	-1.03647	0.000237865	0.935404	-1.022
47406845	chr12:47406845:T:G	5.69118e-13	-0.972389	-0.802493	2.20838e-05	-0.24651	-0.797063	9.69332e-05	-0.208114	-0.77616
47406931	chr12:47406931:A:G	5.74077e-13	-0.968093	-0.798114	2.23214e-05	-0.240162	-0.79271	9.79125e-05	-0.202583	-0.771638
47406960	chr12:47406960:T:C	1.10375e-12	-2.90362e-10	-1.1125	2.09545e-05	-2.90362e-10	-1.09607	8.57998e-05	-2.90362e-10	-1.10628
47406968	chr12:47406968:C:T	3.87762e-13	-1.11637	-1.04221	1.50449e-05	-0.398222	-1.02915	6.57457e-05	-0.361149	-1.01135
47407879	chr12:47407879:T:G	5.59102e-13	-1.11052	-0.68212	2.14627e-05	-0.402084	-0.670018	9.4959e-05	-0.362682	-0.642169
47408010	chr12:47408010:A:G	1.44206e-12	-2.90362e-10	-0.845144	2.65728e-05	-2.90362e-10	-0.85853	0.000113345	-2.90362e-10	-0.827863
47408053	chr12:47408053:G:A	4.90711e-13	-1.21733	-0.705782	1.73854e-05	-0.583359	-0.699429	7.58078e-05	-0.554232	-0.675862
47408086	chr12:47408086:T:C	4.91327e-13	-1.25034	-0.671519	1.71306e-05	-0.6327	-0.664849	7.46375e-05	-0.60479	-0.640863
47408164	chr12:47408164:A:C	1.11173e-12	-1.1053	-2.70255e-10	3.21505e-05	-0.66799	-2.70255e-10	0.000126353	-0.719217	-2.70255e-10
47408177	chr12:47408177:CA:C	5.20892e-13	-1.14249	-0.720941	1.87863e-05	-0.490301	-0.714991	8.19893e-05	-0.45994	-0.691767
47408263	chr12:47408263:T:A	6.99321e-13	-1.56886	-2.70255e-10	9.16848e-06	-1.92265	-2.70255e-10	3.89119e-05	-1.897	-2.70255e-10
47408266	chr12:47408266:T:C	5.49519e-13	-1.09338	-0.716552	2.151e-05	-0.377247	-0.692652	9.45784e-05	-0.341601	-0.667266
47408267	chr12:47408267:A:G	1.40298e-12	-2.90362e-10	-0.872616	2.65919e-05	-2.90362e-10	-0.857809	0.000109425	-2.90362e-10	-0.863059
47408433	chr12:47408433:A:G	1.25197e-12	-2.90362e-10	-0.986498	2.3657e-05	-2.90362e-10	-0.974757	9.74997e-05	-2.90362e-10	-0.978446
47408523	chr12:47408523:G:C	2.35724e-13	-1.42272	-1.23359	2.43421e-06	-2.01522	-1.23357	1.00965e-05	-2.01263	-1.23348
47408763	chr12:47408763:G:A	1.82993e-12	-2.90362e-10	-0.606938	3.32922e-05	-2.90362e-10	-0.633094	0.000140447	-2.90362e-10	-0.613463
47408794	chr12:47408794:A:G	4.42668e-13	-1.32929	-0.696866	1.00001e-05	-1.14654	-0.689281	4.12935e-05	-1.16871	-0.66888
47409338	chr12:47409338:G:T	1.75963e-13	-1.95984	-0.988859	3.04508e-06	-2.03202	-0.992875	1.2708e-05	-2.03058	-0.985483
47409371	chr12:47409371:T:C	1.40288e-12	-2.90362e-10	-0.872685	2.659e-05	-2.90362e-10	-0.857882	0.000109417	-2.90362e-10	-0.863127
47409947	chr12:47409947:C:G	6.35981e-13	-1.6638	-2.70255e-10	1.00486e-05	-1.83099	-2.70255e-10	4.44879e-05	-1.76308	-2.70255e-10
47410069	chr12:47410069:A:AT	5.38e-13	-1.07802	-0.753093	2.11201e-05	-0.357797	-0.730395	9.28251e-05	-0.322022	-0.705557
47410213	chr12:47410213:T:C	1.24189e-12	-2.90362e-10	-0.994584	2.31569e-05	-2.90362e-10	-0.996127	9.62606e-05	-2.90362e-10	-0.991237
47410265	chr12:47410265:T:C	1.27278e-12	-2.90362e-10	-0.970015	2.37313e-05	-2.90362e-10	-0.971624	9.86714e-05	-2.90362e-10	-0.9665
47410373	chr12:47410373:C:A	1.78803e-13	-1.94082	-0.991863	3.04633e-06	-2.02864	-0.995841	1.27261e-05	-2.02614	-0.988501
47411127	chr12:47411127:G:A	1.45151e-12	-2.90362e-10	-0.838607	2.75378e-05	-2.90362e-10	-0.822856	0.000113261	-2.90362e-10	-0.828598
47411602	chr12:47411602:G:A	2.08663e-12	-2.90362e-10	-0.475664	3.9288e-05	-2.90362e-10	-0.467498	0.000163907	-2.90362e-10	-0.458998
47411716	chr12:47411716:C:T	1.5181e-13	-1.88093	-1.21541	7.45761e-06	-0.911616	-1.21757	3.14285e-05	-0.893482	-1.2171
47411970	chr12:47411970:C:A	1.86807e-13	-1.86515	-1.02375	9.22684e-06	-0.886711	-1.02959	3.89524e-05	-0.869837	-1.02612
47411990	chr12:47411990:G:A	9.79209e-13	-2.90362e-10	-1.23222	1.82761e-05	-2.90362e-10	-1.23282	7.56172e-05	-2.90362e-10	-1.23261
47412603	chr12:47412603:C:T	1.08815e-12	-2.90362e-10	-1.12674	2.03264e-05	-2.90362e-10	-1.12649	8.35397e-05	-2.90362e-10	-1.13297
47412676	chr12:47412676:A:T	1.54678e-13	-1.87044	-1.20718	7.72473e-06	-0.884468	-1.20952	3.25802e-05	-0.865487	-1.2091
47412732	chr12:47412732:A:G	1.56181e-13	-1.86146	-1.20649	7.91247e-06	-0.861105	-1.20887	3.33811e-05	-0.841896	-1.20841
47412870	chr12:47412870:T:C	1.03691e-12	-2.90362e-10	-1.17497	1.96018e-05	-2.90362e-10	-1.1628	8.0457e-05	-2.90362e-10	-1.17057
47412943	chr12:47412943:AG:A	1.30205e-12	-2.90362e-10	-0.947275	2.42362e-05	-2.90362e-10	-0.950571	0.000100874	-2.90362e-10	-0.944426
47413031	chr12:47413031:A:G	9.80235e-13	-2.90362e-10	-1.23118	1.82812e-05	-2.90362e-10	-1.23254	7.5639e-05	-2.90362e-10	-1.23232
47413038	chr12:47413038:C:A	2.11896e-12	-2.90362e-10	-0.460292	3.99075e-05	-2.90362e-10	-0.451853	0.000166438	-2.90362e-10	-0.443672
47413154	chr12:47413154:G:A	2.13155e-12	-2.90362e-10	-0.454366	4.0146e-05	-2.90362e-10	-0.445896	0.000167438	-2.90362e-10	-0.437684
47413215	chr12:47413215:T:C	5.4791e-13	-1.18198	-0.63088	5.32539e-06	-1.82958	-0.636348	2.33722e-05	-1.75515	-0.651599
47413497	chr12:47413497:G:A	1.56521e-13	-1.86877	-1.197	7.83106e-06	-0.880481	-1.19984	3.30363e-05	-0.861364	-1.19933
47413630	chr12:47413630:G:A	6.50929e-13	-1.64057	-2.70255e-10	1.28691e-05	-1.58359	-2.70255e-10	5.19902e-05	-1.60724	-2.70255e-10
47413742	chr12:47413742:CT:C	1.6707e-12	-2.90362e-10	-0.697971	3.09553e-05	-2.90362e-10	-0.705875	0.000128263	-2.90362e-10	-0.704212
47413750	chr12:47413750:T:G	6.53311e-13	-0.489729	-1.14719	5.00308e-06	-1.37493	-1.15343	2.29841e-05	-1.25392	-1.16957
47414054	chr12:47414054:G:A	1.13897e-10	-2.90362e-10	3.52408	0.0021445	-2.90362e-10	3.53224	0.0100172	-2.90362e-10	3.65376
47414168	chr12:47414168:G:A	3.24834e-12	-2.90362e-10	-0.0330713	5.93715e-05	-2.90362e-10	-0.0546031	0.000252842	-2.90362e-10	-0.0255299
47414201	chr12:47414201:G:A	1.82401e-13	-1.87137	-1.04139	2.96684e-06	-2.02804	-1.02288	1.22977e-05	-2.01989	-1.02899
47414463	chr12:47414463:A:G	1.68495e-13	-1.91968	-1.07238	2.83186e-06	-2.02284	-1.07464	1.18184e-05	-2.01937	-1.06927
47414754	chr12:47414754:G:A	1.67455e-11	-2.90362e-10	1.60692	0.000330028	-2.90362e-10	1.66076	0.00139178	-2.90362e-10	1.68004
47414831	chr12:47414831:T:C	1.36419e-13	-1.9704	-1.23284	2.39155e-06	-2.03296	-1.23352	9.89474e-06	-2.0328	-1.23349
47414899	chr12:47414899:G:A	3.95672e-13	-1.45369	-0.684693	4.43532e-06	-1.95914	-0.689679	1.898e-05	-1.91079	-0.704114
47415090	chr12:47415090:C:T	1.34531e-13	-1.98835	-1.22882	5.19274e-06	-1.26164	-1.22952	2.18072e-05	-1.24649	-1.22956
47415096	chr12:47415096:A:G	1.3553e-12	-2.90362e-10	-0.907189	2.55759e-05	-2.90362e-10	-0.896768	0.000106521	-2.90362e-10	-0.88995
47415786	chr12:47415786:G:A	1.30471e-12	-2.90362e-10	-0.945233	2.40533e-05	-2.90362e-10	-0.958147	0.000100005	-2.90362e-10	-0.953076
47415896	chr12:47415896:C:T	3.32848e-13	-1.85578	-0.455509	6.03031e-06	-1.90217	-0.439448	2.38658e-05	-1.94499	-0.440856
47415992	chr12:47415992:G:A	1.06876e-12	-2.90362e-10	-1.14472	1.99696e-05	-2.90362e-10	-1.14421	8.19941e-05	-2.90362e-10	-1.15165
47416111	chr12:47416111:T:C	1.6296e-13	-1.91907	-1.1064	2.73351e-06	-2.02391	-1.10892	1.13974e-05	-2.02019	-1.10472
47416204	chr12:47416204:C:T	4.50453e-13	-1.39689	-0.611824	4.9529e-06	-1.94451	-0.593929	2.00587e-05	-1.94278	-0.61685
47416507	chr12:47416507:C:T	1.4764e-13	-1.95595	-1.16824	6.36635e-06	-1.11108	-1.17632	2.67105e-05	-1.09868	-1.17456
47416715	chr12:47416715:G:T	1.58788e-13	-1.91543	-1.13597	7.20118e-06	-1.02374	-1.14043	3.02102e-05	-1.01241	-1.1377
47416861	chr12:47416861:G:C	1.36783e-13	-1.97341	-1.22717	5.65666e-06	-1.17621	-1.22938	2.37292e-05	-1.16251	-1.22908
47416988	chr12:47416988:G:A	1.63417e-13	-1.93759	-1.08508	7.21176e-06	-1.0734	-1.0893	3.03051e-05	-1.06116	-1.08582
47416997	chr12:47416997:A:T	1.75742e-12	-2.90362e-10	-0.647366	3.26813e-05	-2.90362e-10	-0.651615	0.000136314	-2.90362e-10	-0.643334
47417043	chr12:47417043:G:A	1.57347e-13	-1.96314	-1.09738	6.60925e-06	-1.14069	-1.10926	2.77828e-05	-1.12739	-1.10649
47417095	chr12:47417095:G:C	1.7585e-12	-2.90362e-10	-0.646751	3.27011e-05	-2.90362e-10	-0.651007	0.000136397	-2.90362e-10	-0.642723
47417422	chr12:47417422:C:T	2.17179e-13	-1.54483	-1.19342	2.61549e-06	-1.98995	-1.18702	1.04644e-05	-2.01528	-1.19504
47418405	chr12:47418405:G:A	2.54761e-12	-2.90362e-10	-0.276057	4.80436e-05	-2.90362e-10	-0.266308	0.000200243	-2.90362e-10	-0.258762
47418484	chr12:47418484:A:G	3.09943e-13	-1.9028	-0.479778	5.13942e-06	-2.01766	-0.483816	2.19464e-05	-2.01339	-0.456306
47418502	chr12:47418502:G:A	4.16287e-13	-0.888085	-1.19951	4.10227e-06	-1.53513	-1.19174	1.78987e-05	-1.47592	-1.19765
47418818	chr12:47418818:C:G	1.10331e-12	-2.90362e-10	-1.1129	2.04808e-05	-2.90362e-10	-1.11893	8.50486e-05	-2.90362e-10	-1.11507
47418937	chr12:47418937:G:A	1.78442e-13	-1.81371	-1.12099	4.7534e-06	-1.46727	-1.11229	2.03162e-05	-1.43958	-1.1073
47418993	chr12:47418993:A:G	2.06138e-13	-1.70215	-1.08827	2.78086e-06	-2.03038	-1.08528	1.15042e-05	-2.01648	-1.0991
47418999	chr12:47418999:C:T	2.81418e-13	-1.87628	-0.602853	5.50978e-06	-1.85616	-0.575731	2.11767e-05	-1.90888	-0.596514
47419094	chr12:47419094:A:G	2.88706e-13	-1.88002	-0.573538	4.64164e-06	-2.03285	-0.570496	1.90528e-05	-2.02656	-0.584524
47419534	chr12:47419534:T:C	2.11194e-12	-2.90362e-10	-0.46361	3.93756e-05	-2.90362e-10	-0.46527	0.000162232	-2.90362e-10	-0.469269
47419841	chr12:47419841:CA:C	1.08171e-12	-1.79858	0.665905	1.60761e-05	-2.01852	0.657438	6.78503e-05	-1.99626	0.655273
47419988	chr12:47419988:G:A	7.41004e-13	-1.51096	-2.70255e-10	3.50379e-05	-0.581988	-2.70255e-10	0.000118631	-0.782281	-2.70255e-10
47420010	chr12:47420010:T:C	1.00891e-12	-2.90362e-10	-1.20234	1.90086e-05	-2.90362e-10	-1.19353	7.81982e-05	-2.90362e-10	-1.19905
47420172	chr12:47420172:A:T	3.53327e-13	-1.58083	-0.67075	4.30318e-06	-2.00682	-0.672241	1.80504e-05	-1.97408	-0.691054
47420368	chr12:47420368:CAG:C	1.84364e-11	1.70311	-2.70255e-10	0.000608132	2.27197	-2.70255e-10	0.00245578	2.2479	-2.70255e-10
47420376	chr12:47420376:A:G	1.71667e-12	-1.83485	1.16402	2.63079e-05	-2.02653	1.15798	0.000110732	-2.00996	1.15878
47420703	chr12:47420703:G:A	1.3828e-12	-1.71162	0.824515	1.95777e-05	-1.98367	0.819642	8.37182e-05	-1.94749	0.816652
47421037	chr12:47421037:G:A	2.01692e-12	-2.90362e-10	-0.509645	3.75744e-05	-2.90362e-10	-0.512096	0.000155046	-2.90362e-10	-0.514577
47421068	chr12:47421068:G:A	3.83986e-13	-1.14907	-1.01929	6.32361e-06	-1.29046	-1.00367	2.772e-05	-1.24605	-0.990087
47421142	chr12:47421142:T:A	3.20708e-13	-1.87646	-0.471983	6.29856e-06	-1.85511	-0.442986	2.41955e-05	-1.90814	-0.463988
47421189	chr12:47421189:G:A	1.56357e-13	-1.93487	-1.13195	6.93721e-06	-1.06643	-1.13509	2.90827e-05	-1.05544	-1.13271
47421400	chr12:47421400:G:A	1.02155e-12	-2.90362e-10	-1.1899	1.90318e-05	-2.90362e-10	-1.19231	7.90898e-05	-2.90362e-10	-1.18771
47421556	chr12:47421556:C:T	1.4125e-12	-2.90362e-10	-0.865855	2.63159e-05	-2.90362e-10	-0.868245	0.000109424	-2.90362e-10	-0.863067
47421557	chr12:47421557:G:A	1.39399e-12	-2.90362e-10	-0.879044	2.59619e-05	-2.90362e-10	-0.881787	0.000108024	-2.90362e-10	-0.875947
47421803	chr12:47421803:T:C	1.00465e-12	-2.90362e-10	-1.20657	1.89118e-05	-2.90362e-10	-1.19863	7.80248e-05	-2.90362e-10	-1.20127
47422002	chr12:47422002:T:C	9.79035e-13	-2.90362e-10	-1.2324	1.82842e-05	-2.90362e-10	-1.23238	7.56372e-05	-2.90362e-10	-1.23235
47422067	chr12:47422067:A:G	2.5215e-13	-1.95044	-0.638505	4.32418e-06	-2.0307	-0.6435	1.83705e-05	-2.02885	-0.618696
47422159	chr12:47422159:T:G	1.49018e-13	-1.92218	-1.19272	6.68531e-06	-1.04297	-1.19553	2.79971e-05	-1.03227	-1.19392
47422173	chr12:47422173:G:A	1.08723e-12	-1.12758	-2.70255e-10	1.64025e-05	-1.34098	-2.70255e-10	6.04661e-05	-1.45621	-2.70255e-10
47422180	chr12:47422180:G:A	6.93541e-13	-1.57716	-2.70255e-10	1.3787e-05	-1.51469	-2.70255e-10	5.56935e-05	-1.53843	-2.70255e-10
47422194	chr12:47422194:T:C	2.96126e-12	-2.90362e-10	-0.125601	5.53339e-05	-2.90362e-10	-0.125031	0.000229235	-2.90362e-10	-0.123548
47422347	chr12:47422347:C:T	1.90162e-13	-1.81644	-1.05465	2.96432e-06	-2.01514	-1.03663	1.23559e-05	-2.00116	-1.04301
47423376	chr12:47423376:T:C	1.03056e-12	-2.90362e-10	-1.18111	1.93583e-05	-2.90362e-10	-1.1753	7.99116e-05	-2.90362e-10	-1.17737
47423920	chr12:47423920:G:A	9.78977e-13	-2.90362e-10	-1.23246	1.82838e-05	-2.90362e-10	-1.2324	7.56153e-05	-2.90362e-10	-1.23264
47424118	chr12:47424118:G:A	2.00567e-13	-1.70138	-1.11644	8.00747e-06	-0.96068	-1.09736	3.2315e-05	-0.970768	-1.112
47424168	chr12:47424168:T:G	1.65331e-12	-2.90362e-10	-0.708434	3.06612e-05	-2.90362e-10	-0.715418	0.000126782	-2.90362e-10	-0.715828
47424198	chr12:47424198:C:T	1.84607e-13	-1.94358	-0.95716	3.35552e-06	-1.99291	-0.934899	1.346e-05	-2.01296	-0.945612
47424528	chr12:47424528:A:G	1.27862e-12	-2.90362e-10	-0.965436	2.38578e-05	-2.90362e-10	-0.966307	9.84983e-05	-2.90362e-10	-0.968257
47424617	chr12:47424617:C:T	1.2081e-12	-2.90362e-10	-1.02216	2.2703e-05	-2.90362e-10	-1.01592	9.36909e-05	-2.90362e-10	-1.01829
47424826	chr12:47424826:C:A	1.52245e-13	-1.97433	-1.11915	2.72536e-06	-2.02491	-1.1109	1.1431e-05	-2.01543	-1.10654
47425112	chr12:47425112:A:G	4.5552e-13	-1.99753	-2.70255e-10	8.37258e-06	-2.01345	-2.70255e-10	3.41961e-05	-2.02618	-2.70255e-10
47425163	chr12:47425163:A:T	1.52526e-13	-2.00296	-1.08868	2.79212e-06	-2.03231	-1.07931	1.16568e-05	-2.02834	-1.07406
47425296	chr12:47425296:A:T	1.04838e-12	-2.90362e-10	-1.16397	1.97911e-05	-2.90362e-10	-1.15319	8.12816e-05	-2.90362e-10	-1.16038
47425355	chr12:47425355:A:G	5.37256e-12	-2.90362e-10	0.47009	9.92157e-05	-2.90362e-10	0.458879	0.000410549	-2.90362e-10	0.459198
47425413	chr12:47425413:A:G	3.60342e-13	-1.56363	-0.668291	4.82527e-06	-1.89685	-0.667702	2.09036e-05	-1.86097	-0.657404
47425544	chr12:47425544:A:G	1.13237e-12	-2.90362e-10	-1.08691	2.09558e-05	-2.90362e-10	-1.096	8.74644e-05	-2.90362e-10	-1.08706
47425560	chr12:47425560:G:A	3.41794e-13	-1.59812	-0.686644	4.65104e-06	-1.91541	-0.685915	2.00911e-05	-1.88186	-0.676158
47425695	chr12:47425695:A:C	1.73504e-12	-2.90362e-10	-0.660182	3.30638e-05	-2.90362e-10	-0.639978	0.000138484	-2.90362e-10	-0.627542
47425716	chr12:47425716:G:A	1.46175e-12	-2.90362e-10	-0.831579	2.71285e-05	-2.90362e-10	-0.837831	0.00011219	-2.90362e-10	-0.838099
47425878	chr12:47425878:G:T	1.78448e-13	-1.95439	-0.98028	3.30114e-06	-1.98559	-0.958563	1.32217e-05	-2.00766	-0.96878
47426029	chr12:47426029:G:T	1.3992e-13	-1.99338	-1.18453	2.70806e-06	-1.96421	-1.17798	1.08797e-05	-1.98512	-1.18627
47426092	chr12:47426092:T:TA	9.79272e-13	-2.90362e-10	-1.23216	1.83017e-05	-2.90362e-10	-1.23142	7.56075e-05	-2.90362e-10	-1.23274
47426304	chr12:47426304:C:T	3.65332e-11	2.38701	-2.70255e-10	0.000185712	1.08578	-2.70255e-10	0.000937249	1.28465	-2.70255e-10
47427071	chr12:47427071:G:A	9.98805e-13	-2.90362e-10	-1.21241	1.85911e-05	-2.90362e-10	-1.21573	7.71419e-05	-2.90362e-10	-1.21265
47427165	chr12:47427165:C:A	4.43433e-13	-2.02442	-2.70255e-10	1.18537e-05	-1.66578	-2.70255e-10	5.09755e-05	-1.62695	-2.70255e-10
47427230	chr12:47427230:C:G	1.43198e-12	-2.90362e-10	-0.852154	2.70227e-05	-2.90362e-10	-0.841739	0.000111274	-2.90362e-10	-0.846302
47427287	chr12:47427287:C:T	1.94613e-13	-1.70879	-1.13917	7.70573e-06	-0.974456	-1.122	3.1107e-05	-0.986024	-1.13484
47427458	chr12:47427458:G:A	1.08381e-12	-2.90362e-10	-1.13073	2.04325e-05	-2.90362e-10	-1.12129	8.40313e-05	-2.90362e-10	-1.12711
47427460	chr12:47427460:G:A	3.67114e-13	-1.01482	-1.19848	7.48618e-06	-0.924479	-1.20088	3.51645e-05	-0.801497	-1.19676
47427467	chr12:47427467:CACAG:C	3.70253e-13	-1.00919	-1.19559	7.55788e-06	-0.917743	-1.19808	3.55116e-05	-0.794627	-1.19381
47428655	chr12:47428655:G:A	1.22509e-12	-2.90362e-10	-1.0082	2.2848e-05	-2.90362e-10	-1.00955	9.43911e-05	-2.90362e-10	-1.01085
47428764	chr12:47428764:T:C	5.17817e-13	-1.81932	-0.0500235	7.99461e-06	-2.01079	-0.0488604	3.3989e-05	-1.99602	-0.0362403
47428765	chr12:47428765:G:A	5.4046e-13	-1.64886	-0.177686	7.56373e-06	-1.93849	-0.176563	3.25992e-05	-1.90999	-0.164023
47428858	chr12:47428858:A:C	4.54493e-12	-2.90362e-10	0.302797	8.52657e-05	-2.90362e-10	0.307355	0.000360079	-2.90362e-10	0.328027
47429112	chr12:47429112:T:A	3.30045e-13	-2.02181	-0.297929	6.84437e-06	-1.92778	-0.287213	2.82724e-05	-1.94771	-0.268702
47429243	chr12:47429243:G:A	4.44029e-13	-2.02308	-2.70255e-10	8.64261e-06	-1.98171	-2.70255e-10	3.4977e-05	-2.00361	-2.70255e-10
47429312	chr12:47429312:A:G	3.88689e-13	-0.96689	-1.1893	7.94217e-06	-0.874232	-1.192	3.74247e-05	-0.748581	-1.18738
47429570	chr12:47429570:G:A	9.88804e-13	-2.90362e-10	-1.22247	1.84194e-05	-2.90362e-10	-1.22501	7.64506e-05	-2.90362e-10	-1.22165
47429598	chr12:47429598:G:A	1.07737e-12	-2.90362e-10	-1.1367	1.99628e-05	-2.90362e-10	-1.14455	8.31892e-05	-2.90362e-10	-1.13718
47429718	chr12:47429718:G:A	1.06011e-12	-2.90362e-10	-1.15284	1.97273e-05	-2.90362e-10	-1.15641	8.20455e-05	-2.90362e-10	-1.15102
47429752	chr12:47429752:A:G	2.43028e-13	-1.49165	-1.13415	4.75222e-06	-1.44165	-1.13815	2.19327e-05	-1.33907	-1.13125
47429933	chr12:47429933:T:C	4.00863e-13	-0.950952	-1.1744	8.16668e-06	-0.860684	-1.17767	3.85464e-05	-0.734568	-1.17187
47430244	chr12:47430244:A:G	2.46659e-13	-1.66053	-0.950437	5.05421e-06	-1.58119	-0.937003	2.1248e-05	-1.59017	-0.911868
47430319	chr12:47430319:A:G	5.32722e-13	-0.655239	-1.18573	1.09861e-05	-0.553362	-1.18842	5.25265e-05	-0.413294	-1.18368
47430408	chr12:47430408:A:G	1.04126e-12	-2.90362e-10	-1.17078	1.95874e-05	-2.90362e-10	-1.16353	8.06732e-05	-2.90362e-10	-1.16789
47430502	chr12:47430502:GC:G	3.66312e-13	-1.52063	-0.694856	4.81027e-06	-1.87358	-0.694088	2.08875e-05	-1.83478	-0.68436
47430591	chr12:47430591:G:C	5.16658e-13	-1.15981	-0.71178	2.36171e-05	-0.2595	-0.716945	0.000105315	-0.184996	-0.716339
47431044	chr12:47431044:G:C	2.19984e-13	-1.57069	-1.15472	2.57991e-06	-2.03167	-1.15899	1.06405e-05	-2.03103	-1.1626
47431330	chr12:47431330:G:A	3.15225e-13	-1.67399	-0.691696	4.45283e-06	-1.95391	-0.690969	1.91105e-05	-1.92686	-0.681194
47431607	chr12:47431607:C:T	3.08641e-13	-1.15531	-1.23148	1.46689e-05	-0.221394	-1.2313	6.57026e-05	-0.141481	-1.23168
47431619	chr12:47431619:A:G	1.27596e-12	0.236645	-1.20416	6.1405e-06	-1.12443	-1.19908	2.3095e-05	-1.22061	-1.19807
47432293	chr12:47432293:T:C	9.8439e-13	-2.90362e-10	-1.22695	1.83472e-05	-2.90362e-10	-1.22894	7.60939e-05	-2.90362e-10	-1.22633
47432522	chr12:47432522:T:C	1.234e-12	-2.90362e-10	-1.00095	2.30322e-05	-2.90362e-10	-1.00153	9.5082e-05	-2.90362e-10	-1.00356
47432540	chr12:47432540:G:A	8.70819e-12	-2.90362e-10	0.953049	0.000163283	-2.90362e-10	0.957068	0.000688707	-2.90362e-10	0.97652
47432801	chr12:47432801:T:G	2.55705e-13	-1.37527	-1.19968	1.27708e-05	-0.402627	-1.18863	5.15824e-05	-0.417842	-1.19727
47433202	chr12:47433202:C:T	1.80636e-13	-1.7541	-1.16839	6.86611e-06	-1.05792	-1.1539	2.77873e-05	-1.06892	-1.1648
47433268	chr12:47433268:C:T	1.00814e-12	-2.90362e-10	-1.20311	1.87761e-05	-2.90362e-10	-1.20584	7.8138e-05	-2.90362e-10	-1.19982
47433366	chr12:47433366:A:G	3.35805e-13	-1.61974	-0.682704	4.62167e-06	-1.92584	-0.681827	1.99332e-05	-1.89372	-0.67219
47433411	chr12:47433411:C:T	3.41737e-13	-1.07964	-1.20529	6.95112e-06	-0.992075	-1.20744	3.25149e-05	-0.872816	-1.20378
47433482	chr12:47433482:T:C	9.86552e-13	-2.90362e-10	-1.22475	1.84275e-05	-2.90362e-10	-1.22457	7.61575e-05	-2.90362e-10	-1.22549
47433578	chr12:47433578:G:A	2.486e-13	-1.37674	-1.22638	4.19076e-06	-1.4787	-1.22684	1.8672e-05	-1.4041	-1.22717
47433817	chr12:47433817:G:A	2.2306e-13	-1.67279	-1.03874	4.53422e-06	-1.59857	-1.02819	1.8977e-05	-1.60798	-1.00709
47434046	chr12:47434046:T:G	9.92448e-13	-2.90362e-10	-1.2188	1.84923e-05	-2.90362e-10	-1.22106	7.66856e-05	-2.90362e-10	-1.21858
47434049	chr12:47434049:A:T	1.40809e-12	-2.90362e-10	-0.868978	2.65644e-05	-2.90362e-10	-0.858844	0.000109417	-2.90362e-10	-0.86313
47434088	chr12:47434088:G:C	1.93505e-13	-2.022	-0.831665	3.65252e-06	-2.03227	-0.810734	1.49641e-05	-2.03251	-0.82013
47434701	chr12:47434701:G:T	1.4301e-12	-2.90362e-10	-0.853469	2.69867e-05	-2.90362e-10	-0.843075	0.000111127	-2.90362e-10	-0.847622
47434824	chr12:47434824:G:T	2.25287e-12	-2.90362e-10	-0.399009	4.20878e-05	-2.90362e-10	-0.398659	0.000182765	-2.90362e-10	-0.350095
47435165	chr12:47435165:C:T	9.82111e-13	-2.90362e-10	-1.22927	1.83434e-05	-2.90362e-10	-1.22915	7.58321e-05	-2.90362e-10	-1.22977
47435166	chr12:47435166:TA:T	2.04516e-12	-2.90362e-10	-0.495741	3.74752e-05	-2.90362e-10	-0.514737	0.000159244	-2.90362e-10	-0.487856
47435262	chr12:47435262:C:T	5.13777e-13	-1.02967	-0.847516	2.41727e-05	-0.0993329	-0.853861	0.000107932	-0.0236796	-0.853117
47435521	chr12:47435521:T:C	3.83917e-11	3.3839	-0.947268	0.000174598	1.94857	-0.924501	0.000879911	2.17175	-0.950223
47435805	chr12:47435805:C:T	1.39467e-13	-1.98858	-1.19257	2.67313e-06	-1.96851	-1.18665	1.07534e-05	-1.98887	-1.1942
47436029	chr12:47436029:C:G	1.94822e-12	-2.90362e-10	-0.544297	3.71915e-05	-2.90362e-10	-0.522337	0.000155874	-2.90362e-10	-0.509251
47436170	chr12:47436170:G:A	4.54653e-13	-1.01532	-0.984119	2.21439e-05	-0.0550168	-0.985837	9.89543e-05	0.0227025	-0.98634
47436511	chr12:47436511:G:A	1.79924e-13	-1.95229	-0.974139	3.33418e-06	-1.9842	-0.949988	1.33516e-05	-2.00663	-0.960032
47436639	chr12:47436639:A:G	4.71476e-13	-1.9631	-2.70255e-10	8.25199e-06	-2.02796	-2.70255e-10	3.44375e-05	-2.01915	-2.70255e-10
47436657	chr12:47436657:G:A	1.77647e-13	-1.95818	-0.98099	3.15367e-06	-2.00256	-0.987291	1.32835e-05	-2.01632	-0.955458
47436660	chr12:47436660:T:C	1.98742e-13	-1.72377	-1.1032	7.74563e-06	-1.00606	-1.08523	3.12383e-05	-1.01787	-1.09878
47436727	chr12:47436727:A:G	1.72138e-13	-1.9523	-1.01837	3.1833e-06	-1.98447	-0.996029	1.27497e-05	-2.00688	-1.00591
47437094	chr12:47437094:C:T	3.70293e-12	-2.90362e-10	0.0979096	6.92078e-05	-2.90362e-10	0.0986959	0.00028709	-2.90362e-10	0.101502
47437168	chr12:47437168:C:T	1.24653e-12	-2.90362e-10	-0.990854	2.32345e-05	-2.90362e-10	-0.992781	9.56242e-05	-2.90362e-10	-0.99787
47437198	chr12:47437198:C:T	1.69173e-13	-1.96329	-1.02475	3.19568e-06	-1.9739	-1.00271	1.27687e-05	-1.99886	-1.01244
47437298	chr12:47437298:G:A	1.69821e-13	-1.94835	-1.03587	3.11462e-06	-1.98784	-1.01447	1.24909e-05	-2.00935	-1.02395
47437350	chr12:47437350:G:A	4.49513e-13	-2.0108	-2.70255e-10	8.23224e-06	-2.03036	-2.70255e-10	3.43399e-05	-2.02199	-2.70255e-10
47437360	chr12:47437360:A:G	1.67723e-13	-1.959	-1.03765	3.13916e-06	-1.97806	-1.01641	1.25606e-05	-2.002	-1.02574
47437448	chr12:47437448:G:A	4.22223e-12	-2.90362e-10	0.229149	7.95648e-05	-2.90362e-10	0.238155	0.000337993	-2.90362e-10	0.26473
47437558	chr12:47437558:T:A	1.24432e-12	-2.90362e-10	-0.992627	2.3215e-05	-2.90362e-10	-0.993617	9.589e-05	-2.90362e-10	-0.995094
47437605	chr12:47437605:C:T	1.81676e-13	-1.95679	-0.959957	3.40019e-06	-1.97937	-0.935218	1.35981e-05	-2.00291	-0.945454
47437778	chr12:47437778:G:A	4.45965e-13	-0.973026	-1.0457	4.98184e-06	-1.48705	-1.04557	2.05974e-05	-1.49023	-1.0429
47438090	chr12:47438090:T:C	1.75487e-13	-1.97193	-0.979476	3.37846e-06	-1.96543	-0.955565	1.34714e-05	-1.99226	-0.965462
47439357	chr12:47439357:C:T	5.25421e-13	-1.85477	-2.70255e-10	8.26958e-06	-2.02583	-2.70255e-10	3.44126e-05	-2.01987	-2.70255e-10
47439969	chr12:47439969:A:G	1.0265e-12	-2.90362e-10	-1.18506	1.91542e-05	-2.90362e-10	-1.18589	7.98838e-05	-2.90362e-10	-1.17772
47440392	chr12:47440392:C:T	1.67236e-13	-1.96187	-1.03769	3.14315e-06	-1.97683	-1.01636	1.25682e-05	-2.00138	-1.02574
47440428	chr12:47440428:G:A	1.36921e-12	-2.90362e-10	-0.896984	2.58233e-05	-2.90362e-10	-0.887141	0.000106396	-2.90362e-10	-0.891129
47440619	chr12:47440619:A:G	4.71281e-12	-2.90362e-10	0.339069	9.24663e-05	-2.90362e-10	0.388427	0.000387597	-2.90362e-10	0.40167
47440887	chr12:47440887:C:T	1.90467e-12	-2.90362e-10	-0.566907	3.63537e-05	-2.90362e-10	-0.545122	0.000152316	-2.90362e-10	-0.532336
47441393	chr12:47441393:T:A	1.36684e-12	-2.90362e-10	-0.89871	2.57777e-05	-2.90362e-10	-0.888908	0.00010621	-2.90362e-10	-0.892874
47441424	chr12:47441424:T:C	4.47924e-13	-2.01435	-2.70255e-10	8.22341e-06	-2.03143	-2.70255e-10	3.42596e-05	-2.02433	-2.70255e-10
47441432	chr12:47441432:C:A	1.9997e-13	-1.69596	-1.12484	7.96769e-06	-0.95448	-1.10854	3.21354e-05	-0.967638	-1.1207
47441608	chr12:47441608:T:C	9.92828e-13	-2.90362e-10	-1.21841	1.85427e-05	-2.90362e-10	-1.21834	7.66894e-05	-2.90362e-10	-1.21853
47441967	chr12:47441967:C:A	2.17299e-13	-1.99057	-0.747129	3.99825e-06	-2.02849	-0.724074	1.68079e-05	-2.02065	-0.715797
47442359	chr12:47442359:G:A	1.77918e-13	-1.95068	-0.986966	3.28384e-06	-1.98595	-0.963456	1.31578e-05	-2.00807	-0.973207
47442477	chr12:47442477:A:G	1.24112e-12	-2.90362e-10	-0.9952	2.31561e-05	-2.90362e-10	-0.996161	9.56445e-05	-2.90362e-10	-0.997657
47442633	chr12:47442633:C:T	2.16252e-13	-1.9981	-0.744422	4.00085e-06	-2.03067	-0.721241	1.67902e-05	-2.02449	-0.713006
47442653	chr12:47442653:T:C	1.77509e-13	-1.96865	-0.971298	3.39603e-06	-1.96867	-0.947137	1.35484e-05	-1.99494	-0.957092
47443001	chr12:47443001:G:A	2.16926e-13	-1.99883	-0.740583	4.01596e-06	-2.03088	-0.71726	1.68504e-05	-2.0249	-0.709026
47443230	chr12:47443230:T:C	2.03402e-13	-1.69584	-1.10794	8.16178e-06	-0.948373	-1.09058	3.29186e-05	-0.960756	-1.1035
47443401	chr12:47443401:A:C	1.67401e-13	-1.9776	-1.02097	3.25374e-06	-1.95972	-0.998888	1.29569e-05	-1.9881	-1.00857
47443639	chr12:47443639:A:G	2.08279e-13	-1.72576	-1.05434	8.14764e-06	-1.00739	-1.0333	3.27809e-05	-1.01879	-1.04966
47443709	chr12:47443709:T:C	1.25022e-12	-2.90362e-10	-0.987897	2.33241e-05	-2.90362e-10	-0.988929	9.6337e-05	-2.90362e-10	-0.990443
47443759	chr12:47443759:A:G	7.09216e-13	-1.55481	-2.70255e-10	8.6256e-06	-1.98368	-2.70255e-10	3.64784e-05	-1.96158	-2.70255e-10
47443897	chr12:47443897:G:T	1.37906e-12	-2.90362e-10	-0.889812	2.60065e-05	-2.90362e-10	-0.880072	0.000107156	-2.90362e-10	-0.884006
47444014	chr12:47444014:T:G	3.42124e-13	-1.6128	-0.671001	4.68917e-06	-1.92298	-0.670177	2.02347e-05	-1.89078	-0.660121
47444029	chr12:47444029:T:G	1.8976e-13	-1.719	-1.15421	7.46302e-06	-0.989988	-1.13847	3.01651e-05	-1.00138	-1.15023
47444136	chr12:47444136:T:C	1.0053e-12	-2.90362e-10	-1.20593	1.87845e-05	-2.90362e-10	-1.20539	7.76904e-05	-2.90362e-10	-1.20556
47444200	chr12:47444200:A:G	1.11927e-12	-2.90362e-10	-1.09854	2.10058e-05	-2.90362e-10	-1.09362	8.66312e-05	-2.90362e-10	-1.09664
47444387	chr12:47444387:C:T	1.63102e-12	-2.90362e-10	-0.722007	3.07504e-05	-2.90362e-10	-0.712513	0.000127094	-2.90362e-10	-0.713369
47444694	chr12:47444694:A:G	3.3178e-13	-1.61672	-0.697781	4.55675e-06	-1.92481	-0.696996	1.96549e-05	-1.89279	-0.687179
47444818	chr12:47444818:G:A	1.14304e-12	-0.153021	-0.924503	4.24018e-06	-1.77796	-0.915851	1.74876e-05	-1.77856	-0.918245
47444922	chr12:47444922:G:A	4.62729e-13	-1.98183	-2.70255e-10	8.29701e-06	-2.02252	-2.70255e-10	3.40365e-05	-2.03086	-2.70255e-10
47444995	chr12:47444995:T:C	3.40449e-13	-1.62365	-0.665058	4.69231e-06	-1.92823	-0.664258	2.02356e-05	-1.89671	-0.654141
47445161	chr12:47445161:G:C	2.19606e-13	-1.97675	-0.750384	4.29426e-06	-1.96387	-0.717272	1.7002e-05	-1.9919	-0.733065
47445259	chr12:47445259:T:C	1.76129e-13	-1.97469	-0.973067	3.40584e-06	-1.96386	-0.949067	1.35715e-05	-1.99139	-0.958936
47445842	chr12:47445842:A:G	3.42213e-11	2.32163	-2.70255e-10	0.000178761	1.04763	-2.70255e-10	0.000905507	1.2502	-2.70255e-10
47446043	chr12:47446043:C:T	1.06709e-12	-2.90362e-10	-1.14628	1.98557e-05	-2.90362e-10	-1.14992	8.25876e-05	-2.90362e-10	-1.14444
47446069	chr12:47446069:G:A	1.00166e-12	-2.90362e-10	-1.20956	1.88353e-05	-2.90362e-10	-1.20268	7.76186e-05	-2.90362e-10	-1.20649
47446174	chr12:47446174:C:T	1.93447e-13	-1.72269	-1.13128	7.59691e-06	-0.997202	-1.11347	3.06595e-05	-1.0086	-1.12675
47446671	chr12:47446671:C:G	1.31401e-12	-2.90362e-10	-0.938128	2.43669e-05	-2.90362e-10	-0.945194	0.000101494	-2.90362e-10	-0.9383
47446691	chr12:47446691:C:T	1.72577e-13	-1.96146	-1.00667	3.24867e-06	-1.97625	-0.983926	1.29831e-05	-2.00083	-0.993821
47446860	chr12:47446860:C:T	1.70371e-13	-1.95314	-1.02785	3.15524e-06	-1.98326	-1.00609	1.26368e-05	-2.00605	-1.01563
47446962	chr12:47446962:C:G	1.54323e-12	-2.90362e-10	-0.777339	2.85505e-05	-2.90362e-10	-0.786741	0.000118259	-2.90362e-10	-0.785421
47447408	chr12:47447408:C:T	5.31886e-13	-0.959592	-0.882949	2.56915e-05	-0.00326637	-0.888991	0.000114872	0.0738043	-0.888283
47447656	chr12:47447656:G:A	5.10637e-13	-1.05999	-0.823324	2.37247e-05	-0.1418	-0.830102	0.000105921	-0.0666311	-0.82897
47447953	chr12:47447953:A:T	1.96351e-13	-1.91649	-0.922576	3.46041e-06	-2.00091	-0.896118	1.38733e-05	-2.01818	-0.910151
47448033	chr12:47448033:C:T	5.64176e-13	-1.01661	-0.766996	2.73247e-05	-0.0586672	-0.77196	0.000122368	0.0199982	-0.771264
47448106	chr12:47448106:G:T	3.52135e-13	-1.55971	-0.695246	4.70202e-06	-1.89582	-0.694608	2.03848e-05	-1.85892	-0.684587
47448228	chr12:47448228:A:C	1.66286e-12	-2.90362e-10	-0.702676	3.16373e-05	-2.90362e-10	-0.68408	0.000132634	-2.90362e-10	-0.670705
47448241	chr12:47448241:A:T	1.36351e-13	-1.97131	-1.23242	3.09585e-06	-1.77491	-1.23345	1.25207e-05	-1.798	-1.23291
47448393	chr12:47448393:A:T	1.35872e-13	-1.97473	-1.23252	3.08159e-06	-1.78236	-1.23061	1.24485e-05	-1.80477	-1.23193
47448510	chr12:47448510:T:C	1.35886e-13	-1.97357	-1.23359	3.07582e-06	-1.78166	-1.23319	1.24349e-05	-1.80424	-1.23356
47448563	chr12:47448563:C:T	1.05416e-12	-2.90362e-10	-1.15847	1.97357e-05	-2.90362e-10	-1.15599	8.13899e-05	-2.90362e-10	-1.15904
47448587	chr12:47448587:C:T	1.36563e-13	-1.97096	-1.23122	3.0917e-06	-1.77681	-1.23289	1.25099e-05	-1.79987	-1.2319
47448630	chr12:47448630:A:C	1.35343e-13	-1.97783	-1.23332	3.04782e-06	-1.79043	-1.23357	1.23309e-05	-1.81266	-1.23352
47448770	chr12:47448770:G:A	1.3528e-13	-1.97994	-1.23169	3.03357e-06	-1.79554	-1.23313	1.2284e-05	-1.8177	-1.23229
47449371	chr12:47449371:T:C	1.36207e-13	-1.97124	-1.23356	3.09135e-06	-1.77702	-1.23279	1.24931e-05	-1.79973	-1.23339
47449568	chr12:47449568:A:G	1.35532e-13	-1.97626	-1.2335	3.06068e-06	-1.78719	-1.2326	1.23732e-05	-1.80948	-1.23328
47449768	chr12:47449768:G:A	1.81465e-13	-1.85319	-1.06472	2.90293e-06	-2.02562	-1.04708	1.20626e-05	-2.01549	-1.0527
47450050	chr12:47450050:C:T	4.53646e-13	-2.00165	-2.70255e-10	8.40052e-06	-2.01012	-2.70255e-10	3.42694e-05	-2.02404	-2.70255e-10
47450422	chr12:47450422:A:G	7.9634e-13	-1.43894	-2.70255e-10	2.88165e-05	-0.777469	-2.70255e-10	0.000117646	-0.790614	-2.70255e-10
47450473	chr12:47450473:T:A	1.35955e-13	-1.97586	-1.23078	3.06092e-06	-1.78705	-1.23265	1.2393e-05	-1.80963	-1.23153
47450499	chr12:47450499:T:C	1.93298e-13	-1.84523	-1.00951	4.32587e-06	-1.66519	-1.00862	1.60866e-05	-1.77086	-1.00945
47450605	chr12:47450605:A:T	1.36094e-13	-1.97363	-1.232	3.07305e-06	-1.78247	-1.23328	1.2435e-05	-1.80523	-1.23255
47450695	chr12:47450695:G:A	1.3641e-12	-2.90362e-10	-0.900719	2.57199e-05	-2.90362e-10	-0.891153	0.000105984	-2.90362e-10	-0.895009
47450698	chr12:47450698:A:G	3.05882e-13	-2.00283	-0.392939	6.43946e-06	-1.92437	-0.351603	2.51382e-05	-1.96049	-0.373421
47450819	chr12:47450819:T:C	1.00173e-12	-2.90362e-10	-1.20949	1.88368e-05	-2.90362e-10	-1.2026	7.76246e-05	-2.90362e-10	-1.20641
47450870	chr12:47450870:A:G	1.35018e-13	-1.98024	-1.23332	3.03815e-06	-1.79506	-1.2321	1.22826e-05	-1.81713	-1.23299
47450889	chr12:47450889:G:A	1.353e-13	-1.97817	-1.23331	3.05041e-06	-1.79107	-1.23207	1.23309e-05	-1.81322	-1.23297
47451008	chr12:47451008:T:G	1.35913e-13	-1.97417	-1.23278	3.08191e-06	-1.78194	-1.23092	1.24489e-05	-1.80475	-1.23192
47451194	chr12:47451194:T:C	5.75145e-13	-0.941217	-0.823131	2.88335e-05	0.0511834	-0.828063	0.000129368	0.131808	-0.827446
47451614	chr12:47451614:G:C	1.3494e-13	-1.98055	-1.23359	3.03133e-06	-1.79641	-1.23301	1.22569e-05	-1.81872	-1.23349
47451747	chr12:47451747:G:C	1.34761e-13	-1.98188	-1.23359	3.02252e-06	-1.79935	-1.23297	1.22217e-05	-1.82161	-1.23347
47451753	chr12:47451753:C:T	1.37561e-12	-2.90362e-10	-0.892321	2.594e-05	-2.90362e-10	-0.88263	0.000106885	-2.90362e-10	-0.886544
47451759	chr12:47451759:T:G	1.05293e-12	-2.90362e-10	-1.15964	1.94786e-05	-2.90362e-10	-1.1691	8.14656e-05	-2.90362e-10	-1.15811
47451810	chr12:47451810:G:A	8.52391e-13	-0.137541	-1.23338	2.39315e-06	-2.03225	-1.23355	9.9906e-06	-2.02306	-1.23359
47451861	chr12:47451861:G:A	1.35184e-13	-1.97891	-1.23342	3.04324e-06	-1.79313	-1.23236	1.23029e-05	-1.81531	-1.23315
47451978	chr12:47451978:T:C	3.39787e-13	-1.59236	-0.698293	4.6065e-06	-1.91324	-0.697707	1.99235e-05	-1.87872	-0.687671
47451980	chr12:47451980:T:G	1.35286e-13	-1.97808	-1.2335	3.04695e-06	-1.79169	-1.23258	1.23146e-05	-1.81423	-1.23328
47452168	chr12:47452168:A:T	1.34597e-13	-1.98313	-1.23356	3.00124e-06	-1.8066	-1.23279	1.2146e-05	-1.8279	-1.23339
47452282	chr12:47452282:C:T	1.27692e-12	-0.966766	-2.70255e-10	1.33311e-05	-1.54832	-2.70255e-10	6.26505e-05	-1.42072	-2.70255e-10
47453590	chr12:47453590:A:G	1.35286e-13	-1.97814	-1.23344	3.04473e-06	-1.79151	-1.2335	1.23119e-05	-1.81415	-1.23358
47453679	chr12:47453679:C:A	7.11237e-13	-1.55196	-2.70255e-10	8.97639e-06	-1.94382	-2.70255e-10	3.62641e-05	-1.96747	-2.70255e-10
47454285	chr12:47454285:C:T	1.22126e-12	-2.90362e-10	-1.01133	2.26429e-05	-2.90362e-10	-1.01857	9.45711e-05	-2.90362e-10	-1.00894
47454524	chr12:47454524:T:C	4.25755e-13	-1.65338	-0.411723	5.98506e-06	-1.93689	-0.412265	2.58626e-05	-1.9053	-0.400196
47454594	chr12:47454594:C:T	1.35219e-13	-1.97857	-1.2335	3.04579e-06	-1.79207	-1.23259	1.231e-05	-1.8146	-1.23328
47454624	chr12:47454624:T:G	4.50976e-13	-2.00756	-2.70255e-10	8.24804e-06	-2.02844	-2.70255e-10	3.41944e-05	-2.02623	-2.70255e-10
47454710	chr12:47454710:T:C	1.77639e-13	-1.9707	-0.968516	3.23915e-06	-1.98776	-0.975345	1.34942e-05	-2.00525	-0.950787
47454714	chr12:47454714:T:C	1.78192e-13	-1.96961	-0.966506	3.2425e-06	-1.98872	-0.973348	1.35127e-05	-2.006	-0.94867
47454715	chr12:47454715:G:A	1.78231e-13	-1.96524	-0.970651	3.21805e-06	-1.99221	-0.977427	1.34186e-05	-2.00871	-0.95295
47454723	chr12:47454723:A:T	1.8182e-13	-1.95946	-0.956491	3.24946e-06	-1.99645	-0.963479	1.35722e-05	-2.01194	-0.938332
47454729	chr12:47454729:A:G	1.79998e-13	-1.95222	-0.973808	3.17898e-06	-2.00132	-0.980538	1.32836e-05	-2.01557	-0.956202
47454736	chr12:47454736:T:C	1.78718e-13	-1.96857	-0.964588	3.24652e-06	-1.98939	-0.971445	1.35328e-05	-2.00649	-0.946689
47454793	chr12:47454793:A:G	1.59294e-12	-2.0058	1.26017	3.43108e-05	-1.92939	1.32644	0.000141799	-1.9544	1.35052
47454875	chr12:47454875:T:C	1.34553e-13	-2.01136	-1.20565	5.04653e-06	-1.30789	-1.21183	2.04316e-05	-1.33166	-1.20955
47454917	chr12:47454917:T:TA	1.83534e-12	-2.90362e-10	-0.603988	3.36761e-05	-2.90362e-10	-0.621628	0.000139665	-2.90362e-10	-0.619052
47454918	chr12:47454918:G:A	1.83278e-12	-2.90362e-10	-0.605384	3.36291e-05	-2.90362e-10	-0.623025	0.000139473	-2.90362e-10	-0.620427
47455156	chr12:47455156:A:G	2.0481e-13	-1.65707	-1.13982	8.59054e-06	-0.865064	-1.12269	3.46401e-05	-0.877742	-1.13554
47455172	chr12:47455172:G:A	1.94482e-12	-2.90362e-10	-0.546046	3.65728e-05	-2.90362e-10	-0.539114	0.000148724	-2.90362e-10	-0.556202
47455291	chr12:47455291:G:A	5.55792e-13	-0.968897	-0.829679	2.69284e-05	-0.00880108	-0.836436	0.00012044	0.0685402	-0.835686
47455373	chr12:47455373:A:G	1.37848e-13	-1.96183	-1.23099	3.14694e-06	-1.75922	-1.23277	1.27181e-05	-1.78356	-1.23171
47455547	chr12:47455547:A:G	1.04968e-12	-2.90362e-10	-1.16273	1.96466e-05	-2.90362e-10	-1.16051	8.10406e-05	-2.90362e-10	-1.16334
47455559	chr12:47455559:C:A	5.83119e-13	-1.05026	-0.700321	2.74344e-05	-0.120216	-0.706404	0.000122307	-0.0446516	-0.707114
47455562	chr12:47455562:C:T	1.10427e-12	-2.90362e-10	-1.11203	2.04466e-05	-2.90362e-10	-1.1206	8.53097e-05	-2.90362e-10	-1.11201
47455600	chr12:47455600:T:C	1.35658e-13	-1.97725	-1.23158	3.04968e-06	-1.7903	-1.23308	1.23422e-05	-1.81307	-1.2322
47455771	chr12:47455771:T:C	5.78317e-12	-2.90362e-10	0.543737	0.00010667	-2.90362e-10	0.531322	0.000440947	-2.90362e-10	0.530628
47456068	chr12:47456068:T:C	3.25007e-13	-1.61602	-0.719105	4.46005e-06	-1.92473	-0.718526	1.92564e-05	-1.89175	-0.708699
47456087	chr12:47456087:T:C	1.05788e-12	-2.90362e-10	-1.15495	1.95628e-05	-2.90362e-10	-1.16479	8.18491e-05	-2.90362e-10	-1.15342
47456170	chr12:47456170:G:A	8.88261e-13	-0.0992742	-1.23043	2.41151e-06	-2.03049	-1.22767	1.00772e-05	-2.01931	-1.22872
47456402	chr12:47456402:A:G	3.27066e-13	-1.63119	-0.697616	4.51823e-06	-1.93317	-0.697124	1.95299e-05	-1.90163	-0.684722
47456465	chr12:47456465:C:A	1.37454e-13	-1.96381	-1.23187	3.13245e-06	-1.76338	-1.23322	1.26622e-05	-1.78723	-1.23244
47456562	chr12:47456562:A:G	5.43079e-13	-0.993362	-0.828353	2.60838e-05	-0.0419911	-0.835112	0.000116548	0.0343809	-0.834375
47456731	chr12:47456731:T:C	5.80471e-13	-1.00577	-0.749365	2.83829e-05	-0.0378931	-0.754738	0.000127092	0.0406379	-0.754023
47456811	chr12:47456811:C:T	1.06522e-12	-2.90362e-10	-1.14804	2.02119e-05	-2.90362e-10	-1.13215	8.32001e-05	-2.90362e-10	-1.13705
47456812	chr12:47456812:G:A	1.36564e-13	-1.96864	-1.23354	3.11135e-06	-1.76998	-1.23339	1.25658e-05	-1.79372	-1.23359
47456903	chr12:47456903:G:A	1.21588e-12	-2.90362e-10	-1.01575	2.28726e-05	-2.90362e-10	-1.00848	9.42614e-05	-2.90362e-10	-1.01222
47457413	chr12:47457413:G:A	1.25736e-12	-2.90362e-10	-0.982201	2.38334e-05	-2.90362e-10	-0.967331	9.71695e-05	-2.90362e-10	-0.981839
47457503	chr12:47457503:C:T	1.07715e-12	-2.90362e-10	-1.1369	2.02485e-05	-2.90362e-10	-1.13034	8.35575e-05	-2.90362e-10	-1.13276
47457576	chr12:47457576:G:A	2.37317e-12	-2.90362e-10	-0.346987	4.55737e-05	-2.90362e-10	-0.319086	0.000189747	-2.90362e-10	-0.312602
47457593	chr12:47457593:C:T	1.1595e-12	-2.90362e-10	-1.06323	2.16419e-05	-2.90362e-10	-1.06378	8.93704e-05	-2.90362e-10	-1.06551
47457962	chr12:47457962:G:A	1.40119e-12	-2.90362e-10	-0.873891	2.6171e-05	-2.90362e-10	-0.873764	0.000107806	-2.90362e-10	-0.877959
47458026	chr12:47458026:C:T	2.14664e-12	-2.90362e-10	-0.447313	4.03759e-05	-2.90362e-10	-0.440183	0.000164034	-2.90362e-10	-0.458223
47458261	chr12:47458261:A:C	6.89895e-12	-2.90362e-10	0.720154	0.00013645	-2.90362e-10	0.777541	0.000571301	-2.90362e-10	0.789621
47458391	chr12:47458391:C:T	1.80002e-13	-1.7428	-1.1832	7.09594e-06	-1.00861	-1.17029	2.87125e-05	-1.02204	-1.17892
47458400	chr12:47458400:T:C	3.8523e-13	-1.60934	-0.55579	5.26787e-06	-1.92146	-0.555327	2.27892e-05	-1.88827	-0.543742
47459005	chr12:47459005:G:A	1.83189e-13	-1.69325	-1.2152	3.25855e-06	-1.74098	-1.21616	1.4139e-05	-1.69281	-1.21655
47459015	chr12:47459015:A:G	1.9809e-13	-1.60979	-1.22046	8.46604e-06	-0.788368	-1.21399	3.42851e-05	-0.805784	-1.2178
47459167	chr12:47459167:A:G	5.82998e-13	-0.67155	-1.07924	2.82488e-06	-2.00308	-1.09687	1.14907e-05	-2.02168	-1.09508
47459305	chr12:47459305:C:T	1.21135e-12	-2.90362e-10	-1.01948	2.24733e-05	-2.90362e-10	-1.02609	9.36204e-05	-2.90362e-10	-1.01905
47459901	chr12:47459901:A:G	1.07516e-12	-2.90362e-10	-1.13875	1.99277e-05	-2.90362e-10	-1.14631	8.30443e-05	-2.90362e-10	-1.13892
47460347	chr12:47460347:T:C	1.36901e-12	-2.90362e-10	-0.897124	2.5578e-05	-2.90362e-10	-0.896686	0.000104924	-2.90362e-10	-0.905058
47460436	chr12:47460436:G:A	2.05348e-13	-1.78283	-1.01144	4.6939e-06	-1.58138	-1.01078	1.72466e-05	-1.69909	-1.01159
47460866	chr12:47460866:G:A	2.15993e-13	-1.52468	-1.21904	9.7558e-06	-0.648231	-1.21233	3.94909e-05	-0.66598	-1.21624
47460886	chr12:47460886:G:A	1.45982e-12	-2.90362e-10	-0.832902	2.75996e-05	-2.90362e-10	-0.820617	0.000113627	-2.90362e-10	-0.825372
47460930	chr12:47460930:A:T	1.34041e-12	-2.90362e-10	-0.91824	2.5043e-05	-2.90362e-10	-0.917822	0.000102758	-2.90362e-10	-0.925919
47461343	chr12:47461343:A:G	1.3499e-12	-2.90362e-10	-0.911183	2.5221e-05	-2.90362e-10	-0.91074	0.000103476	-2.90362e-10	-0.918958
47461412	chr12:47461412:C:A	1.07482e-12	-2.90362e-10	-1.13906	1.99217e-05	-2.90362e-10	-1.14661	8.30179e-05	-2.90362e-10	-1.13924
47461484	chr12:47461484:C:T	7.50538e-12	0.804405	-2.70255e-10	0.00105571	2.82355	-2.70255e-10	0.00445553	2.84361	-2.70255e-10
47461864	chr12:47461864:T:A	1.37061e-12	-2.90362e-10	-0.895961	2.56077e-05	-2.90362e-10	-0.895524	0.000105044	-2.90362e-10	-0.903918
47461901	chr12:47461901:G:A	2.10221e-12	-2.90362e-10	-0.468224	3.95364e-05	-2.90362e-10	-0.461196	0.000160662	-2.90362e-10	-0.478996
47461911	chr12:47461911:A:G	2.08391e-12	-2.90362e-10	-0.47697	3.91652e-05	-2.90362e-10	-0.470629	0.000163818	-2.90362e-10	-0.459542
47461974	chr12:47461974:C:T	2.74663e-13	-1.9581	-0.545321	5.21118e-06	-1.97793	-0.509679	2.06759e-05	-2.00281	-0.526512
47462238	chr12:47462238:A:G	9.94651e-13	-2.90362e-10	-1.21658	1.86357e-05	-2.90362e-10	-1.21334	7.72019e-05	-2.90362e-10	-1.21187
47462243	chr12:47462243:T:C	2.48976e-13	-1.9755	-0.626118	4.87953e-06	-1.96402	-0.589348	1.92862e-05	-1.99205	-0.60686
47462271	chr12:47462271:G:A	1.07482e-12	-2.90362e-10	-1.13906	1.99217e-05	-2.90362e-10	-1.14661	8.30179e-05	-2.90362e-10	-1.13924
47462341	chr12:47462341:T:C	1.35997e-12	-2.90362e-10	-0.903753	2.54093e-05	-2.90362e-10	-0.903303	0.00010424	-2.90362e-10	-0.911604
47462388	chr12:47462388:C:T	9.81746e-13	-2.90362e-10	-1.22964	1.83588e-05	-2.90362e-10	-1.22831	7.58375e-05	-2.90362e-10	-1.2297
47463345	chr12:47463345:T:A	1.36901e-12	-2.90362e-10	-0.897124	2.5578e-05	-2.90362e-10	-0.896686	0.000104924	-2.90362e-10	-0.905058
47463644	chr12:47463644:T:G	2.8474e-13	-1.97308	-0.494313	5.57919e-06	-1.9621	-0.457271	2.20351e-05	-1.99097	-0.47469
47463720	chr12:47463720:T:C	1.07482e-12	-2.90362e-10	-1.13906	1.99217e-05	-2.90362e-10	-1.14661	8.30179e-05	-2.90362e-10	-1.13924
47463774	chr12:47463774:T:A	1.13307e-12	-2.90362e-10	-1.08628	2.1018e-05	-2.90362e-10	-1.09304	8.72623e-05	-2.90362e-10	-1.08938
47464760	chr12:47464760:T:C	6.08764e-12	-2.90362e-10	0.595045	0.000112154	-2.90362e-10	0.581451	0.000464356	-2.90362e-10	0.582355
47464999	chr12:47464999:T:C	1.36901e-12	-2.90362e-10	-0.897124	2.5578e-05	-2.90362e-10	-0.896686	0.000104924	-2.90362e-10	-0.905058
47465194	chr12:47465194:C:CA	1.37252e-12	-2.90362e-10	-0.894565	2.56441e-05	-2.90362e-10	-0.894103	0.000105189	-2.90362e-10	-0.902536
47465357	chr12:47465357:TA:T	3.49268e-12	-2.90362e-10	0.0394536	6.52485e-05	-2.90362e-10	0.0397847	0.000270395	-2.90362e-10	0.0415897
47465361	chr12:47465361:G:T	3.48207e-12	-2.90362e-10	0.0364124	6.50474e-05	-2.90362e-10	0.0366983	0.000269583	-2.90362e-10	0.0385813
47465549	chr12:47465549:G:A	1.06186e-12	-2.90362e-10	-1.1512	1.9692e-05	-2.90362e-10	-1.1582	8.20031e-05	-2.90362e-10	-1.15154
47465588	chr12:47465588:A:G	1.33898e-12	-2.90362e-10	-0.91931	2.50202e-05	-2.90362e-10	-0.918733	0.000102654	-2.90362e-10	-0.926936
47465679	chr12:47465679:T:G	1.07475e-12	-2.90362e-10	-1.13912	2.01779e-05	-2.90362e-10	-1.13383	8.32487e-05	-2.90362e-10	-1.13646
47465882	chr12:47465882:T:C	1.39965e-12	-2.90362e-10	-0.87499	2.6151e-05	-2.90362e-10	-0.874532	0.000107249	-2.90362e-10	-0.883147
47465901	chr12:47465901:A:C	1.34914e-12	-2.90362e-10	-0.911749	2.54649e-05	-2.90362e-10	-0.901116	0.000104937	-2.90362e-10	-0.904938
47465987	chr12:47465987:T:C	1.513e-12	-2.90362e-10	-0.797118	2.80769e-05	-2.90362e-10	-0.803471	0.000115895	-2.90362e-10	-0.805607
47466010	chr12:47466010:C:T	1.05449e-12	-2.90362e-10	-1.15816	1.99174e-05	-2.90362e-10	-1.14682	8.19035e-05	-2.90362e-10	-1.15275
47466017	chr12:47466017:C:T	1.37112e-12	-2.90362e-10	-0.895587	2.56171e-05	-2.90362e-10	-0.895157	0.000105084	-2.90362e-10	-0.903533
47466096	chr12:47466096:C:T	1.46178e-12	-2.90362e-10	-0.831559	2.7637e-05	-2.90362e-10	-0.819263	0.000113781	-2.90362e-10	-0.824019
47466309	chr12:47466309:A:G	1.89163e-13	-1.66886	-1.2075	7.75005e-06	-0.891987	-1.19873	3.13912e-05	-0.90802	-1.20375
47466552	chr12:47466552:T:G	1.36987e-12	-2.90362e-10	-0.896501	2.55956e-05	-2.90362e-10	-0.895997	0.000104991	-2.90362e-10	-0.904421
47466570	chr12:47466570:A:G	3.5862e-12	-2.90362e-10	0.0658792	6.70705e-05	-2.90362e-10	0.0673268	0.000277836	-2.90362e-10	0.0687358
47466752	chr12:47466752:T:C	1.38255e-12	-2.90362e-10	-0.887283	2.58311e-05	-2.90362e-10	-0.886838	0.00010595	-2.90362e-10	-0.895333
47466881	chr12:47466881:G:A	1.80655e-13	-1.74321	-1.17917	7.10693e-06	-1.01074	-1.16661	2.87701e-05	-1.02383	-1.17513
47466997	chr12:47466997:G:A	4.67497e-13	-1.97158	-2.70255e-10	1.19788e-05	-1.65528	-2.70255e-10	5.10401e-05	-1.62569	-2.70255e-10
47467182	chr12:47467182:G:A	1.4511e-12	-2.90362e-10	-0.838893	2.74236e-05	-2.90362e-10	-0.827014	0.000112922	-2.90362e-10	-0.831597
47467230	chr12:47467230:G:T	1.36901e-12	-2.90362e-10	-0.897124	2.5578e-05	-2.90362e-10	-0.896686	0.000104924	-2.90362e-10	-0.905058
47467355	chr12:47467355:C:T	3.41315e-12	-2.90362e-10	0.0164218	6.38329e-05	-2.90362e-10	0.0178516	0.000264407	-2.90362e-10	0.0191945
47467440	chr12:47467440:A:G	1.36901e-12	-2.90362e-10	-0.897124	2.5578e-05	-2.90362e-10	-0.896686	0.000104924	-2.90362e-10	-0.905058
47467947	chr12:47467947:G:A	1.5149e-12	-2.90362e-10	-0.795868	2.81112e-05	-2.90362e-10	-0.80225	0.00011604	-2.90362e-10	-0.804365
47468091	chr12:47468091:G:A	1.32857e-12	-2.90362e-10	-0.927112	2.48201e-05	-2.90362e-10	-0.926763	0.000101877	-2.90362e-10	-0.934531
47468598	chr12:47468598:G:A	1.3335e-12	-2.90362e-10	-0.92341	2.49143e-05	-2.90362e-10	-0.922977	0.000102234	-2.90362e-10	-0.931034
47469169	chr12:47469169:C:A	5.62943e-13	-1.00928	-0.776508	2.67835e-05	-0.0691453	-0.781487	0.000120373	0.0134387	-0.781136
47469463	chr12:47469463:C:A	1.34489e-12	-2.90362e-10	-0.9149	2.51242e-05	-2.90362e-10	-0.914585	0.000103087	-2.90362e-10	-0.922723
47469554	chr12:47469554:T:A	1.45531e-12	-2.90362e-10	-0.835998	2.70108e-05	-2.90362e-10	-0.84218	0.000111511	-2.90362e-10	-0.844171
47469678	chr12:47469678:T:C	1.46669e-12	-2.90362e-10	-0.828208	2.72196e-05	-2.90362e-10	-0.83448	0.000112374	-2.90362e-10	-0.836466
47469802	chr12:47469802:G:A	1.33805e-12	-2.90362e-10	-0.920002	2.49956e-05	-2.90362e-10	-0.919719	0.000102572	-2.90362e-10	-0.92773
47469934	chr12:47469934:T:G	1.34346e-12	-2.90362e-10	-0.915964	2.53561e-05	-2.90362e-10	-0.905398	0.000104492	-2.90362e-10	-0.909183
47470640	chr12:47470640:G:A	9.35321e-13	-0.1074	-1.17068	5.11906e-06	-1.34198	-1.16347	1.95038e-05	-1.42589	-1.1618
47470872	chr12:47470872:G:T	1.07464e-12	-2.90362e-10	-1.13923	1.99186e-05	-2.90362e-10	-1.14677	8.30045e-05	-2.90362e-10	-1.1394
47471006	chr12:47471006:G:A	1.06778e-12	-2.90362e-10	-1.14563	1.97379e-05	-2.90362e-10	-1.15588	8.26263e-05	-2.90362e-10	-1.14397
47471189	chr12:47471189:C:T	4.2435e-12	0.234174	-2.70255e-10	2.2495e-05	-1.02512	-2.70255e-10	0.000112238	-0.83767	-2.70255e-10
47471221	chr12:47471221:C:T	4.11337e-13	-1.07196	-1.02759	1.91717e-05	-0.15357	-1.03141	8.60347e-05	-0.0725846	-1.03096
47471279	chr12:47471279:T:C	1.42228e-12	-2.90362e-10	-0.858955	2.65601e-05	-2.90362e-10	-0.859008	0.000108931	-2.90362e-10	-0.867577
47471390	chr12:47471390:G:A	1.42718e-12	-2.03055	1.17504	2.74236e-05	-2.03036	1.20335	0.000116682	-2.03133	1.23249
47471474	chr12:47471474:C:G	1.33823e-12	-2.90362e-10	-0.919866	2.50047e-05	-2.90362e-10	-0.919356	0.000102571	-2.90362e-10	-0.927745
47472313	chr12:47472313:C:T	9.78254e-13	-2.90362e-10	-1.2332	1.82691e-05	-2.90362e-10	-1.2332	7.55449e-05	-2.90362e-10	-1.23357
47472360	chr12:47472360:C:T	1.08557e-12	-2.90362e-10	-1.12911	2.04049e-05	-2.90362e-10	-1.12264	8.41376e-05	-2.90362e-10	-1.12584
47472404	chr12:47472404:C:G	1.645e-12	-2.90362e-10	-0.713473	3.06203e-05	-2.90362e-10	-0.716754	0.000125443	-2.90362e-10	-0.726444
47473041	chr12:47473041:C:T	6.404e-13	-0.59606	-1.06082	2.92545e-06	-2.01679	-1.04818	1.18878e-05	-2.02959	-1.0532
47473088	chr12:47473088:A:G	4.47334e-13	-2.01566	-2.70255e-10	8.39836e-06	-2.01038	-2.70255e-10	3.46403e-05	-2.01328	-2.70255e-10
47473146	chr12:47473146:G:A	1.2949e-12	-2.90362e-10	-0.95278	2.41843e-05	-2.90362e-10	-0.952716	0.000101383	-2.90362e-10	-0.939392
47473358	chr12:47473358:G:T	1.27838e-12	-2.90362e-10	-0.965622	2.38729e-05	-2.90362e-10	-0.965675	0.000100058	-2.90362e-10	-0.95255
47473447	chr12:47473447:T:C	1.39648e-12	-2.90362e-10	-0.877258	2.60382e-05	-2.90362e-10	-0.878853	0.000106765	-2.90362e-10	-0.88767
47473727	chr12:47473727:T:C	4.77315e-13	-0.728961	-1.22183	2.74074e-06	-1.90608	-1.22411	1.14442e-05	-1.89856	-1.22225
47473882	chr12:47473882:T:C	1.30913e-13	-2.01563	-1.22881	3.0784e-06	-1.78301	-1.231	1.21284e-05	-1.83446	-1.22829
47474260	chr12:47474260:T:G	2.24668e-12	-2.90362e-10	-0.401759	4.12408e-05	-2.90362e-10	-0.418989	0.000173072	-2.90362e-10	-0.404588
47474686	chr12:47474686:A:G	1.30096e-13	-2.01834	-1.23236	3.03918e-06	-1.79353	-1.2333	1.19698e-05	-1.84383	-1.23208
47474898	chr12:47474898:G:A	5.49886e-13	-0.974209	-0.835051	2.65597e-05	-0.0205757	-0.838449	0.000119223	0.0624736	-0.839773
47475003	chr12:47475003:G:A	1.40061e-12	-2.90362e-10	-0.874305	2.61145e-05	-2.90362e-10	-0.875925	0.000107073	-2.90362e-10	-0.884785
47475180	chr12:47475180:T:A	6.64152e-13	-0.602621	-1.01784	3.06209e-06	-2.01573	-1.00359	1.24271e-05	-2.02911	-1.00931
47475190	chr12:47475190:G:T	5.0812e-13	-1.03541	-0.852838	2.47055e-05	-0.0742957	-0.857097	0.000110398	0.00307937	-0.857284
47475472	chr12:47475472:T:C	1.40821e-12	-2.90362e-10	-0.868898	2.62751e-05	-2.90362e-10	-0.869794	0.000107669	-2.90362e-10	-0.879237
47475923	chr12:47475923:T:A	1.00032e-12	-2.90362e-10	-1.21089	1.86406e-05	-2.90362e-10	-1.21308	7.72536e-05	-2.90362e-10	-1.2112
47475988	chr12:47475988:T:C	1.42946e-13	-2.0254	-1.13111	3.35901e-06	-1.80903	-1.11774	1.31562e-05	-1.85586	-1.12555
47476260	chr12:47476260:G:GGA	2.34808e-12	-0.357615	-2.70255e-10	1.33121e-05	-1.54975	-2.70255e-10	5.55305e-05	-1.54136	-2.70255e-10
47476263	chr12:47476263:T:TCCAG	2.35564e-12	-0.354404	-2.70255e-10	1.33339e-05	-1.54811	-2.70255e-10	5.56248e-05	-1.53967	-2.70255e-10
47476264	chr12:47476264:T:G	2.36925e-12	-0.348642	-2.70255e-10	1.33749e-05	-1.54504	-2.70255e-10	5.5798e-05	-1.53656	-2.70255e-10
47476267	chr12:47476267:T:A	2.32728e-12	-0.366513	-2.70255e-10	1.32478e-05	-1.55459	-2.70255e-10	5.5264e-05	-1.54617	-2.70255e-10
47476406	chr12:47476406:G:A	6.65226e-13	-1.1372	-0.481644	1.0178e-05	-1.32554	-0.492641	4.34235e-05	-1.32356	-0.463739
47476462	chr12:47476462:G:A	3.76829e-13	-1.07665	-1.11052	8.33021e-06	-0.905851	-1.11268	3.53812e-05	-0.878004	-1.11411
47476547	chr12:47476547:T:A	1.41367e-12	-2.90362e-10	-0.865023	2.68107e-05	-2.90362e-10	-0.849616	0.00010922	-2.90362e-10	-0.864933
47476880	chr12:47476880:A:G	1.88975e-13	-2.03043	-0.846928	4.15426e-06	-1.85215	-0.86213	1.66996e-05	-1.89552	-0.847395
47476958	chr12:47476958:A:G	5.94121e-13	-0.555563	-1.17632	3.02844e-06	-1.8469	-1.18347	1.27145e-05	-1.83831	-1.17725
47477032	chr12:47477032:A:G	1.44074e-12	-2.90362e-10	-0.846056	2.68652e-05	-2.90362e-10	-0.847585	0.000110105	-2.90362e-10	-0.856865
47477051	chr12:47477051:A:G	2.07145e-12	-2.90362e-10	-0.482967	3.96403e-05	-2.90362e-10	-0.458571	0.000166532	-2.90362e-10	-0.443109
47477268	chr12:47477268:G:T	1.44763e-12	-2.90362e-10	-0.841288	2.69948e-05	-2.90362e-10	-0.842775	0.000110622	-2.90362e-10	-0.852177
47477272	chr12:47477272:A:T	1.29242e-12	-2.90362e-10	-0.954699	2.40285e-05	-2.90362e-10	-0.959178	9.9217e-05	-2.90362e-10	-0.960987
47477715	chr12:47477715:A:T	1.44347e-12	-2.90362e-10	-0.844164	2.69161e-05	-2.90362e-10	-0.845691	0.000110311	-2.90362e-10	-0.854996
47478279	chr12:47478279:A:T	3.09865e-13	-1.93989	-0.442941	5.41613e-06	-2.01621	-0.432823	2.25726e-05	-2.02421	-0.417349
47478296	chr12:47478296:C:T	1.03917e-12	-2.90362e-10	-1.1728	1.93264e-05	-2.90362e-10	-1.17695	8.02315e-05	-2.90362e-10	-1.17338
47478539	chr12:47478539:G:A	2.95086e-12	-2.90362e-10	-0.129119	5.68832e-05	-2.90362e-10	-0.0974179	0.00023872	-2.90362e-10	-0.0830025
47479421	chr12:47479421:C:A	1.09148e-12	-2.90362e-10	-1.12368	2.02915e-05	-2.90362e-10	-1.12822	8.43595e-05	-2.90362e-10	-1.12321
47479543	chr12:47479543:C:T	9.86482e-13	-2.90362e-10	-1.22482	1.83956e-05	-2.90362e-10	-1.22631	7.60903e-05	-2.90362e-10	-1.22638
47479873	chr12:47479873:A:G	1.42352e-12	-2.90362e-10	-0.858084	2.64949e-05	-2.90362e-10	-0.861464	0.000110007	-2.90362e-10	-0.857752
47480220	chr12:47480220:C:T	1.52957e-12	-2.90362e-10	-0.786229	2.88536e-05	-2.90362e-10	-0.776184	0.000117506	-2.90362e-10	-0.791806
47480282	chr12:47480282:G:A	2.27891e-12	-2.90362e-10	-0.387518	4.36657e-05	-2.90362e-10	-0.361855	0.000183651	-2.90362e-10	-0.345258
47480428	chr12:47480428:A:G	1.34443e-12	-2.90362e-10	-0.915246	2.50415e-05	-2.90362e-10	-0.917882	0.00010288	-2.90362e-10	-0.924737
47480863	chr12:47480863:G:A	1.72185e-13	-1.74685	-1.22355	2.41457e-06	-2.03009	-1.2268	1.01205e-05	-2.02268	-1.22105
47480991	chr12:47480991:C:T	3.50642e-13	-1.50853	-0.750678	5.65506e-06	-1.67828	-0.727588	2.33841e-05	-1.67728	-0.728958
47481098	chr12:47481098:C:T	1.27431e-12	-2.90362e-10	-0.968813	2.37081e-05	-2.90362e-10	-0.972599	9.78556e-05	-2.90362e-10	-0.974803
47481589	chr12:47481589:A:G	3.58575e-13	-1.03205	-1.20478	2.76101e-06	-1.92324	-1.19958	1.09454e-05	-1.96533	-1.20004
47481626	chr12:47481626:A:G	1.9077e-12	-2.90362e-10	-0.565318	3.55389e-05	-2.90362e-10	-0.567789	0.000146204	-2.90362e-10	-0.57329
47481773	chr12:47481773:C:G	1.97649e-12	-2.90362e-10	-0.52989	3.68202e-05	-2.90362e-10	-0.532371	0.000151427	-2.90362e-10	-0.538191
47482448	chr12:47482448:A:G	1.96595e-12	-2.90362e-10	-0.535241	3.66246e-05	-2.90362e-10	-0.537698	0.000150623	-2.90362e-10	-0.543513
47482458	chr12:47482458:C:T	7.13548e-13	-1.54872	-2.70255e-10	1.15652e-05	-1.69042	-2.70255e-10	4.65227e-05	-1.71835	-2.70255e-10
47482915	chr12:47482915:CT:C	1.45613e-12	-2.90362e-10	-0.835434	2.74481e-05	-2.90362e-10	-0.82612	0.000111907	-2.90362e-10	-0.840628
47483159	chr12:47483159:C:T	9.16529e-13	-0.293538	-1.00484	3.73434e-06	-1.82453	-0.996314	1.53766e-05	-1.82606	-0.999393
47483233	chr12:47483233:A:C	1.96366e-12	-2.90362e-10	-0.536406	3.65844e-05	-2.90362e-10	-0.538796	0.000150439	-2.90362e-10	-0.544739
47483341	chr12:47483341:T:C	5.27484e-13	-1.13781	-0.713037	2.43885e-05	-0.227558	-0.716748	0.000108406	-0.154597	-0.717815
47483488	chr12:47483488:C:T	1.00104e-12	-2.90362e-10	-1.21017	1.86545e-05	-2.90362e-10	-1.21233	7.7324e-05	-2.90362e-10	-1.21029
47483781	chr12:47483781:G:C	2.57973e-12	-2.90362e-10	-0.26353	4.96366e-05	-2.90362e-10	-0.233689	0.000208359	-2.90362e-10	-0.219035
47484129	chr12:47484129:G:A	4.25904e-12	-2.90362e-10	0.237829	8.26002e-05	-2.90362e-10	0.275595	0.000349128	-2.90362e-10	0.297143
47484340	chr12:47484340:C:A	1.30945e-12	-2.90362e-10	-0.94161	2.43821e-05	-2.90362e-10	-0.94457	0.000101177	-2.90362e-10	-0.941424
47484550	chr12:47484550:G:T	1.31067e-12	-2.90362e-10	-0.940677	2.44045e-05	-2.90362e-10	-0.943651	0.000101272	-2.90362e-10	-0.940488
47484852	chr12:47484852:T:A	4.8419e-13	-1.93649	-2.70255e-10	8.30965e-06	-2.021	-2.70255e-10	3.44897e-05	-2.01763	-2.70255e-10
47485298	chr12:47485298:C:T	4.24169e-13	-0.95487	-1.11397	9.52329e-06	-0.76862	-1.11606	4.05957e-05	-0.737167	-1.11747
47485645	chr12:47485645:G:A	4.51667e-13	-2.00603	-2.70255e-10	8.23818e-06	-2.02964	-2.70255e-10	3.43857e-05	-2.02065	-2.70255e-10
47485695	chr12:47485695:G:C	1.69788e-12	-2.90362e-10	-0.681834	3.16509e-05	-2.90362e-10	-0.683651	0.000130323	-2.90362e-10	-0.688283
47486366	chr12:47486366:C:T	1.05508e-12	-0.673421	-0.484178	5.63948e-06	-1.88629	-0.52234	2.41897e-05	-1.87797	-0.494404
47486481	chr12:47486481:G:C	1.11003e-11	-2.90362e-10	1.19575	0.000200101	-2.90362e-10	1.16041	0.000859404	-2.90362e-10	1.19794
47486743	chr12:47486743:G:A	2.19528e-13	-1.97875	-0.748737	6.4669e-06	-1.5169	-0.754816	2.41974e-05	-1.62608	-0.745973
47487606	chr12:47487606:C:T	1.04786e-12	-0.641643	-0.522824	5.78646e-05	0.446726	-0.527038	0.000263038	0.54217	-0.528167
47487693	chr12:47487693:T:A	1.311e-12	-2.90362e-10	-0.940428	2.44087e-05	-2.90362e-10	-0.943476	0.000101313	-2.90362e-10	-0.940078
47487714	chr12:47487714:A:G	1.30833e-12	-2.90362e-10	-0.942462	2.43735e-05	-2.90362e-10	-0.944923	0.000101143	-2.90362e-10	-0.941765
47488773	chr12:47488773:A:T	9.92084e-13	-2.90362e-10	-1.21916	1.85097e-05	-2.90362e-10	-1.22012	7.65254e-05	-2.90362e-10	-1.22067
47488966	chr12:47488966:G:A	1.37914e-12	-2.90362e-10	-0.889753	2.5697e-05	-2.90362e-10	-0.892042	0.000106616	-2.90362e-10	-0.889067
47489210	chr12:47489210:C:T	1.05185e-11	1.14192	-2.70255e-10	2.974e-05	-0.745925	-2.70255e-10	0.000137019	-0.638174	-2.70255e-10
47490465	chr12:47490465:T:A	1.51193e-12	-2.90362e-10	-0.797825	2.81046e-05	-2.90362e-10	-0.802485	0.00011674	-2.90362e-10	-0.798345
47490762	chr12:47490762:G:A	9.16372e-13	-0.639654	-0.658894	4.69081e-05	0.372564	-0.662791	0.00020971	0.451546	-0.664118
47491010	chr12:47491010:TA:T	4.40253e-13	-2.03162	-2.70255e-10	8.54866e-06	-1.99264	-2.70255e-10	3.4553e-05	-2.0158	-2.70255e-10
47491811	chr12:47491811:G:A	1.73485e-12	-2.90362e-10	-0.660292	3.22255e-05	-2.90362e-10	-0.665659	0.000133537	-2.90362e-10	-0.663919
47492696	chr12:47492696:G:A	1.37344e-12	-2.90362e-10	-0.893896	2.55794e-05	-2.90362e-10	-0.89663	0.000106177	-2.90362e-10	-0.893192
47492775	chr12:47492775:G:A	1.59236e-12	-2.90362e-10	-0.745999	2.89289e-05	-2.90362e-10	-0.773578	0.000124865	-2.90362e-10	-0.731063
47493612	chr12:47493612:A:G	1.36231e-13	-1.99758	-1.20704	2.64352e-06	-1.9597	-1.20661	1.07489e-05	-1.98242	-1.20106
47493795	chr12:47493795:G:A	1.20274e-12	-2.90362e-10	-1.02661	2.23887e-05	-2.90362e-10	-1.02986	9.32658e-05	-2.90362e-10	-1.02284
47494713	chr12:47494713:C:T	2.12399e-13	-1.91155	-0.848958	3.52798e-06	-2.03292	-0.844773	1.44934e-05	-2.03209	-0.852517
47495500	chr12:47495500:G:C	9.99945e-13	-2.90362e-10	-1.21127	1.87024e-05	-2.90362e-10	-1.20977	7.70972e-05	-2.90362e-10	-1.21323
47495557	chr12:47495557:G:A	1.88758e-13	-1.82746	-1.05104	5.11157e-06	-1.45579	-1.05112	1.71562e-05	-1.65876	-1.05717
47495661	chr12:47495661:T:A	1.88129e-12	0.577982	-1.15724	0.000639889	3.47852	-1.15564	0.00248041	3.41823	-1.16035
47495843	chr12:47495843:A:G	1.48349e-13	-1.93044	-1.18896	2.53425e-06	-2.02023	-1.18829	1.03539e-05	-2.02793	-1.193
47496051	chr12:47496051:AG:A	4.29542e-13	-0.826667	-1.22958	4.44611e-06	-1.41606	-1.23033	2.16808e-05	-1.25057	-1.2313
47496329	chr12:47496329:T:C	2.71843e-13	-1.90352	-0.610231	9.34186e-06	-1.29588	-0.608029	3.02078e-05	-1.5295	-0.620695
47496565	chr12:47496565:G:A	1.42985e-12	-2.90362e-10	-0.853648	2.69522e-05	-2.90362e-10	-0.844354	0.000112401	-2.90362e-10	-0.836219
47496571	chr12:47496571:C:G	2.05308e-13	-1.89822	-0.896235	7.19642e-06	-1.26884	-0.895994	2.34905e-05	-1.49826	-0.903441
47497082	chr12:47497082:A:C	1.22944e-12	-2.90362e-10	-1.00466	2.28953e-05	-2.90362e-10	-1.00749	9.51254e-05	-2.90362e-10	-1.0031
47497145	chr12:47497145:T:C	2.91806e-13	-1.84326	-0.599619	8.33214e-06	-1.42098	-0.597316	2.75605e-05	-1.63176	-0.610158
47497593	chr12:47497593:A:G	1.62245e-13	-1.90897	-1.12089	5.67587e-06	-1.2818	-1.12039	1.84796e-05	-1.51679	-1.12484
47497972	chr12:47497972:T:C	2.08852e-13	-1.86077	-0.916573	6.24717e-06	-1.39012	-0.916166	2.06618e-05	-1.60607	-0.923941
47498019	chr12:47498019:C:G	1.3666e-13	-1.96788	-1.23359	2.44897e-06	-2.00916	-1.23359	1.00203e-05	-2.02019	-1.23349
47498327	chr12:47498327:G:A	2.8774e-13	-1.84224	-0.614675	8.2303e-06	-1.41805	-0.612546	2.71871e-05	-1.63031	-0.625246
47498550	chr12:47498550:A:G	2.99993e-13	-1.88352	-0.531692	9.63931e-06	-1.34302	-0.529548	3.14023e-05	-1.56821	-0.543207
47498553	chr12:47498553:T:C	2.9338e-13	-1.84424	-0.593266	8.40359e-06	-1.41839	-0.591369	2.77844e-05	-1.62974	-0.604077
47499010	chr12:47499010:G:A	1.64318e-13	-1.916	-1.10117	5.89465e-06	-1.26362	-1.10076	1.91291e-05	-1.50158	-1.1055
47499108	chr12:47499108:T:C	2.85724e-13	-1.88209	-0.581856	9.15325e-06	-1.34437	-0.579942	2.98507e-05	-1.56935	-0.59274
47499247	chr12:47499247:C:G	4.25905e-12	-2.90362e-10	0.237831	7.98901e-05	-2.90362e-10	0.242235	0.000343432	-2.90362e-10	0.280694
47499362	chr12:47499362:T:G	4.43305e-13	-2.02471	-2.70255e-10	8.39675e-06	-2.01057	-2.70255e-10	3.5009e-05	-2.00269	-2.70255e-10
47499504	chr12:47499504:T:C	1.66953e-13	-1.8908	-1.11046	5.49485e-06	-1.32431	-1.1103	1.8024e-05	-1.55187	-1.11472
47500084	chr12:47500084:G:A	2.02144e-13	-1.77198	-1.03801	4.80893e-06	-1.5301	-1.03785	1.63468e-05	-1.71949	-1.04477
47500410	chr12:47500410:G:A	2.49255e-13	-1.8437	-0.756796	7.15459e-06	-1.41488	-0.755786	2.37066e-05	-1.62759	-0.764954
47500485	chr12:47500485:A:G	2.88589e-13	-1.84157	-0.612394	8.23723e-06	-1.41949	-0.610261	2.72177e-05	-1.63144	-0.622985
47500532	chr12:47500532:C:A	7.09325e-13	-0.637874	-0.916783	7.68841e-06	-1.19055	-0.908153	3.70649e-05	-1.03396	-0.911668
47500753	chr12:47500753:A:G	1.81903e-13	-1.95145	-0.964048	3.18755e-06	-2.01663	-0.962534	1.29786e-05	-2.02525	-0.969748
47500864	chr12:47500864:G:A	9.97833e-13	-2.90362e-10	-1.21338	1.85719e-05	-2.90362e-10	-1.21677	7.69203e-05	-2.90362e-10	-1.21553
47500901	chr12:47500901:C:T	2.84487e-13	-1.83977	-0.628513	8.08829e-06	-1.42155	-0.626454	2.67469e-05	-1.63288	-0.639003
47500945	chr12:47500945:A:G	1.79681e-13	-1.93625	-0.991535	3.0852e-06	-2.0217	-0.990106	1.25895e-05	-2.0285	-0.996927
47501107	chr12:47501107:G:A	1.40028e-13	-1.94354	-1.23359	2.43446e-06	-2.01514	-1.23355	9.97168e-06	-2.02501	-1.23354
47501409	chr12:47501409:T:A	1.59613e-12	0.47819	-1.22182	0.000512931	3.3232	-1.22148	0.00199843	3.26507	-1.22325
47501480	chr12:47501480:T:C	1.84278e-12	-2.90362e-10	-0.599937	3.34223e-05	-2.90362e-10	-0.629194	0.000139937	-2.90362e-10	-0.617101
47501631	chr12:47501631:T:C	3.16421e-12	-0.0593124	-2.70255e-10	0.000145188	0.839613	-2.70255e-10	0.00060836	0.852471	-2.70255e-10
47501817	chr12:47501817:T:A	1.02009e-12	-2.90362e-10	-1.19133	1.90197e-05	-2.90362e-10	-1.19294	7.87684e-05	-2.90362e-10	-1.19178
47501910	chr12:47501910:G:A	1.72666e-13	-1.85138	-1.11623	5.06777e-06	-1.39993	-1.11559	1.68288e-05	-1.61526	-1.11994
47502110	chr12:47502110:T:C	3.73518e-11	-2.90362e-10	2.40917	0.000723827	-2.90362e-10	2.44614	0.00319052	-2.90362e-10	2.50964
47502146	chr12:47502146:C:T	1.59296e-12	0.458386	-1.20401	0.000510321	3.30012	-1.2035	0.00198641	3.24214	-1.20635
47502407	chr12:47502407:A:G	9.84731e-13	-2.90362e-10	-1.2266	1.83476e-05	-2.90362e-10	-1.22892	7.59689e-05	-2.90362e-10	-1.22797
47502549	chr12:47502549:A:C	1.5896e-12	0.467036	-1.21477	0.000513908	3.31774	-1.21412	0.00199795	3.25819	-1.21661
47502830	chr12:47502830:A:G	2.63511e-13	-1.74413	-0.800744	5.91973e-06	-1.56056	-0.79957	2.0167e-05	-1.74333	-0.810916
47502906	chr12:47502906:C:T	9.83024e-13	-2.90362e-10	-1.22834	1.83464e-05	-2.90362e-10	-1.22899	7.60554e-05	-2.90362e-10	-1.22683
47502951	chr12:47502951:C:T	2.78275e-13	-1.78369	-0.706671	6.82744e-06	-1.51204	-0.705432	2.29768e-05	-1.70553	-0.718284
47503023	chr12:47503023:C:T	1.75743e-12	0.556139	-1.2035	0.000592124	3.44826	-1.20296	0.00230179	3.3889	-1.20576
47503221	chr12:47503221:T:G	2.69073e-13	-1.76939	-0.754594	6.38892e-06	-1.53043	-0.753422	2.16138e-05	-1.7195	-0.765464
47503459	chr12:47503459:A:C	3.12702e-13	-1.80032	-0.573394	8.05404e-06	-1.48101	-0.571236	2.69343e-05	-1.68067	-0.584223
47503542	chr12:47503542:G:C	1.34343e-13	-2.02351	-1.19506	2.81656e-06	-1.91645	-1.18645	1.21941e-05	-1.88414	-1.17321
47503603	chr12:47503603:C:T	1.38948e-13	-1.95339	-1.23148	2.46831e-06	-2.00347	-1.23142	1.00313e-05	-2.02015	-1.23244
47504019	chr12:47504019:C:T	2.73469e-13	-1.76238	-0.745405	6.40988e-06	-1.53668	-0.743896	2.17026e-05	-1.72455	-0.756318
47504463	chr12:47504463:TTTCATGCCTTGGAGTCTTGACAGA:T	3.10737e-12	-2.90362e-10	-0.0774374	5.9302e-05	-2.90362e-10	-0.0557746	0.000252466	-2.90362e-10	-0.0270205
47504567	chr12:47504567:C:T	9.83092e-13	-2.90362e-10	-1.22827	1.83473e-05	-2.90362e-10	-1.22893	7.60587e-05	-2.90362e-10	-1.22679
47504662	chr12:47504662:A:G	1.82594e-13	-1.86974	-1.04197	2.90596e-06	-2.03066	-1.041	1.19054e-05	-2.03292	-1.04839
47504877	chr12:47504877:G:A	1.01415e-12	-1.19716	-2.70255e-10	1.36242e-05	-1.52657	-2.70255e-10	6.02637e-05	-1.45957	-2.70255e-10
47504891	chr12:47504891:A:G	3.35396e-13	-1.85053	-0.453125	9.95997e-06	-1.38898	-0.450863	3.26446e-05	-1.60783	-0.464788
47505377	chr12:47505377:T:A	1.9599e-12	0.664734	-1.20306	0.000705683	3.62309	-1.20234	0.00274627	3.565	-1.2053
47507034	chr12:47507034:T:G	2.44623e-13	-1.85133	-0.767928	7.31117e-06	-1.38127	-0.76774	2.40716e-05	-1.60023	-0.777029
47507217	chr12:47507217:A:G	1.66684e-13	-1.80798	-1.19489	2.53874e-06	-2.00918	-1.19757	1.04804e-05	-2.01176	-1.19703
47507627	chr12:47507627:T:G	1.31088e-12	-2.90362e-10	-0.940514	2.51777e-05	-2.90362e-10	-0.912459	0.000102367	-2.90362e-10	-0.929733
47507753	chr12:47507753:G:A	1.22534e-12	-2.90362e-10	-1.00799	2.28171e-05	-2.90362e-10	-1.01091	9.52495e-05	-2.90362e-10	-1.0018
47507771	chr12:47507771:C:T	6.78044e-13	-0.892784	-0.706974	7.74989e-06	-1.39616	-0.69458	3.66285e-05	-1.25756	-0.699911
47508120	chr12:47508120:T:C	1.01308e-12	-2.90362e-10	-1.19822	1.90316e-05	-2.90362e-10	-1.19232	7.85364e-05	-2.90362e-10	-1.19473
47508192	chr12:47508192:G:A	1.31481e-12	-2.90362e-10	-0.937521	2.44783e-05	-2.90362e-10	-0.940629	0.000101806	-2.90362e-10	-0.935225
47508335	chr12:47508335:C:A	4.3404e-13	-0.813221	-1.23261	4.85977e-06	-1.32524	-1.23219	2.32471e-05	-1.17931	-1.2328
47508555	chr12:47508555:G:A	1.51244e-12	0.417546	-1.21504	0.000502953	3.29647	-1.21439	0.00194891	3.2335	-1.21677
47508695	chr12:47508695:A:G	4.86863e-13	-0.764931	-1.16606	5.47442e-06	-1.26938	-1.16895	2.62629e-05	-1.11775	-1.17239
47508967	chr12:47508967:G:T	2.32862e-13	-1.79546	-0.873059	5.95481e-06	-1.48149	-0.872724	1.9979e-05	-1.68112	-0.882494
47509638	chr12:47509638:C:T	1.22534e-12	-2.90362e-10	-1.00799	2.28171e-05	-2.90362e-10	-1.01091	9.52495e-05	-2.90362e-10	-1.0018
47510214	chr12:47510214:C:T	8.87751e-13	-0.500596	-0.829683	1.00028e-05	-1.01483	-0.820726	4.81949e-05	-0.858412	-0.824631
47510320	chr12:47510320:T:C	2.87317e-13	-1.86515	-0.593234	8.91284e-06	-1.35901	-0.591919	2.9064e-05	-1.58265	-0.60614
47510562	chr12:47510562:A:G	4.39955e-13	-2.0323	-2.70255e-10	8.62156e-06	-1.98415	-2.70255e-10	3.60558e-05	-1.97323	-2.70255e-10
47510578	chr12:47510578:A:T	3.52293e-13	-1.04414	-1.21037	4.43676e-06	-1.43873	-1.20976	1.90067e-05	-1.40534	-1.20816
47510852	chr12:47510852:C:T	3.32987e-13	-1.7965	-0.514364	8.59097e-06	-1.47503	-0.512678	2.86008e-05	-1.67694	-0.527915
47511036	chr12:47511036:A:G	1.48184e-12	-2.90362e-10	-0.817932	2.75575e-05	-2.90362e-10	-0.822144	0.000114872	-2.90362e-10	-0.81448
47511399	chr12:47511399:GACAA:G	3.05493e-13	-1.80905	-0.587996	8.12824e-06	-1.45611	-0.586967	2.69968e-05	-1.66153	-0.601051
47511428	chr12:47511428:C:T	1.01245e-12	-1.19884	-2.70255e-10	3.64767e-05	-0.541743	-2.70255e-10	0.000163569	-0.46106	-2.70255e-10
47511797	chr12:47511797:C:T	2.99792e-13	-1.82454	-0.591345	8.30106e-06	-1.43231	-0.589725	2.74265e-05	-1.64249	-0.604297
47511904	chr12:47511904:C:T	2.16224e-13	-1.82344	-0.919212	5.95276e-06	-1.43514	-0.919428	1.97934e-05	-1.64471	-0.928244
47512369	chr12:47512369:G:A	3.82071e-13	-1.88491	-0.288454	1.26408e-05	-1.3157	-0.285791	4.07713e-05	-1.54828	-0.302035
47512427	chr12:47512427:C:A	1.43104e-13	-1.94126	-1.21414	2.50066e-06	-2.00792	-1.21394	1.0155e-05	-2.02319	-1.21715
47512557	chr12:47512557:G:A	4.94132e-13	-0.688242	-1.22793	5.64848e-06	-1.17873	-1.2283	2.72654e-05	-1.02335	-1.22932
47512829	chr12:47512829:G:A	2.46518e-13	-1.74132	-0.870209	3.43402e-06	-2.03063	-0.87406	1.43097e-05	-2.02365	-0.873707
47512853	chr12:47512853:CTAT:C	1.64469e-13	-1.9115	-1.10474	2.73106e-06	-2.0299	-1.10383	1.12329e-05	-2.0254	-1.11405
47512878	chr12:47512878:G:T	1.73349e-13	-1.88744	-1.07622	2.82582e-06	-2.02416	-1.07546	1.1632e-05	-2.01765	-1.08689
47513238	chr12:47513238:A:G	9.86477e-13	-2.90362e-10	-1.22483	1.83969e-05	-2.90362e-10	-1.22624	7.63637e-05	-2.90362e-10	-1.22279
47513317	chr12:47513317:T:A	1.77456e-13	-1.70694	-1.23331	2.39799e-06	-2.0315	-1.23229	1.0003e-05	-2.02228	-1.23314
47513370	chr12:47513370:A:T	1.3155e-12	-2.90362e-10	-0.936994	2.44917e-05	-2.90362e-10	-0.940082	0.000100657	-2.90362e-10	-0.946573
47513897	chr12:47513897:G:A	1.20621e-12	-2.90362e-10	-1.02373	2.22976e-05	-2.90362e-10	-1.03394	9.38863e-05	-2.90362e-10	-1.01621
47513898	chr12:47513898:A:G	1.64891e-12	-2.90362e-10	-0.711099	3.09071e-05	-2.90362e-10	-0.70743	0.000128134	-2.90362e-10	-0.705216
47514012	chr12:47514012:G:A	1.08831e-11	-2.90362e-10	1.176	0.000206295	-2.90362e-10	1.19089	0.000922643	-2.90362e-10	1.26895
47514049	chr12:47514049:G:A	7.10438e-13	-1.14602	-0.407071	3.79383e-05	-0.0931907	-0.409266	0.000170887	-0.0232211	-0.394071
47514100	chr12:47514100:A:G	6.43528e-13	-1.13242	-0.519582	3.45743e-05	-0.0717412	-0.523565	0.000155767	-0.00237246	-0.50756
47514379	chr12:47514379:T:C	2.56237e-13	-1.41423	-1.15864	3.01015e-06	-1.87419	-1.16223	1.2331e-05	-1.89286	-1.15332
47514437	chr12:47514437:G:A	1.10579e-12	-2.90362e-10	-1.11065	2.08337e-05	-2.90362e-10	-1.10185	8.54247e-05	-2.90362e-10	-1.11066
47514504	chr12:47514504:T:C	6.19131e-13	-1.69065	-2.70255e-10	2.24047e-05	-1.02915	-2.70255e-10	8.34712e-05	-1.13379	-2.70255e-10
47514522	chr12:47514522:T:A	1.66416e-12	-2.90362e-10	-0.701892	3.24057e-05	-2.90362e-10	-0.660084	0.000130114	-2.90362e-10	-0.689888
47514768	chr12:47514768:G:A	4.4154e-13	-2.0287	-2.70255e-10	9.61413e-06	-1.87518	-2.70255e-10	3.99785e-05	-1.86995	-2.70255e-10
47514897	chr12:47514897:T:C	1.83508e-11	-2.90362e-10	1.69846	0.000353317	-2.90362e-10	1.72895	0.00160411	-2.90362e-10	1.82203
47515023	chr12:47515023:A:G	2.08523e-12	-2.90362e-10	-0.476338	3.92806e-05	-2.90362e-10	-0.467686	0.000164699	-2.90362e-10	-0.454176
47515267	chr12:47515267:G:C	1.68315e-12	-2.90362e-10	-0.69055	3.10767e-05	-2.90362e-10	-0.701959	0.000128478	-2.90362e-10	-0.702537
47515394	chr12:47515394:T:C	2.18001e-12	-2.90362e-10	-0.431887	4.02191e-05	-2.90362e-10	-0.444074	0.000168141	-2.90362e-10	-0.433493
47515425	chr12:47515425:T:A	1.17515e-12	-2.90362e-10	-1.04982	2.17499e-05	-2.90362e-10	-1.05881	9.13006e-05	-2.90362e-10	-1.04414
47515517	chr12:47515517:A:G	1.60511e-12	-2.90362e-10	-0.738024	3.00747e-05	-2.90362e-10	-0.734734	0.000124711	-2.90362e-10	-0.732293
47515959	chr12:47515959:A:G	1.32272e-12	-2.90362e-10	-0.931522	2.47308e-05	-2.90362e-10	-0.930366	0.000102693	-2.90362e-10	-0.926551
47516085	chr12:47516085:A:G	2.57094e-13	-1.43657	-1.13296	3.10795e-06	-1.8676	-1.13686	1.27551e-05	-1.88679	-1.12557
47516118	chr12:47516118:G:T	4.78578e-12	-2.90362e-10	0.354434	8.91016e-05	-2.90362e-10	0.35136	0.000365739	-2.90362e-10	0.343623
47516126	chr12:47516126:G:A	2.24666e-11	-2.90362e-10	1.90082	0.000431366	-2.90362e-10	1.92854	0.00198915	-2.90362e-10	2.03717
47516321	chr12:47516321:C:A	5.59457e-13	-1.792	-2.70255e-10	1.22386e-05	-1.63382	-2.70255e-10	4.99863e-05	-1.64655	-2.70255e-10
47516633	chr12:47516633:G:T	6.79283e-13	-1.59793	-2.70255e-10	8.49261e-06	-1.99922	-2.70255e-10	3.47613e-05	-2.00979	-2.70255e-10
47516779	chr12:47516779:C:T	2.06898e-11	-2.90362e-10	1.81843	0.00039907	-2.90362e-10	1.85072	0.00181275	-2.90362e-10	1.94431
47516814	chr12:47516814:C:T	1.01064e-12	-2.90362e-10	-1.20063	1.88594e-05	-2.90362e-10	-1.20141	7.80893e-05	-2.90362e-10	-1.20044
47516864	chr12:47516864:G:A	1.58633e-12	0.474297	-1.22409	1.06014e-05	-0.550174	-1.22726	5.32898e-05	-0.354271	-1.22828
47516906	chr12:47516906:C:A	1.45364e-12	-2.90362e-10	-0.837145	2.72217e-05	-2.90362e-10	-0.834404	0.00011289	-2.90362e-10	-0.831886
47517045	chr12:47517045:C:T	1.79111e-13	-1.97372	-0.957242	3.15691e-06	-2.03123	-0.957592	1.30281e-05	-2.01554	-0.975651
47517164	chr12:47517164:G:C	1.75487e-11	-2.90362e-10	1.65376	0.000336199	-2.90362e-10	1.67929	0.00154564	-2.90362e-10	1.7849
47517167	chr12:47517167:G:T	8.615e-13	-1.36029	-2.70255e-10	1.19613e-05	-1.65674	-2.70255e-10	4.97737e-05	-1.65081	-2.70255e-10
47517189	chr12:47517189:C:T	1.4392e-13	-2.03271	-1.117	2.70959e-06	-2.03169	-1.10993	1.10861e-05	-2.02968	-1.12292
47517200	chr12:47517200:T:A	1.46746e-12	-2.90362e-10	-0.827679	2.74647e-05	-2.90362e-10	-0.825516	0.000114039	-2.90362e-10	-0.821756
47517376	chr12:47517376:T:G	1.6943e-12	-2.90362e-10	-0.683944	3.29687e-05	-2.90362e-10	-0.642859	0.000132507	-2.90362e-10	-0.671657
47517406	chr12:47517406:T:G	1.60105e-13	-1.86019	-1.18295	5.36868e-06	-1.27134	-1.18649	2.00865e-05	-1.37987	-1.17838
47517839	chr12:47517839:C:T	5.86733e-13	-1.21676	-0.527638	3.01483e-05	-0.201112	-0.531177	0.000135687	-0.132313	-0.515628
47518275	chr12:47518275:A:G	3.56335e-12	-2.90362e-10	0.0594872	6.68346e-05	-2.90362e-10	0.0638038	0.000291358	-2.90362e-10	0.116258
47518652	chr12:47518652:G:A	1.69279e-12	-2.90362e-10	-0.684838	3.29383e-05	-2.90362e-10	-0.643781	0.000132387	-2.90362e-10	-0.672566
47518975	chr12:47518975:G:A	2.95571e-12	-2.90362e-10	-0.127476	5.58695e-05	-2.90362e-10	-0.115399	0.000229019	-2.90362e-10	-0.124492
47519136	chr12:47519136:G:A	9.99423e-13	-2.90362e-10	-1.21179	1.86766e-05	-2.90362e-10	-1.21114	7.70805e-05	-2.90362e-10	-1.21345
47519362	chr12:47519362:C:A	1.32253e-12	-2.90362e-10	-0.931668	2.47348e-05	-2.90362e-10	-0.930205	0.000102682	-2.90362e-10	-0.92666
47519473	chr12:47519473:A:AAGCACTCT	6.79812e-13	-1.59715	-2.70255e-10	2.8016e-05	-0.805641	-2.70255e-10	0.000121344	-0.759666	-2.70255e-10
47519868	chr12:47519868:G:A	8.65649e-13	-1.09862	-0.256868	4.57281e-05	-0.0492086	-0.266495	0.000195525	-0.0454443	-0.237164
47520057	chr12:47520057:A:T	1.12242e-12	-2.90362e-10	-1.09572	2.09244e-05	-2.90362e-10	-1.0975	8.63859e-05	-2.90362e-10	-1.09947
47520158	chr12:47520158:T:C	4.49675e-13	-2.01045	-2.70255e-10	8.23399e-06	-2.03015	-2.70255e-10	3.40055e-05	-2.03177	-2.70255e-10
47520281	chr12:47520281:T:C	1.52749e-12	-2.90362e-10	-0.787592	2.84637e-05	-2.90362e-10	-0.789789	0.000120639	-2.90362e-10	-0.765492
47520346	chr12:47520346:G:A	1.35182e-12	-2.90362e-10	-0.909761	2.4948e-05	-2.90362e-10	-0.921625	0.000105151	-2.90362e-10	-0.902899
47520471	chr12:47520471:A:G	2.16705e-11	-2.90362e-10	1.86474	0.000416108	-2.90362e-10	1.89253	0.00191711	-2.90362e-10	2.00028
47520570	chr12:47520570:T:C	2.52836e-12	0.948639	-1.23228	1.56123e-05	-0.157084	-1.23327	7.93995e-05	0.0496558	-1.23346
47520674	chr12:47520674:A:G	9.88505e-13	-2.90362e-10	-1.22278	1.843e-05	-2.90362e-10	-1.22444	7.65501e-05	-2.90362e-10	-1.22035
47520857	chr12:47520857:G:A	2.35358e-13	-1.60336	-1.0545	4.07016e-05	0.611715	-1.04387	0.000158962	0.549168	-1.0388
47521327	chr12:47521327:A:G	1.37128e-12	-2.90362e-10	-0.895468	2.56725e-05	-2.90362e-10	-0.892996	0.000106424	-2.90362e-10	-0.890866
47521367	chr12:47521367:C:G	6.44405e-13	-1.65064	-2.70255e-10	8.6188e-06	-1.98447	-2.70255e-10	3.49076e-05	-2.00559	-2.70255e-10
47521418	chr12:47521418:TAA:T	2.3466e-13	-1.61976	-1.04107	3.97078e-05	0.573136	-1.03001	0.000156074	0.516729	-1.02469
47521747	chr12:47521747:A:G	1.26686e-12	-2.90362e-10	-0.974673	2.37358e-05	-2.90362e-10	-0.971435	9.82933e-05	-2.90362e-10	-0.97034
47521932	chr12:47521932:T:C	4.93615e-13	-1.91721	-2.70255e-10	8.21503e-06	-2.03245	-2.70255e-10	3.39774e-05	-2.0326	-2.70255e-10
47521953	chr12:47521953:G:A	1.45645e-12	-2.90362e-10	-0.835211	2.68682e-05	-2.90362e-10	-0.847475	0.000113351	-2.90362e-10	-0.827807
47521967	chr12:47521967:TACTTTGA:T	9.16515e-13	-1.29839	-2.70255e-10	1.12328e-05	-1.71958	-2.70255e-10	4.29672e-05	-1.79786	-2.70255e-10
47521992	chr12:47521992:C:T	1.40237e-13	-1.95852	-1.21712	2.445e-06	-2.02983	-1.21454	1.02487e-05	-2.01171	-1.21943
47522027	chr12:47522027:G:T	1.90789e-13	-1.68772	-1.18008	2.6391e-06	-1.99225	-1.17573	1.08141e-05	-2.00808	-1.16937
47522176	chr12:47522176:C:T	7.19185e-13	-1.01159	-0.529266	4.06952e-05	0.100967	-0.533273	0.000183727	0.172332	-0.517175
47522356	chr12:47522356:T:G	1.98702e-13	-2.01007	-0.81709	4.04196e-06	-1.93628	-0.805405	1.60714e-05	-1.96632	-0.814936
47522394	chr12:47522394:T:A	1.72029e-12	-2.90362e-10	-0.668724	3.17415e-05	-2.90362e-10	-0.680792	0.000132582	-2.90362e-10	-0.671095
47522395	chr12:47522395:C:G	1.71501e-12	-2.90362e-10	-0.671798	3.16442e-05	-2.90362e-10	-0.683863	0.000132176	-2.90362e-10	-0.67416
47522684	chr12:47522684:G:C	6.0868e-13	-1.70768	-2.70255e-10	9.36342e-06	-1.90161	-2.70255e-10	3.86942e-05	-1.90261	-2.70255e-10
47522711	chr12:47522711:A:G	3.31651e-12	-2.90362e-10	-0.0123005	6.22284e-05	-2.90362e-10	-0.00760565	0.000270486	-2.90362e-10	0.0419242
47522715	chr12:47522715:C:G	1.57714e-13	-1.82506	-1.23313	8.09936e-06	-0.815106	-1.23153	3.63914e-05	-0.73198	-1.23198
47523274	chr12:47523274:G:A	1.68047e-12	-2.90362e-10	-0.692141	3.2398e-05	-2.90362e-10	-0.660321	0.000133861	-2.90362e-10	-0.661491
47523926	chr12:47523926:T:C	1.479e-12	-2.90362e-10	-0.819851	2.83974e-05	-2.90362e-10	-0.79212	0.000117329	-2.90362e-10	-0.793317
47524007	chr12:47524007:C:G	2.61937e-11	-2.90362e-10	2.05431	0.000505746	-2.90362e-10	2.08762	0.00231945	-2.90362e-10	2.19079
47524965	chr12:47524965:T:G	7.10663e-13	-1.08031	-0.472464	3.88239e-05	-0.00271067	-0.476671	0.000175057	0.0666393	-0.459822
47525199	chr12:47525199:C:T	7.30419e-13	-1.04872	-0.476636	4.05344e-05	0.0445614	-0.480829	0.000182907	0.114698	-0.464019
47525404	chr12:47525404:C:T	7.18351e-13	-1.07023	-0.471786	3.94567e-05	0.0127847	-0.475999	0.000177973	0.0824642	-0.45913
47525510	chr12:47525510:T:G	1.35871e-13	-1.97692	-1.23034	2.40367e-06	-2.03243	-1.22899	1.0041e-05	-2.02031	-1.2313
47525513	chr12:47525513:G:A	3.60875e-12	-2.90362e-10	0.072146	6.77234e-05	-2.90362e-10	0.0770143	0.000294976	-2.90362e-10	0.1286
47525718	chr12:47525718:C:A	1.46904e-12	-2.90362e-10	-0.826607	2.73093e-05	-2.90362e-10	-0.83119	0.000115787	-2.90362e-10	-0.806547
47525925	chr12:47525925:T:C	3.4792e-12	-2.90362e-10	0.0355879	6.52553e-05	-2.90362e-10	0.0398895	0.000283747	-2.90362e-10	0.089787
47526010	chr12:47526010:C:T	2.06276e-12	-2.90362e-10	-0.48717	3.89145e-05	-2.90362e-10	-0.477051	0.000165446	-2.90362e-10	-0.449653
47526074	chr12:47526074:G:A	1.0217e-12	-2.90362e-10	-1.18975	1.9167e-05	-2.90362e-10	-1.18523	7.9013e-05	-2.90362e-10	-1.18868
47526103	chr12:47526103:G:A	1.51144e-13	-1.99101	-1.10972	3.96813e-06	-1.6529	-1.10722	1.79156e-05	-1.5458	-1.12682
47526117	chr12:47526117:T:C	7.31522e-13	-1.04948	-0.474366	4.06069e-05	0.044077	-0.478557	0.000183462	0.115434	-0.461721
47526175	chr12:47526175:C:A	4.43552e-13	-2.02415	-2.70255e-10	9.41368e-06	-1.89625	-2.70255e-10	3.79533e-05	-1.92194	-2.70255e-10
47526453	chr12:47526453:A:G	1.89433e-12	-2.90362e-10	-0.572352	3.69808e-05	-2.90362e-10	-0.528017	0.000152343	-2.90362e-10	-0.532161
47526486	chr12:47526486:G:C	1.59041e-13	-2.00814	-1.04167	2.95216e-06	-2.02401	-1.03187	1.1906e-05	-2.03294	-1.04831
47526651	chr12:47526651:G:A	3.88401e-12	-2.90362e-10	0.145652	7.23357e-05	-2.90362e-10	0.1429	0.000318027	-2.90362e-10	0.203841
47526821	chr12:47526821:G:A	5.78102e-12	-2.90362e-10	0.543365	0.000109474	-2.90362e-10	0.55727	0.000476338	-2.90362e-10	0.607833
47526866	chr12:47526866:C:T	1.00653e-12	-2.90362e-10	-1.20471	1.87846e-05	-2.90362e-10	-1.20538	7.73603e-05	-2.90362e-10	-1.20982
47527469	chr12:47527469:G:A	2.25272e-13	-1.92826	-0.7734	8.4548e-06	-1.24797	-0.755718	3.63379e-05	-1.20458	-0.760854
47527530	chr12:47527530:T:G	4.09314e-12	1.3476	-1.1495	8.30535e-06	-0.865747	-1.15577	4.14879e-05	-0.67402	-1.15887
47527918	chr12:47527918:C:A	1.4932e-12	-1.54802	0.737723	6.45079e-05	-0.705775	0.734145	0.000296726	-0.620359	0.754871
47527924	chr12:47527924:T:A	2.60423e-12	-2.90362e-10	-0.254076	4.77309e-05	-2.90362e-10	-0.272839	0.000203901	-2.90362e-10	-0.240662
47528277	chr12:47528277:C:T	4.37012e-12	1.46052	-1.19694	8.44836e-06	-0.803423	-1.20102	4.25529e-05	-0.604483	-1.20307
47528350	chr12:47528350:G:A	3.24928e-12	-0.433612	0.40083	1.34186e-05	-1.97028	0.428497	5.58303e-05	-1.99013	0.454155
47528469	chr12:47528469:G:A	5.37843e-13	-1.8314	-2.70255e-10	8.26634e-06	-2.02623	-2.70255e-10	3.41582e-05	-2.02729	-2.70255e-10
47528650	chr12:47528650:T:C	1.37022e-12	-1.52316	0.626911	6.00194e-05	-0.667362	0.623611	0.000276129	-0.581108	0.64368
47528708	chr12:47528708:TTTTTA:T	5.02639e-12	1.61178	-1.20829	9.20919e-06	-0.705966	-1.21225	4.66553e-05	-0.50234	-1.21317
47528716	chr12:47528716:T:G	4.78486e-12	1.5634	-1.20916	8.94102e-06	-0.734732	-1.21304	4.5213e-05	-0.532963	-1.21395
47528792	chr12:47528792:G:A	2.56617e-12	-2.90362e-10	-0.268802	4.79648e-05	-2.90362e-10	-0.26795	0.000211884	-2.90362e-10	-0.202256
47528942	chr12:47528942:T:C	4.57071e-12	1.52162	-1.21316	8.70074e-06	-0.758301	-1.21671	4.39252e-05	-0.558286	-1.21752
47529233	chr12:47529233:T:C	4.25203e-12	1.44462	-1.20844	8.37482e-06	-0.800801	-1.21239	4.21087e-05	-0.604738	-1.2133
47529353	chr12:47529353:G:A	2.4034e-13	-1.91649	-0.720427	9.37054e-06	-1.18925	-0.711593	4.10117e-05	-1.13949	-0.704953
47529613	chr12:47529613:G:C	1.41186e-12	-1.46476	0.598456	6.43103e-05	-0.56987	0.595171	0.00029653	-0.481256	0.61511
47530005	chr12:47530005:T:C	2.30797e-12	-2.90362e-10	-0.374847	4.31706e-05	-2.90362e-10	-0.373259	0.000189042	-2.90362e-10	-0.316328
47530155	chr12:47530155:T:G	4.9498e-12	1.59486	-1.20673	9.18633e-06	-0.709897	-1.2108	4.64888e-05	-0.507313	-1.21177
47530326	chr12:47530326:G:T	2.48077e-12	-2.90362e-10	-0.302646	4.63465e-05	-2.90362e-10	-0.302271	0.00020461	-2.90362e-10	-0.237191
47530545	chr12:47530545:G:A	1.20633e-12	-2.90362e-10	-1.02363	2.23291e-05	-2.90362e-10	-1.03253	9.37185e-05	-2.90362e-10	-1.018
47530733	chr12:47530733:C:T	4.15864e-12	-0.46143	0.675402	1.77841e-05	-1.96579	0.705678	7.4077e-05	-1.98619	0.733
47530763	chr12:47530763:G:A	1.72196e-12	-0.667749	-2.70255e-10	1.47692e-05	-1.44587	-2.70255e-10	5.45793e-05	-1.55864	-2.70255e-10
47531028	chr12:47531028:C:T	5.98873e-13	-1.72392	-2.70255e-10	8.32639e-06	-2.01899	-2.70255e-10	3.51371e-05	-1.99904	-2.70255e-10
47531247	chr12:47531247:C:T	1.34445e-12	-1.53879	0.623554	5.85777e-05	-0.688328	0.620265	0.000269255	-0.602936	0.640299
47531270	chr12:47531270:T:C	8.99308e-13	-1.31734	-2.70255e-10	1.35785e-05	-1.52993	-2.70255e-10	5.74823e-05	-1.50682	-2.70255e-10
47531286	chr12:47531286:G:T	1.06476e-12	-2.90362e-10	-1.14847	1.98445e-05	-2.90362e-10	-1.15049	8.18792e-05	-2.90362e-10	-1.15305
47531407	chr12:47531407:T:C	6.33517e-13	-0.475774	-1.19191	2.73475e-06	-1.94187	-1.19051	1.10048e-05	-1.96513	-1.19484
47531424	chr12:47531424:C:T	4.59392e-12	1.49388	-1.18036	8.79506e-06	-0.778996	-1.18523	4.43341e-05	-0.578797	-1.18774
47531438	chr12:47531438:A:C	1.53969e-12	-0.779633	-2.70255e-10	1.37605e-05	-1.51662	-2.70255e-10	5.11675e-05	-1.62319	-2.70255e-10
47531746	chr12:47531746:C:T	5.79062e-12	-2.90362e-10	0.545024	0.000112647	-2.90362e-10	0.585845	0.000469397	-2.90362e-10	0.593153
47531748	chr12:47531748:C:G	2.72966e-13	-1.9011	-0.608521	1.09077e-05	-1.1513	-0.597651	4.7824e-05	-1.09969	-0.591075
47531819	chr12:47531819:T:C	2.68375e-12	-2.90362e-10	-0.224001	5.01549e-05	-2.90362e-10	-0.223301	0.000221941	-2.90362e-10	-0.155885
47531888	chr12:47531888:T:C	6.20662e-13	-0.694035	-0.994149	3.55883e-06	-1.87749	-0.991491	1.4124e-05	-1.90784	-1.00258
47532038	chr12:47532038:C:T	1.60281e-12	-0.739456	-2.70255e-10	9.48615e-06	-1.88858	-2.70255e-10	4.25592e-05	-1.8074	-2.70255e-10
47532471	chr12:47532471:G:A	1.59514e-12	-2.90362e-10	-0.744256	2.97425e-05	-2.90362e-10	-0.74584	0.000123064	-2.90362e-10	-0.745595
47532616	chr12:47532616:CT:C	2.87263e-13	-1.90153	-0.557046	1.15029e-05	-1.15003	-0.545786	5.04225e-05	-1.09895	-0.538907
47532897	chr12:47532897:G:C	6.60816e-13	-1.6255	-2.70255e-10	2.61929e-05	-0.872928	-2.70255e-10	9.93577e-05	-0.959569	-2.70255e-10
47532925	chr12:47532925:T:C	4.20566e-12	1.4192	-1.19398	8.36533e-06	-0.815382	-1.19894	4.20058e-05	-0.620318	-1.20017
47533201	chr12:47533201:T:C	4.4188e-12	1.46483	-1.19017	8.62272e-06	-0.788643	-1.19537	4.33809e-05	-0.591613	-1.19667
47533940	chr12:47533940:A:G	1.84543e-12	-2.90362e-10	-0.598503	3.45115e-05	-2.90362e-10	-0.597126	0.000150046	-2.90362e-10	-0.547353
47534078	chr12:47534078:A:T	5.95248e-13	-0.683975	-1.04602	3.36377e-06	-1.88187	-1.04349	1.3381e-05	-1.9118	-1.05266
47534092	chr12:47534092:G:A	2.94253e-12	-2.90362e-10	-0.131945	5.44286e-05	-2.90362e-10	-0.141527	0.00022713	-2.90362e-10	-0.132772
47534227	chr12:47534227:AAAAT:A	1.08279e-12	-2.90362e-10	-1.13167	2.0158e-05	-2.90362e-10	-1.13482	8.32181e-05	-2.90362e-10	-1.13683
47534362	chr12:47534362:G:A	3.28425e-13	-1.8833	-0.441359	1.35142e-05	-1.10603	-0.42865	5.9323e-05	-1.05318	-0.422115
47534443	chr12:47534443:C:T	1.03332e-12	-1.17843	-2.70255e-10	6.87931e-05	0.0926859	-2.70255e-10	0.000284203	0.0913947	-2.70255e-10
47534538	chr12:47534538:T:C	4.38602e-12	1.46263	-1.19542	8.57272e-06	-0.789553	-1.20028	4.31274e-05	-0.592653	-1.20148
47534587	chr12:47534587:C:A	4.40989e-12	1.43102	-1.15839	8.71402e-06	-0.809416	-1.16407	4.3705e-05	-0.613587	-1.16725
47534831	chr12:47534831:C:T	4.74215e-12	1.49338	-1.1481	9.13776e-06	-0.771561	-1.15444	4.59578e-05	-0.573028	-1.15754
47534859	chr12:47534859:A:G	2.57142e-13	-1.88426	-0.685079	1.05415e-05	-1.10735	-0.675745	4.62721e-05	-1.05461	-0.669142
47534861	chr12:47534861:A:G	2.0968e-12	-2.90362e-10	-0.470803	4.02087e-05	-2.90362e-10	-0.444334	0.000161887	-2.90362e-10	-0.4714
47535197	chr12:47535197:C:G	2.441e-12	-2.90362e-10	-0.318807	4.56036e-05	-2.90362e-10	-0.318431	0.000201221	-2.90362e-10	-0.253894
47535232	chr12:47535232:C:A	2.59939e-13	-1.93962	-0.618908	9.58408e-06	-1.27862	-0.599696	4.12645e-05	-1.23444	-0.603854
47535525	chr12:47535525:A:G	5.01479e-13	-0.792808	-1.1086	3.28601e-06	-1.83671	-1.11203	1.30192e-05	-1.87135	-1.12052
47536207	chr12:47536207:G:A	7.91727e-13	-1.44475	-2.70255e-10	8.9832e-06	-1.94306	-2.70255e-10	3.73705e-05	-1.93741	-2.70255e-10
47536232	chr12:47536232:G:A	4.35009e-13	-0.915921	-1.12768	5.50389e-06	-1.30414	-1.12882	2.61998e-05	-1.16671	-1.12583
47536344	chr12:47536344:C:T	4.62472e-13	-0.861031	-1.12135	3.33493e-06	-1.80931	-1.12465	1.31908e-05	-1.84622	-1.13255
47536519	chr12:47536519:G:A	1.23379e-12	-2.90362e-10	-1.00113	2.30682e-05	-2.90362e-10	-0.999964	9.54996e-05	-2.90362e-10	-0.999174
47536584	chr12:47536584:A:G	3.40512e-13	-1.8986	-0.389923	1.36906e-05	-1.14509	-0.376622	6.01037e-05	-1.09229	-0.369931
47536611	chr12:47536611:T:C	1.45276e-12	-2.90362e-10	-0.837751	2.70955e-05	-2.90362e-10	-0.839049	0.000112065	-2.90362e-10	-0.839213
47536627	chr12:47536627:T:C	1.46513e-13	-1.89895	-1.23291	5.67614e-06	-1.17118	-1.23097	2.45696e-05	-1.12586	-1.23093
47536728	chr12:47536728:G:T	3.3228e-12	-1.60354	1.59313	0.000141194	-0.765919	1.57764	0.000652854	-0.680587	1.60364
47536863	chr12:47536863:AAG:A	5.213e-12	1.47286	-1.03292	9.42187e-06	-0.853226	-1.04216	4.68062e-05	-0.665076	-1.0472
47536884	chr12:47536884:AGG:A	5.67976e-13	-2.02874	0.251853	1.0937e-05	-1.99628	0.250006	4.2806e-05	-2.02022	0.218604
47537297	chr12:47537297:A:G	2.76942e-12	-2.90362e-10	-0.192578	5.12361e-05	-2.90362e-10	-0.201973	0.000213679	-2.90362e-10	-0.19382
47537643	chr12:47537643:T:C	4.21996e-12	-2.90362e-10	0.22861	8.43211e-05	-2.90362e-10	0.296214	0.000347813	-2.90362e-10	0.293368
47537835	chr12:47537835:T:TA	2.95326e-13	-1.25873	-1.17216	1.65459e-05	-0.166032	-1.16625	7.58932e-05	-0.0646068	-1.16436
47538380	chr12:47538380:T:C	1.19373e-12	-2.90362e-10	-1.03413	2.26795e-05	-2.90362e-10	-1.01696	9.39311e-05	-2.90362e-10	-1.01573
47539085	chr12:47539085:C:CA	1.25252e-12	-2.90362e-10	-0.986058	2.37194e-05	-2.90362e-10	-0.972125	9.84774e-05	-2.90362e-10	-0.968469
47539119	chr12:47539119:G:A	2.82428e-12	-2.90362e-10	-0.172963	5.22414e-05	-2.90362e-10	-0.182542	0.000217903	-2.90362e-10	-0.174248
47539197	chr12:47539197:G:A	1.50742e-12	-1.53493	0.73411	6.59678e-05	-0.681766	0.732516	0.000302187	-0.597007	0.749759
47539450	chr12:47539450:G:A	1.2004e-12	-2.90362e-10	-1.02856	2.23453e-05	-2.90362e-10	-1.0318	9.31253e-05	-2.90362e-10	-1.02435
47539596	chr12:47539596:A:G	1.38552e-12	-2.90362e-10	-0.885143	2.63185e-05	-2.90362e-10	-0.868147	0.000109323	-2.90362e-10	-0.86399
47540248	chr12:47540248:T:C	6.36884e-12	1.12776	-0.487557	1.43587e-05	-1.00372	-0.470344	7.0882e-05	-0.822345	-0.474935
47540400	chr12:47540400:G:A	9.97486e-13	-1.21373	-2.70255e-10	1.60722e-05	-1.36133	-2.70255e-10	6.86757e-05	-1.3289	-2.70255e-10
47540822	chr12:47540822:G:A	1.73367e-12	-2.90362e-10	-0.660975	3.21416e-05	-2.90362e-10	-0.668268	0.000133934	-2.90362e-10	-0.660951
47541207	chr12:47541207:A:C	2.26747e-13	-1.96777	-0.727362	7.97984e-06	-1.35727	-0.704224	3.41231e-05	-1.31699	-0.711333
47541274	chr12:47541274:T:G	4.44899e-13	-2.02112	-2.70255e-10	9.04366e-06	-1.93635	-2.70255e-10	3.70091e-05	-1.94713	-2.70255e-10
47541351	chr12:47541351:G:A	2.66079e-12	-2.90362e-10	-0.23259	4.92309e-05	-2.90362e-10	-0.241896	0.000205342	-2.90362e-10	-0.233618
47541509	chr12:47541509:A:G	1.03938e-12	-2.90362e-10	-1.17259	1.94913e-05	-2.90362e-10	-1.16845	8.0409e-05	-2.90362e-10	-1.17117
47541574	chr12:47541574:G:A	2.72606e-12	-2.90362e-10	-0.208359	5.04321e-05	-2.90362e-10	-0.217789	0.000210371	-2.90362e-10	-0.209425
47541864	chr12:47541864:A:T	6.48874e-13	-0.413825	-1.22991	2.86376e-06	-1.85616	-1.23012	1.14262e-05	-1.89154	-1.23085
47541899	chr12:47541899:C:T	7.31552e-12	0.778783	-2.70255e-10	1.792e-05	-1.2525	-2.70255e-10	8.55427e-05	-1.10928	-2.70255e-10
47542047	chr12:47542047:G:T	6.07475e-12	-2.90362e-10	0.592925	0.000116577	-2.90362e-10	0.620131	0.000502926	-2.90362e-10	0.662147
47542055	chr12:47542055:C:T	6.08031e-12	-2.90362e-10	0.593841	0.000117797	-2.90362e-10	0.630547	0.000495114	-2.90362e-10	0.646492
47542466	chr12:47542466:A:T	1.3793e-11	-2.90362e-10	1.41295	0.000262107	-2.90362e-10	1.43034	0.00117027	-2.90362e-10	1.50669
47542550	chr12:47542550:A:G	6.011e-12	-2.90362e-10	0.582376	0.000119758	-2.90362e-10	0.647058	0.000495928	-2.90362e-10	0.648136
47542693	chr12:47542693:C:T	4.74509e-13	-1.95669	-2.70255e-10	8.41582e-06	-2.0083	-2.70255e-10	3.48429e-05	-2.00745	-2.70255e-10
47542867	chr12:47542867:T:C	4.04196e-13	-1.66821	-0.448856	1.65351e-05	-0.87678	-0.456154	7.56214e-05	-0.79177	-0.440787
47542995	chr12:47542995:C:T	6.13398e-13	-1.69996	-2.70255e-10	8.36446e-06	-2.01443	-2.70255e-10	3.45734e-05	-2.01521	-2.70255e-10
47543109	chr12:47543109:C:A	1.11155e-12	-2.90362e-10	-1.10546	2.05834e-05	-2.90362e-10	-1.11393	8.59409e-05	-2.90362e-10	-1.10464
47543349	chr12:47543349:C:T	7.71749e-12	1.67091	-0.838635	1.33997e-05	-0.704317	-0.838868	6.75224e-05	-0.501853	-0.843983
47543415	chr12:47543415:AC:A	9.77894e-13	-2.90362e-10	-1.23357	1.82876e-05	-2.90362e-10	-1.2322	7.55975e-05	-2.90362e-10	-1.23287
47543586	chr12:47543586:A:G	7.66155e-12	-2.90362e-10	0.824999	0.000144391	-2.90362e-10	0.834107	0.000587302	-2.90362e-10	0.817243
47543843	chr12:47543843:G:C	1.61822e-12	-2.90362e-10	-0.729887	3.09304e-05	-2.90362e-10	-0.706678	0.000128122	-2.90362e-10	-0.705313
47543965	chr12:47543965:G:T	4.21558e-13	-1.63134	-0.443668	1.78606e-05	-0.804872	-0.450947	8.17632e-05	-0.719467	-0.435001
47544344	chr12:47544344:T:C	1.07138e-12	-2.90362e-10	-1.14227	1.99257e-05	-2.90362e-10	-1.14641	8.28715e-05	-2.90362e-10	-1.141
47544710	chr12:47544710:C:T	1.68587e-12	-2.90362e-10	-0.688933	3.18282e-05	-2.90362e-10	-0.678064	0.000134908	-2.90362e-10	-0.653702
47544880	chr12:47544880:A:C	2.16979e-12	-2.90362e-10	-0.436582	4.0275e-05	-2.90362e-10	-0.442687	0.000166985	-2.90362e-10	-0.440394
47544883	chr12:47544883:G:A	2.99693e-12	1.10945	-1.22308	6.33903e-06	-1.06791	-1.22378	3.13257e-05	-0.889633	-1.22422
47545103	chr12:47545103:G:A	1.02674e-12	-2.90362e-10	-1.18482	1.91214e-05	-2.90362e-10	-1.18761	7.94185e-05	-2.90362e-10	-1.18356
47545266	chr12:47545266:T:C	2.30662e-13	-1.52747	-1.15055	1.21845e-05	-0.499104	-1.13915	5.54071e-05	-0.401852	-1.14174
47545307	chr12:47545307:T:C	2.22745e-13	-1.55424	-1.15871	1.15466e-05	-0.544028	-1.148	5.24373e-05	-0.44833	-1.15035
47545626	chr12:47545626:T:A	4.91896e-13	-1.9207	-2.70255e-10	8.25719e-06	-2.02733	-2.70255e-10	3.40172e-05	-2.03143	-2.70255e-10
47545781	chr12:47545781:T:C	1.07009e-12	-2.90362e-10	-1.14347	1.98157e-05	-2.90362e-10	-1.15194	8.15069e-05	-2.90362e-10	-1.15761
47545903	chr12:47545903:A:G	1.10665e-12	-2.90362e-10	-1.10987	2.0844e-05	-2.90362e-10	-1.10135	8.62051e-05	-2.90362e-10	-1.10157
47545928	chr12:47545928:T:C	1.30613e-12	-2.90362e-10	-0.944147	2.5169e-05	-2.90362e-10	-0.912805	0.00010166	-2.90362e-10	-0.93666
47546073	chr12:47546073:G:A	1.72988e-12	-1.46832	0.805161	8.14934e-05	-0.533787	0.795891	0.000376038	-0.446243	0.817638
47546203	chr12:47546203:T:C	1.12544e-12	-0.844586	-0.248458	7.92236e-05	0.494246	-0.260389	0.000376566	0.626103	-0.253306
47546213	chr12:47546213:T:A	5.7879e-13	-1.07071	-0.687317	7.86024e-06	-1.41627	-0.660327	3.67244e-05	-1.30468	-0.650176
47546295	chr12:47546295:C:A	2.37865e-13	-2.02041	-0.626853	4.36603e-06	-2.01349	-0.651068	1.90376e-05	-1.98855	-0.623331
47546366	chr12:47546366:G:A	1.34704e-12	-2.90362e-10	-0.913302	2.509e-05	-2.90362e-10	-0.915948	0.000103408	-2.90362e-10	-0.919617
47546628	chr12:47546628:A:G	2.42834e-12	-0.625663	0.301656	0.000189081	0.818398	0.285362	0.000919661	0.956273	0.309436
47546764	chr12:47546764:G:A	1.0775e-12	-2.90362e-10	-1.13657	1.98842e-05	-2.90362e-10	-1.14849	8.29809e-05	-2.90362e-10	-1.13969
47546938	chr12:47546938:G:A	7.60159e-13	-1.37886	-0.106579	2.05328e-05	-1.03921	-0.0771835	8.43486e-05	-1.05854	-0.0647933
47546964	chr12:47546964:G:A	7.48547e-13	-1.39113	-0.109709	3.86659e-05	-0.333977	-0.149481	0.000185042	-0.226188	-0.111528
47546981	chr12:47546981:G:A	7.79488e-13	-1.3946	-0.0657363	4.02067e-05	-0.337596	-0.106789	0.000192585	-0.230176	-0.0675812
47547046	chr12:47547046:G:T	6.76886e-13	-1.38104	-0.22043	3.53019e-05	-0.316074	-0.258409	0.00016858	-0.207989	-0.222896
47547075	chr12:47547075:G:C	7.89821e-13	-1.36319	-0.0839762	4.13972e-05	-0.291033	-0.12417	0.000198303	-0.182621	-0.0858811
47547080	chr12:47547080:G:A	4.3395e-12	-2.90362e-10	0.256545	8.32179e-05	-2.90362e-10	0.283045	0.000348201	-2.90362e-10	0.294483
47547163	chr12:47547163:C:T	7.77433e-13	-1.37058	-0.0923891	4.07334e-05	-0.298954	-0.132416	0.000195126	-0.19036	-0.0942885
47547384	chr12:47547384:T:C	7.86921e-13	-1.37968	-0.0711629	4.09723e-05	-0.313921	-0.111601	0.000196182	-0.205976	-0.07328
47547449	chr12:47547449:C:T	1.36462e-13	-2.02976	-1.17316	5.61787e-06	-1.23515	-1.17732	2.01747e-05	-1.37572	-1.17815
47547496	chr12:47547496:A:T	8.192e-13	-1.34628	-0.0643597	4.35436e-05	-0.259796	-0.104859	0.000208914	-0.149989	-0.0663821
47547626	chr12:47547626:A:G	8.03331e-13	-1.3471	-0.0831019	4.26676e-05	-0.261698	-0.12328	0.000204586	-0.152181	-0.0851259
47547726	chr12:47547726:A:T	7.64132e-13	-1.43166	-0.0485704	3.83499e-05	-0.401798	-0.0898665	0.000183283	-0.296417	-0.0508464
47548246	chr12:47548246:G:A	1.38002e-13	-2.03279	-1.15891	6.90922e-06	-1.04137	-1.16419	2.40087e-05	-1.21341	-1.16647
47548308	chr12:47548308:A:G	8.24757e-13	-1.32528	-0.0786048	4.44537e-05	-0.225114	-0.118855	0.000213461	-0.114225	-0.0806171
47548336	chr12:47548336:A:G	7.98893e-13	-1.36838	-0.0673681	4.19067e-05	-0.29512	-0.107853	0.000200838	-0.186414	-0.0693831
47548858	chr12:47548858:G:A	7.9843e-13	-1.36686	-0.0694659	4.19434e-05	-0.29186	-0.110237	0.000201029	-0.183236	-0.0716117
47549117	chr12:47549117:G:A	4.54938e-12	-2.90362e-10	0.303777	8.7218e-05	-2.90362e-10	0.329993	0.000365279	-2.90362e-10	0.342365
47549129	chr12:47549129:C:T	6.10723e-13	-1.36123	-0.343094	3.23816e-05	-0.282713	-0.378115	0.000154192	-0.17333	-0.346769
47549219	chr12:47549219:T:C	4.47954e-12	-2.90362e-10	0.288305	8.59554e-05	-2.90362e-10	0.315411	0.000359676	-2.90362e-10	0.326907
47549296	chr12:47549296:C:T	2.96632e-12	-0.123894	-2.70255e-10	1.07757e-05	-1.76112	-2.70255e-10	5.00987e-05	-1.6443	-2.70255e-10
47549305	chr12:47549305:A:G	2.7426e-13	-1.28053	-1.22437	3.04997e-06	-1.80104	-1.22225	1.38267e-05	-1.70778	-1.22391
47549379	chr12:47549379:GCTGT:G	1.47946e-12	-1.05613	0.236589	8.99934e-05	0.133623	0.227696	0.000427906	0.252284	0.248324
47549432	chr12:47549432:G:T	4.05147e-12	-2.90362e-10	0.187865	7.76549e-05	-2.90362e-10	0.213857	0.000324884	-2.90362e-10	0.225173
47549435	chr12:47549435:T:C	4.05147e-12	-2.90362e-10	0.187865	7.76549e-05	-2.90362e-10	0.213857	0.000324884	-2.90362e-10	0.225173
47549596	chr12:47549596:A:G	9.8232e-13	-2.90362e-10	-1.22905	1.83145e-05	-2.90362e-10	-1.23073	7.58138e-05	-2.90362e-10	-1.23002
47549625	chr12:47549625:A:G	8.51007e-13	-1.33274	-0.039806	4.56146e-05	-0.237041	-0.0811491	0.000219112	-0.126743	-0.0419698
47549848	chr12:47549848:T:C	8.00987e-13	-1.38071	-0.0524166	4.17054e-05	-0.314234	-0.0935539	0.00019982	-0.20627	-0.0546069
47549934	chr12:47549934:C:T	7.77906e-13	-1.41074	-0.0516209	3.96963e-05	-0.364459	-0.0927004	0.000189871	-0.258179	-0.0537735
47550050	chr12:47550050:A:C	8.05997e-13	-1.36898	-0.057915	4.20707e-05	-0.300707	-0.0983595	0.000200598	-0.195583	-0.0614098
47550051	chr12:47550051:C:T	1.23835e-12	-1.07921	0.0817673	7.44918e-05	0.0989135	0.0733581	0.000353397	0.216431	0.092864
47550092	chr12:47550092:C:T	8.11351e-13	-1.30926	-0.111007	4.3961e-05	-0.204597	-0.150519	0.000210036	-0.096596	-0.114423
47550130	chr12:47550130:C:A	8.01897e-13	-1.33726	-0.0947311	4.26824e-05	-0.250091	-0.134539	0.000203721	-0.143368	-0.0981776
47550147	chr12:47550147:A:ACT	8.16173e-13	-1.33241	-0.0819363	4.35826e-05	-0.241774	-0.121985	0.000208147	-0.1347	-0.0853505
47550381	chr12:47550381:C:T	5.91106e-13	-1.73697	-2.70255e-10	1.29634e-05	-1.57629	-2.70255e-10	5.06061e-05	-1.63422	-2.70255e-10
47550454	chr12:47550454:A:G	1.16519e-12	0.0746875	-1.13301	3.09064e-06	-1.89763	-1.11241	1.29076e-05	-1.88575	-1.11473
47550513	chr12:47550513:A:G	2.47234e-12	-2.90362e-10	-0.306051	4.58874e-05	-2.90362e-10	-0.312228	0.000188605	-2.90362e-10	-0.318639
47550607	chr12:47550607:G:C	8.59137e-13	-1.2967	-0.0663414	4.68328e-05	-0.185176	-0.106659	0.00022411	-0.0764131	-0.0697469
47550616	chr12:47550616:T:C	8.27176e-13	-1.29821	-0.102744	4.50971e-05	-0.187169	-0.142429	0.000215598	-0.0787693	-0.10611
47550809	chr12:47550809:T:C	8.34745e-13	-1.30724	-0.0846067	4.5242e-05	-0.201775	-0.124616	0.000216319	-0.0935574	-0.0879863
47550907	chr12:47550907:T:C	2.5995e-13	-1.34566	-1.21282	2.97989e-06	-1.83708	-1.20945	1.34124e-05	-1.75062	-1.21149
47551205	chr12:47551205:T:C	1.11644e-12	-2.90362e-10	-1.10107	2.12272e-05	-2.90362e-10	-1.08313	8.68456e-05	-2.90362e-10	-1.09416
47552014	chr12:47552014:A:G	6.14622e-13	-1.24098	-0.456986	1.67144e-05	-0.882298	-0.439848	6.87274e-05	-0.902024	-0.426124
47552132	chr12:47552132:C:T	5.30009e-12	-2.90362e-10	0.456509	0.00010182	-2.90362e-10	0.484794	0.000426613	-2.90362e-10	0.497583
47552173	chr12:47552173:A:G	1.37307e-13	-2.03295	-1.1638	5.12058e-06	-1.33543	-1.16972	1.83774e-05	-1.47772	-1.16945
47552521	chr12:47552521:C:T	5.78203e-12	-2.90362e-10	0.543541	0.000105262	-2.90362e-10	0.518031	0.000471659	-2.90362e-10	0.59796
47552702	chr12:47552702:G:C	1.37443e-12	-2.90362e-10	-0.893173	2.50967e-05	-2.90362e-10	-0.915681	0.000105591	-2.90362e-10	-0.898719
47553012	chr12:47553012:A:G	6.09362e-13	-1.07709	-0.629467	1.71277e-05	-0.684005	-0.613719	6.99843e-05	-0.707578	-0.602447
47553026	chr12:47553026:C:T	4.49699e-13	-2.01039	-2.70255e-10	1.02146e-05	-1.8146	-2.70255e-10	4.57271e-05	-1.73561	-2.70255e-10
47553175	chr12:47553175:A:G	6.53694e-13	-1.17151	-0.464822	1.80269e-05	-0.79891	-0.447642	7.40578e-05	-0.81937	-0.43408
47553315	chr12:47553315:T:A	4.00862e-11	-2.90362e-10	2.47982	0.000791827	-2.90362e-10	2.53593	0.00342638	-2.90362e-10	2.58096
47553440	chr12:47553440:G:A	9.01207e-13	-1.34125	0.0260133	4.77019e-05	-0.257166	-0.0162805	0.000228187	-0.150691	0.0225584
47555362	chr12:47555362:G:A	9.08925e-13	-1.36536	0.0586547	4.5715e-05	-0.332002	0.016011	0.000217159	-0.232873	0.0552055
47555364	chr12:47555364:T:C	2.52441e-12	-2.90362e-10	-0.285207	4.51912e-05	-2.90362e-10	-0.327515	0.00019075	-2.90362e-10	-0.307331
47555734	chr12:47555734:T:C	9.34904e-13	-1.36809	0.089568	4.68711e-05	-0.337253	0.0462361	0.000222751	-0.238303	0.0860628
47555767	chr12:47555767:G:C	8.60172e-13	-1.39387	0.0320319	4.25131e-05	-0.378439	-0.010167	0.000201532	-0.281026	0.0286761
47556213	chr12:47556213:G:A	8.80427e-13	-1.40037	0.0618045	4.33434e-05	-0.388247	0.0189841	0.000205579	-0.290718	0.058251
47556337	chr12:47556337:C:T	6.07307e-12	-2.90362e-10	0.592649	0.000116455	-2.90362e-10	0.619084	0.000488577	-2.90362e-10	0.633201
47556432	chr12:47556432:G:T	1.10173e-12	-2.90362e-10	-1.11433	2.0929e-05	-2.90362e-10	-1.09728	8.56717e-05	-2.90362e-10	-1.10777
47556461	chr12:47556461:C:T	5.06166e-13	-1.89211	-2.70255e-10	9.21186e-06	-1.91793	-2.70255e-10	3.89394e-05	-1.89629	-2.70255e-10
47556655	chr12:47556655:T:C	3.36015e-12	-2.90362e-10	0.000769962	6.39115e-05	-2.90362e-10	0.0190823	0.000279246	-2.90362e-10	0.0737986
47556855	chr12:47556855:T:C	5.70811e-12	-2.90362e-10	0.530673	0.000109652	-2.90362e-10	0.558895	0.0004595	-2.90362e-10	0.571842
47556908	chr12:47556908:C:G	5.48526e-13	-1.30146	-0.510279	2.8836e-05	-0.232316	-0.544475	0.00013634	-0.131101	-0.512044
47557176	chr12:47557176:T:C	2.17712e-12	-2.90362e-10	-0.433212	3.98146e-05	-2.90362e-10	-0.454184	0.000170471	-2.90362e-10	-0.419732
47557321	chr12:47557321:A:G	3.62027e-12	-2.90362e-10	0.0753333	6.89034e-05	-2.90362e-10	0.0942877	0.00030147	-2.90362e-10	0.150373
47557513	chr12:47557513:G:A	1.3056e-12	-2.90362e-10	-0.944556	2.48375e-05	-2.90362e-10	-0.926063	0.000102301	-2.90362e-10	-0.930377
47557746	chr12:47557746:C:A	2.6832e-13	-1.39273	-1.13406	1.40437e-05	-0.37477	-1.12147	6.38632e-05	-0.278682	-1.12287
47558232	chr12:47558232:T:C	2.52339e-13	-1.51134	-1.07686	1.22753e-05	-0.569338	-1.06149	5.57267e-05	-0.475185	-1.06265
47558745	chr12:47558745:C:T	3.16617e-13	-1.79894	-0.562334	4.7887e-06	-2.03295	-0.539209	1.99447e-05	-2.02084	-0.544491
47559275	chr12:47559275:G:A	3.51624e-12	-2.90362e-10	0.0461771	7.16248e-05	-2.90362e-10	0.133024	0.000291557	-2.90362e-10	0.11694
47559332	chr12:47559332:C:G	1.25464e-12	-2.90362e-10	-0.984362	2.40219e-05	-2.90362e-10	-0.959451	9.78452e-05	-2.90362e-10	-0.974909
47559463	chr12:47559463:C:G	2.87767e-13	-1.44969	-1.00713	1.46376e-05	-0.465835	-0.988986	6.66208e-05	-0.369075	-0.990205
47559990	chr12:47559990:G:A	1.74627e-13	-2.02446	-0.931861	5.19753e-06	-1.56063	-0.9296	1.89226e-05	-1.68555	-0.932392
47560384	chr12:47560384:A:C	2.51087e-13	-1.50564	-1.08753	1.2271e-05	-0.558815	-1.07237	5.56988e-05	-0.464656	-1.07368
47560703	chr12:47560703:T:C	7.10551e-13	-1.43345	-0.119476	3.43245e-05	-0.473541	-0.129017	0.000159947	-0.375959	-0.107492
47560814	chr12:47560814:C:T	2.3552e-12	-1.10157	0.746986	2.65692e-05	-1.67164	0.812972	0.000126992	-1.53777	0.823594
47561048	chr12:47561048:G:C	2.31267e-12	-2.90362e-10	-0.372812	4.47429e-05	-2.90362e-10	-0.337485	0.000186143	-2.90362e-10	-0.331781
47561158	chr12:47561158:T:C	1.72554e-13	-2.02432	-0.943934	5.13491e-06	-1.56042	-0.941933	1.87037e-05	-1.6852	-0.944373
47561627	chr12:47561627:C:A	1.24777e-12	-2.90362e-10	-0.989857	2.3553e-05	-2.90362e-10	-0.979166	9.73496e-05	-2.90362e-10	-0.979988
47561642	chr12:47561642:A:G	1.80903e-13	-2.01819	-0.902822	5.15663e-06	-1.59772	-0.900413	1.88833e-05	-1.71679	-0.903229
47561668	chr12:47561668:C:T	7.29193e-12	-2.90362e-10	0.775553	0.000136657	-2.90362e-10	0.77906	0.000608193	-2.90362e-10	0.852196
47561748	chr12:47561748:C:G	1.72263e-13	-2.01874	-0.951211	4.92353e-06	-1.59493	-0.949465	1.80299e-05	-1.71454	-0.951726
47561909	chr12:47561909:C:G	1.06904e-12	-2.90362e-10	-1.14446	1.98849e-05	-2.90362e-10	-1.14845	8.28075e-05	-2.90362e-10	-1.14178
47562248	chr12:47562248:G:A	1.06024e-12	-2.90362e-10	-1.15272	1.93648e-05	-2.90362e-10	-1.17496	8.01836e-05	-2.90362e-10	-1.17398
47562508	chr12:47562508:G:A	9.90108e-13	-2.90362e-10	-1.22116	1.83471e-05	-2.90362e-10	-1.22895	7.59144e-05	-2.90362e-10	-1.22869
47562566	chr12:47562566:C:T	8.40891e-12	-2.90362e-10	0.918077	0.000157579	-2.90362e-10	0.921509	0.000703364	-2.90362e-10	0.997579
47562652	chr12:47562652:G:A	2.69145e-12	-2.90362e-10	-0.221136	5.43327e-05	-2.90362e-10	-0.143292	0.000221749	-2.90362e-10	-0.15675
47562684	chr12:47562684:C:T	1.06317e-12	-2.90362e-10	-1.14996	1.94105e-05	-2.90362e-10	-1.1726	8.03761e-05	-2.90362e-10	-1.17158
47562904	chr12:47562904:G:C	1.79069e-12	-0.628615	-2.70255e-10	1.32913e-05	-1.55131	-2.70255e-10	5.496e-05	-1.55169	-2.70255e-10
47562905	chr12:47562905:G:A	1.5658e-12	0.10413	-0.866949	4.13141e-06	-1.89148	-0.828322	1.7239e-05	-1.8795	-0.831622
47562908	chr12:47562908:TC:T	9.97664e-13	-2.90362e-10	-1.21355	1.8509e-05	-2.90362e-10	-1.22016	7.70096e-05	-2.90362e-10	-1.21437
47563089	chr12:47563089:T:C	6.58992e-13	-1.49121	-0.137049	3.0867e-05	-0.562659	-0.146073	0.000143067	-0.469357	-0.125625
47563302	chr12:47563302:C:G	2.31603e-12	-2.90362e-10	-0.37136	4.6382e-05	-2.90362e-10	-0.301507	0.00019077	-2.90362e-10	-0.30723
47563675	chr12:47563675:C:T	4.39739e-13	-2.03279	-2.70255e-10	8.66574e-06	-1.97904	-2.70255e-10	3.56554e-05	-1.98439	-2.70255e-10
47563728	chr12:47563728:A:G	7.43194e-13	-1.50801	-2.70255e-10	8.99168e-06	-1.94212	-2.70255e-10	3.82242e-05	-1.91483	-2.70255e-10
47563730	chr12:47563730:C:G	3.63246e-13	-1.24772	-0.97617	3.35639e-06	-1.94932	-0.978234	1.42251e-05	-1.91596	-0.987327
47563736	chr12:47563736:C:T	1.90529e-12	-2.90362e-10	-0.566579	3.72299e-05	-2.90362e-10	-0.521306	0.000152758	-2.90362e-10	-0.529439
47563738	chr12:47563738:G:A	1.90366e-12	-2.90362e-10	-0.567438	3.52898e-05	-2.90362e-10	-0.574824	0.000145863	-2.90362e-10	-0.575629
47563814	chr12:47563814:C:T	1.19844e-11	-2.90362e-10	1.27239	0.000219227	-2.90362e-10	1.25169	0.000999596	-2.90362e-10	1.34906
47563827	chr12:47563827:A:T	1.41456e-12	-2.90362e-10	-0.864398	2.66312e-05	-2.90362e-10	-0.856336	0.000108991	-2.90362e-10	-0.867033
47564813	chr12:47564813:A:G	4.18474e-13	-1.5117	-0.570657	1.51178e-05	-0.845587	-0.576957	7.08989e-05	-0.737328	-0.559713
47565302	chr12:47565302:CCAT:C	2.42071e-12	-2.90362e-10	-0.327153	4.54482e-05	-2.90362e-10	-0.321844	0.000185628	-2.90362e-10	-0.334549
47565683	chr12:47565683:T:C	2.66433e-12	-2.90362e-10	-0.231264	5.36479e-05	-2.90362e-10	-0.155975	0.000219954	-2.90362e-10	-0.164879
47566063	chr12:47566063:T:C	9.87327e-13	-2.90362e-10	-1.22397	1.84728e-05	-2.90362e-10	-1.22212	7.63519e-05	-2.90362e-10	-1.22294
47566126	chr12:47566126:G:A	1.17293e-12	-2.90362e-10	-1.05171	2.22056e-05	-2.90362e-10	-1.03807	9.08471e-05	-2.90362e-10	-1.04912
47566158	chr12:47566158:AT:A	4.4075e-13	-1.41511	-0.615383	1.24263e-05	-1.01876	-0.599841	5.27473e-05	-1.00647	-0.586312
47566418	chr12:47566418:C:T	2.77792e-12	-2.90362e-10	-0.189513	5.1888e-05	-2.90362e-10	-0.189331	0.000214018	-2.90362e-10	-0.192235
47566688	chr12:47566688:A:G	3.31478e-13	-1.34438	-0.971025	9.8138e-06	-0.897216	-0.957413	4.18014e-05	-0.883049	-0.942318
47567143	chr12:47567143:G:A	3.07625e-13	-1.17408	-1.21601	9.47693e-06	-0.675851	-1.21371	3.97072e-05	-0.666691	-1.21007
47567624	chr12:47567624:T:A	1.5698e-13	-1.82955	-1.2333	7.92705e-06	-0.834784	-1.23335	3.68728e-05	-0.717558	-1.23326
47568068	chr12:47568068:T:C	1.64706e-13	-2.02844	-0.986371	4.75088e-06	-1.59092	-0.989166	1.75703e-05	-1.70183	-0.990254
47568088	chr12:47568088:C:T	7.54558e-13	-0.305824	-1.18701	2.65156e-06	-1.9844	-1.17887	1.10701e-05	-1.97809	-1.17595
47568216	chr12:47568216:A:G	1.58407e-13	-2.03102	-1.02278	4.73254e-06	-1.55851	-1.02545	1.74252e-05	-1.67396	-1.02642
47568278	chr12:47568278:C:T	1.62296e-13	-2.03102	-0.998525	4.83934e-06	-1.56036	-1.00128	1.78239e-05	-1.67546	-1.00229
47568462	chr12:47568462:T:G	3.08101e-13	-1.59036	-0.798185	1.07054e-05	-0.962744	-0.804923	4.96732e-05	-0.859078	-0.793752
47568826	chr12:47568826:T:G	1.64007e-13	-1.86345	-1.15561	2.61417e-06	-2.02118	-1.15629	1.06662e-05	-2.03296	-1.15826
47568976	chr12:47568976:G:C	1.59031e-13	-2.02645	-1.02343	4.50388e-06	-1.60749	-1.02599	1.66963e-05	-1.7162	-1.02691
47569085	chr12:47569085:G:A	4.77071e-13	-1.13193	-0.819375	1.56605e-05	-0.59633	-0.790948	6.72881e-05	-0.579873	-0.769439
47569444	chr12:47569444:G:T	2.458e-12	-2.90362e-10	-0.311865	4.6899e-05	-2.90362e-10	-0.290421	0.000194238	-2.90362e-10	-0.28921
47569494	chr12:47569494:T:C	1.02755e-12	-2.90362e-10	-1.18403	1.88675e-05	-2.90362e-10	-1.20098	7.80683e-05	-2.90362e-10	-1.20071
47569861	chr12:47569861:A:G	4.42633e-13	-2.02623	-2.70255e-10	8.22487e-06	-2.03126	-2.70255e-10	3.41068e-05	-2.0288	-2.70255e-10
47569917	chr12:47569917:C:T	2.47107e-13	-1.92357	-0.685582	4.3098e-06	-2.0092	-0.668329	1.77759e-05	-2.00346	-0.676996
47570774	chr12:47570774:C:T	4.58503e-12	1.31146	-0.999881	5.21629e-06	-1.50162	-0.985014	2.67302e-05	-1.30807	-0.964432
47570786	chr12:47570786:C:T	3.704e-13	-1.04174	-1.16265	3.07216e-06	-1.84765	-1.16839	1.18038e-05	-1.91888	-1.17099
47571196	chr12:47571196:A:G	7.55577e-13	-0.266508	-1.22498	2.42664e-06	-2.0251	-1.22681	1.03702e-05	-1.99146	-1.2279
47571501	chr12:47571501:G:A	8.55035e-13	-0.135438	-1.23239	2.43732e-06	-2.01453	-1.23299	1.05364e-05	-1.97014	-1.23332
47571556	chr12:47571556:A:T	4.53215e-13	-2.0026	-2.70255e-10	8.89313e-06	-1.95314	-2.70255e-10	4.16935e-05	-1.82795	-2.70255e-10
47571816	chr12:47571816:G:A	4.9321e-12	-2.90362e-10	0.38455	9.47136e-05	-2.90362e-10	0.41244	0.000380933	-2.90362e-10	0.384327
47572330	chr12:47572330:G:A	4.26141e-13	-1.40482	-0.659384	1.61467e-05	-0.691416	-0.665288	7.62058e-05	-0.575776	-0.649083
47572725	chr12:47572725:T:G	1.07231e-12	-2.90362e-10	-1.1414	1.99825e-05	-2.90362e-10	-1.14356	8.21165e-05	-2.90362e-10	-1.15016
47573058	chr12:47573058:T:C	1.0059e-12	-2.90362e-10	-1.20533	1.87389e-05	-2.90362e-10	-1.20782	7.78475e-05	-2.90362e-10	-1.20354
47573395	chr12:47573395:G:A	1.87497e-12	-0.368102	-0.214519	7.27885e-06	-1.99307	-0.160379	3.08614e-05	-1.98675	-0.142043
47573440	chr12:47573440:C:G	1.63711e-12	-0.341164	-0.377117	6.26586e-06	-1.97946	-0.323843	2.53524e-05	-1.97194	-0.353484
47573760	chr12:47573760:A:G	1.42419e-12	-2.90362e-10	-0.857615	2.61642e-05	-2.90362e-10	-0.874026	0.000108898	-2.90362e-10	-0.867885
47574059	chr12:47574059:T:C	6.73531e-13	-0.881107	-0.725329	4.18312e-05	0.267464	-0.672239	0.000192411	0.381425	-0.68009
47574199	chr12:47574199:G:A	4.00874e-12	-2.90362e-10	0.177263	8.19304e-05	-2.90362e-10	0.267453	0.000335164	-2.90362e-10	0.256324
47574240	chr12:47574240:A:G	2.90192e-12	0.780532	-0.926374	4.2124e-06	-1.78891	-0.911479	2.09982e-05	-1.6171	-0.896756
47574569	chr12:47574569:A:T	4.78289e-13	-1.94876	-2.70255e-10	1.29361e-05	-1.5784	-2.70255e-10	5.28188e-05	-1.59143	-2.70255e-10
47574586	chr12:47574586:G:A	2.72685e-12	-2.90362e-10	-0.208067	5.49091e-05	-2.90362e-10	-0.132739	0.000226332	-2.90362e-10	-0.136293
47574836	chr12:47574836:A:T	1.50314e-12	-2.90362e-10	-0.803661	2.7706e-05	-2.90362e-10	-0.816769	0.000117411	-2.90362e-10	-0.792613
47574967	chr12:47574967:T:C	1.45928e-13	-1.96006	-1.1758	2.56267e-06	-2.03097	-1.1664	1.06357e-05	-2.02602	-1.16806
47575314	chr12:47575314:A:G	5.28372e-13	-1.84917	-2.70255e-10	8.29629e-06	-2.02261	-2.70255e-10	3.40475e-05	-2.03054	-2.70255e-10
47575380	chr12:47575380:A:G	1.22694e-12	-2.90362e-10	-1.00669	2.27164e-05	-2.90362e-10	-1.01533	9.53414e-05	-2.90362e-10	-1.00083
47575845	chr12:47575845:A:G	1.21661e-12	-2.90362e-10	-1.01515	2.29392e-05	-2.90362e-10	-1.00557	9.44203e-05	-2.90362e-10	-1.01054
47575879	chr12:47575879:G:A	2.11761e-12	0.738003	-1.19893	3.12006e-06	-1.8048	-1.19577	1.51773e-05	-1.63611	-1.20238
47576820	chr12:47576820:A:G	6.72846e-12	1.27635	-0.581215	7.76399e-06	-1.53362	-0.555306	4.05776e-05	-1.33092	-0.524161
47576970	chr12:47576970:C:T	3.88178e-13	-2.00378	-0.153726	7.33006e-06	-2.03241	-0.114024	3.1021e-05	-2.03265	-0.0909816
47577324	chr12:47577324:G:A	5.38659e-12	-2.90362e-10	0.472697	0.000104083	-2.90362e-10	0.506775	0.00044369	-2.90362e-10	0.536831
47577671	chr12:47577671:G:A	2.03504e-13	-2.00395	-0.799331	7.72461e-06	-1.2959	-0.798102	3.60715e-05	-1.17745	-0.795343
47577693	chr12:47577693:C:T	2.04138e-13	-2.00084	-0.799331	7.8266e-06	-1.28279	-0.798102	3.65877e-05	-1.16324	-0.795343
47578081	chr12:47578081:A:C	4.87662e-12	1.23968	-0.866448	5.41682e-06	-1.60054	-0.848367	2.7994e-05	-1.40349	-0.822817
47578246	chr12:47578246:T:C	1.70911e-12	-2.90362e-10	-0.67524	3.32341e-05	-2.90362e-10	-0.63484	0.00013956	-2.90362e-10	-0.6198
47578764	chr12:47578764:A:C	2.44093e-13	-1.97273	-0.648697	9.32356e-06	-1.26337	-0.642502	4.42081e-05	-1.1241	-0.645287
47578770	chr12:47578770:G:T	1.05447e-12	-2.90362e-10	-1.15818	1.95813e-05	-2.90362e-10	-1.16384	8.18029e-05	-2.90362e-10	-1.15398
47578807	chr12:47578807:G:A	1.38491e-12	-0.646896	-0.238684	7.49804e-06	-1.89437	-0.229405	3.40852e-05	-1.82005	-0.209381
47579279	chr12:47579279:C:T	5.16436e-13	-1.87202	-2.70255e-10	8.66619e-06	-1.97899	-2.70255e-10	3.59911e-05	-1.97502	-2.70255e-10
47579507	chr12:47579507:C:T	7.65646e-13	-0.323604	-1.15465	5.20812e-06	-1.32678	-1.16142	2.38641e-05	-1.22804	-1.15788
47579878	chr12:47579878:C:T	1.1053e-12	-0.000527965	-1.11057	3.21935e-06	-1.85566	-1.11358	1.3622e-05	-1.83923	-1.10738
47580766	chr12:47580766:A:G	8.61036e-13	-0.252875	-1.10796	9.87917e-06	-0.738603	-1.10939	5.07737e-05	-0.523081	-1.10784
47580797	chr12:47580797:A:T	1.44752e-12	-2.90362e-10	-0.841363	2.66708e-05	-2.90362e-10	-0.854849	0.00011308	-2.90362e-10	-0.8302
47582565	chr12:47582565:C:A	1.09413e-12	-2.90362e-10	-1.12125	2.02933e-05	-2.90362e-10	-1.12813	8.49866e-05	-2.90362e-10	-1.1158
47582631	chr12:47582631:G:A	1.34433e-12	-2.90362e-10	-0.915323	2.56309e-05	-2.90362e-10	-0.894619	0.000107284	-2.90362e-10	-0.882814
47582710	chr12:47582710:G:A	6.37947e-13	-0.497523	-1.16319	2.64988e-06	-2.01112	-1.15279	1.10476e-05	-1.99946	-1.15662
47582915	chr12:47582915:C:A	3.6534e-13	-1.95676	-0.261382	1.64722e-05	-1.08088	-0.255856	7.83249e-05	-0.943702	-0.253728
47583112	chr12:47583112:A:G	2.36941e-13	-1.96487	-0.686286	1.04403e-05	-1.10944	-0.683305	4.96728e-05	-0.974526	-0.678313
47583333	chr12:47583333:C:T	3.9415e-13	-1.92224	-0.219998	1.92927e-05	-0.964299	-0.21439	9.2435e-05	-0.819497	-0.212293
47584021	chr12:47584021:A:C	1.34493e-12	-2.90362e-10	-0.914871	2.48489e-05	-2.90362e-10	-0.925603	0.000104717	-2.90362e-10	-0.90703
47584039	chr12:47584039:AAAACTCGATTGTGACTTAG:A	7.61392e-13	-0.489934	-0.993888	3.18222e-06	-2.01131	-0.969532	1.3278e-05	-1.99955	-0.972635
47584069	chr12:47584069:G:T	2.36393e-12	-2.90362e-10	-0.350887	4.22376e-05	-2.90362e-10	-0.395106	0.000178324	-2.90362e-10	-0.374695
47584480	chr12:47584480:G:A	2.73182e-12	-2.90362e-10	-0.206246	5.15373e-05	-2.90362e-10	-0.196113	0.000216644	-2.90362e-10	-0.180041
47584487	chr12:47584487:C:T	3.51859e-12	-2.90362e-10	0.0468444	6.76167e-05	-2.90362e-10	0.0754378	0.000285232	-2.90362e-10	0.095007
47584539	chr12:47584539:G:T	2.48184e-13	-1.9506	-0.654204	1.13871e-05	-1.055	-0.650933	5.44504e-05	-0.915144	-0.645862
47584618	chr12:47584618:C:T	1.92272e-12	-2.90362e-10	-0.557476	3.65423e-05	-2.90362e-10	-0.539947	0.000153537	-2.90362e-10	-0.524353
47584779	chr12:47584779:A:G	9.64343e-13	-0.314616	-0.932908	3.04764e-05	0.188908	-0.910372	0.000124294	0.171904	-0.90755
47584845	chr12:47584845:T:G	1.51689e-12	-2.90362e-10	-0.794553	2.91179e-05	-2.90362e-10	-0.767065	0.000120574	-2.90362e-10	-0.76603
47584959	chr12:47584959:T:A	2.5242e-12	-2.90362e-10	-0.28529	4.54274e-05	-2.90362e-10	-0.322302	0.000192015	-2.90362e-10	-0.300721
47585362	chr12:47585362:G:A	8.00804e-13	-1.90323	0.469877	1.93423e-05	-1.66334	0.487219	8.14406e-05	-1.66483	0.50641
47585554	chr12:47585554:G:T	1.51632e-12	-2.90362e-10	-0.794928	2.91064e-05	-2.90362e-10	-0.767459	0.000120528	-2.90362e-10	-0.766416
47586069	chr12:47586069:T:TTGG	1.05977e-12	-0.0785856	-1.07458	3.56586e-05	0.490581	-1.05501	0.000145973	0.47938	-1.05425
47586165	chr12:47586165:G:A	1.05943e-12	-2.90362e-10	-1.15349	1.99233e-05	-2.90362e-10	-1.14653	8.20981e-05	-2.90362e-10	-1.15038
47586273	chr12:47586273:G:T	1.29277e-12	-2.90362e-10	-0.954431	2.41617e-05	-2.90362e-10	-0.953647	9.92172e-05	-2.90362e-10	-0.960985
47586274	chr12:47586274:C:CT	1.24027e-12	-2.90362e-10	-0.995889	2.31791e-05	-2.90362e-10	-0.995166	9.52364e-05	-2.90362e-10	-1.00193
47586460	chr12:47586460:G:A	1.42718e-12	-2.90362e-10	-0.855516	2.73599e-05	-2.90362e-10	-0.829339	0.000113237	-2.90362e-10	-0.828814
47586838	chr12:47586838:T:C	7.67567e-13	-0.26741	-1.20834	2.57606e-06	-1.98946	-1.20269	1.0854e-05	-1.96922	-1.20454
47587063	chr12:47587063:G:A	5.24769e-12	-2.90362e-10	0.446572	0.000101042	-2.90362e-10	0.477115	0.000432714	-2.90362e-10	0.511781
47587509	chr12:47587509:A:G	1.23672e-12	0.0652244	-1.06398	7.28362e-06	-1.09444	-1.05835	3.49204e-05	-0.946198	-1.05903
47587530	chr12:47587530:G:A	2.59474e-13	-1.92859	-0.631726	5.566e-06	-1.76458	-0.657161	2.08056e-05	-1.8859	-0.637171
47588062	chr12:47588062:C:T	4.69419e-13	-1.98231	0.0148342	1.01296e-05	-1.84484	0.0218865	4.03679e-05	-1.87233	0.0120698
47588159	chr12:47588159:C:T	2.5437e-13	-1.78926	-0.790924	1.84078e-05	-0.43978	-0.785862	8.85396e-05	-0.293696	-0.781149
47588927	chr12:47588927:G:C	1.01168e-12	-2.90362e-10	-1.1996	1.88886e-05	-2.90362e-10	-1.19986	7.82726e-05	-2.90362e-10	-1.1981
47589038	chr12:47589038:G:C	5.98605e-13	-2.03175	0.307379	1.17133e-05	-2.00868	0.330989	5.16645e-05	-1.98496	0.37144
47589313	chr12:47589313:G:A	6.51859e-13	-0.491586	-1.14756	2.67661e-06	-2.01917	-1.13469	1.11976e-05	-2.00707	-1.13552
47589535	chr12:47589535:C:T	5.42105e-12	-2.90362e-10	0.479075	0.000104542	-2.90362e-10	0.511176	0.00044125	-2.90362e-10	0.531317
47590012	chr12:47590012:T:C	7.38064e-13	-0.351446	-1.16349	2.66981e-06	-2.00221	-1.15421	1.12001e-05	-1.98505	-1.15732
47590429	chr12:47590429:AAC:A	5.17717e-12	-2.90362e-10	0.433043	9.96841e-05	-2.90362e-10	0.463588	0.000421314	-2.90362e-10	0.485082
47590431	chr12:47590431:C:T	1.26075e-12	0.0155218	-0.995028	7.37579e-06	-1.14422	-0.995992	3.52394e-05	-1.00282	-0.993306
47590433	chr12:47590433:TACAGCTAC:T	5.52931e-12	-2.90362e-10	0.498848	0.000106526	-2.90362e-10	0.529972	0.000450405	-2.90362e-10	0.551852
47590548	chr12:47590548:A:G	1.19371e-12	-2.90362e-10	-1.03415	2.23129e-05	-2.90362e-10	-1.03325	9.21948e-05	-2.90362e-10	-1.03439
47590563	chr12:47590563:T:C	1.20885e-11	2.33114	-1.05011	6.54571e-06	-1.20479	-1.05482	4.01179e-05	-0.802191	-1.06428
47590847	chr12:47590847:C:T	1.11163e-12	-2.90362e-10	-1.10539	2.12807e-05	-2.90362e-10	-1.08062	8.73282e-05	-2.90362e-10	-1.08862
47590855	chr12:47590855:T:A	1.2375e-12	-2.90362e-10	-0.998123	2.28481e-05	-2.90362e-10	-1.00955	9.69954e-05	-2.90362e-10	-0.983632
47590894	chr12:47590894:T:C	5.51129e-12	-2.90362e-10	0.495584	0.000109342	-2.90362e-10	0.556059	0.00046274	-2.90362e-10	0.578869
47591098	chr12:47591098:A:G	4.62517e-12	-2.90362e-10	0.320299	8.84499e-05	-2.90362e-10	0.344019	0.00038116	-2.90362e-10	0.384924
47591741	chr12:47591741:C:T	8.67703e-13	-0.119937	-1.23318	2.70722e-06	-1.91025	-1.23224	1.14457e-05	-1.88794	-1.23275
47592116	chr12:47592116:C:T	8.54064e-13	-0.219925	-1.14904	2.897e-06	-1.93426	-1.14048	1.21898e-05	-1.91346	-1.14424
47592477	chr12:47592477:C:T	3.6694e-12	-2.90362e-10	0.0888127	7.04158e-05	-2.90362e-10	0.116	0.000295847	-2.90362e-10	0.131548
47592495	chr12:47592495:G:A	1.34752e-13	-1.98864	-1.2269	2.73145e-06	-1.90376	-1.22983	1.18888e-05	-1.85619	-1.22651
47592804	chr12:47592804:T:G	7.99699e-13	-0.341008	-1.09373	5.32703e-06	-1.37301	-1.09261	2.50067e-05	-1.25018	-1.08897
47592849	chr12:47592849:C:T	1.49539e-12	-2.90362e-10	-0.808827	2.75779e-05	-2.90362e-10	-0.821402	0.000116932	-2.90362e-10	-0.796705
47593155	chr12:47593155:G:A	9.39902e-13	-0.148292	-1.1249	3.02016e-06	-1.91737	-1.11573	1.27159e-05	-1.89573	-1.11971
47593740	chr12:47593740:A:G	1.24386e-11	2.44039	-1.1308	6.37049e-06	-1.15219	-1.13455	3.95459e-05	-0.740158	-1.14068
47594159	chr12:47594159:A:T	3.84768e-12	-2.90362e-10	0.136256	7.19891e-05	-2.90362e-10	0.138097	0.00031794	-2.90362e-10	0.203567
47595807	chr12:47595807:A:C	2.575e-13	-1.33481	-1.23315	2.39654e-06	-2.03142	-1.23297	1.02231e-05	-2.00128	-1.23237
47597009	chr12:47597009:GA:G	4.06338e-12	-2.90362e-10	0.1908	7.9978e-05	-2.90362e-10	0.243334	0.000336858	-2.90362e-10	0.261366
47597082	chr12:47597082:G:A	3.00622e-12	-2.90362e-10	-0.11053	5.74775e-05	-2.90362e-10	-0.0870237	0.000243005	-2.90362e-10	-0.0652155
47597281	chr12:47597281:ATTAAC:A	1.57123e-12	-2.90362e-10	-0.759353	2.85965e-05	-2.90362e-10	-0.785135	0.000120464	-2.90362e-10	-0.766945
47597313	chr12:47597313:G:A	3.15535e-13	-1.89679	-0.467913	1.93337e-05	-0.740939	-0.435629	9.16045e-05	-0.608327	-0.432488
47597971	chr12:47597971:C:T	1.45056e-12	-2.90362e-10	-0.839263	2.7882e-05	-2.90362e-10	-0.810437	0.000115155	-2.90362e-10	-0.812018
47598117	chr12:47598117:C:A	1.39263e-12	-2.90362e-10	-0.880019	2.56422e-05	-2.90362e-10	-0.894179	0.000108568	-2.90362e-10	-0.870918
47598304	chr12:47598304:T:C	3.30398e-12	-2.90362e-10	-0.0160871	6.31891e-05	-2.90362e-10	0.00771395	0.00026741	-2.90362e-10	0.0304868
47598422	chr12:47598422:A:G	2.40133e-11	2.73248	-0.76509	1.05737e-05	-1.02665	-0.753404	7.13926e-05	-0.586926	-0.703176
47598640	chr12:47598640:G:A	9.62576e-13	-0.0974775	-1.15188	2.97195e-06	-1.90578	-1.14342	1.25342e-05	-1.8827	-1.14714
47598770	chr12:47598770:C:T	1.20739e-12	-2.90362e-10	-1.02275	2.32749e-05	-2.90362e-10	-0.991041	9.5079e-05	-2.90362e-10	-1.00359
47599286	chr12:47599286:CA:C	1.03151e-12	-0.887191	-0.293005	7.07487e-06	-1.89674	-0.28513	3.2983e-05	-1.79	-0.272308
47599476	chr12:47599476:C:T	9.39108e-13	-0.107794	-1.16625	2.91907e-06	-1.90888	-1.15827	1.23099e-05	-1.88588	-1.16201
47599598	chr12:47599598:C:T	1.36147e-12	-0.538051	-0.364602	7.43213e-06	-1.77489	-0.357715	3.59811e-05	-1.63081	-0.34449
47599665	chr12:47599665:A:C	4.95245e-12	-2.90362e-10	0.388667	9.86394e-05	-2.90362e-10	0.453053	0.000415612	-2.90362e-10	0.471455
47599713	chr12:47599713:T:C	2.23532e-13	-1.85515	-0.854268	1.43165e-05	-0.627143	-0.849863	6.82314e-05	-0.490053	-0.845339
47600299	chr12:47600299:G:A	1.21766e-12	-2.90362e-10	-1.01428	2.27708e-05	-2.90362e-10	-1.01294	9.39828e-05	-2.90362e-10	-1.01518
47600628	chr12:47600628:C:A	2.2287e-13	-1.86102	-0.851367	1.41154e-05	-0.64421	-0.846938	6.72013e-05	-0.508197	-0.842406
47600660	chr12:47600660:C:A	3.60392e-12	-2.90362e-10	0.0708074	6.87615e-05	-2.90362e-10	0.0922266	0.000290658	-2.90362e-10	0.113853
47600693	chr12:47600693:G:A	4.39682e-13	-2.03292	-2.70255e-10	8.56977e-06	-1.99018	-2.70255e-10	3.60744e-05	-1.97271	-2.70255e-10
47601002	chr12:47601002:A:C	1.59141e-12	-2.90362e-10	-0.746595	2.89427e-05	-2.90362e-10	-0.773101	0.000122055	-2.90362e-10	-0.753823
47601011	chr12:47601011:T:C	5.00365e-12	-2.90362e-10	0.398952	9.95877e-05	-2.90362e-10	0.462621	0.000420245	-2.90362e-10	0.482542
47601058	chr12:47601058:A:AT	7.05401e-13	-1.89951	0.339303	1.65503e-05	-1.696	0.363988	6.63086e-05	-1.73279	0.368819
47601169	chr12:47601169:C:G	4.42402e-13	-2.02675	-2.70255e-10	8.7694e-06	-1.96715	-2.70255e-10	3.77035e-05	-1.92854	-2.70255e-10
47601295	chr12:47601295:C:T	7.23698e-13	-1.89478	0.360181	1.70349e-05	-1.68773	0.384579	6.82703e-05	-1.72498	0.390159
47601523	chr12:47601523:G:A	1.07561e-12	-2.90362e-10	-1.13833	2.02395e-05	-2.90362e-10	-1.13078	8.33062e-05	-2.90362e-10	-1.13577
47601636	chr12:47601636:A:G	1.42986e-12	-2.90362e-10	-0.853642	2.74647e-05	-2.90362e-10	-0.825514	0.000113431	-2.90362e-10	-0.827097
47602061	chr12:47602061:T:C	1.19961e-12	-2.90362e-10	-1.02922	2.2252e-05	-2.90362e-10	-1.03599	9.32594e-05	-2.90362e-10	-1.02291
47602076	chr12:47602076:A:G	6.76114e-13	-1.86913	0.266518	1.60869e-05	-1.65047	0.290059	6.43452e-05	-1.68964	0.295602
47602088	chr12:47602088:G:A	1.76622e-11	2.80012	-1.13991	7.39461e-06	-0.996875	-1.14079	4.73621e-05	-0.552414	-1.14806
47602715	chr12:47602715:G:C	3.7766e-12	-2.90362e-10	0.117609	7.24071e-05	-2.90362e-10	0.143887	0.000306399	-2.90362e-10	0.166593
47602733	chr12:47602733:G:C	3.7766e-12	-2.90362e-10	0.117609	7.24071e-05	-2.90362e-10	0.143887	0.000306399	-2.90362e-10	0.166593
47603085	chr12:47603085:G:C	4.2939e-13	-1.89214	-0.164463	1.00335e-05	-1.68417	-0.148327	4.03233e-05	-1.72102	-0.140348
47603426	chr12:47603426:CTG:C	1.42986e-12	-2.90362e-10	-0.853642	2.74647e-05	-2.90362e-10	-0.825514	0.000113431	-2.90362e-10	-0.827097
47603720	chr12:47603720:C:G	1.75882e-11	2.78611	-1.13009	7.41732e-06	-1.00351	-1.13109	4.74226e-05	-0.560515	-1.13868
47603849	chr12:47603849:ATAC:A	3.79913e-12	-2.90362e-10	0.123557	7.28356e-05	-2.90362e-10	0.149788	0.000308316	-2.90362e-10	0.172828
47603869	chr12:47603869:CCAA:C	2.19888e-11	2.98587	-1.10656	8.44491e-06	-0.897173	-1.10768	5.48765e-05	-0.437396	-1.11581
47604392	chr12:47604392:A:G	2.49304e-12	-2.90362e-10	-0.297712	4.87239e-05	-2.90362e-10	-0.252249	0.00019375	-2.90362e-10	-0.291729
47604415	chr12:47604415:T:C	9.81432e-13	-2.90362e-10	-1.22996	1.83076e-05	-2.90362e-10	-1.2311	7.59168e-05	-2.90362e-10	-1.22866
47604477	chr12:47604477:A:G	1.26262e-12	-2.90362e-10	-0.978023	2.382e-05	-2.90362e-10	-0.967893	9.9738e-05	-2.90362e-10	-0.955749
47604521	chr12:47604521:A:G	1.37051e-12	-1.03042	0.134389	1.23649e-05	-1.78065	0.157097	5.61046e-05	-1.69701	0.165928
47604722	chr12:47604722:T:C	4.22577e-12	-2.90362e-10	0.229986	8.03703e-05	-2.90362e-10	0.248227	0.00032594	-2.90362e-10	0.228418
47605018	chr12:47605018:C:A	9.41511e-13	-0.0987469	-1.17274	2.90555e-06	-1.90635	-1.16545	1.22585e-05	-1.88341	-1.16867
47605277	chr12:47605277:G:A	2.48279e-13	-1.37083	-1.23359	2.39221e-06	-2.03262	-1.23358	1.01402e-05	-2.00837	-1.23342
47605718	chr12:47605718:C:T	5.80707e-13	-0.69017	-1.06455	3.72946e-06	-1.7487	-1.07346	1.48587e-05	-1.78776	-1.07195
47605719	chr12:47605719:G:A	1.10638e-12	-2.90362e-10	-1.11012	2.08456e-05	-2.90362e-10	-1.10128	8.57302e-05	-2.90362e-10	-1.10709
47606211	chr12:47606211:T:A	1.27589e-12	-2.90362e-10	-0.967568	2.38553e-05	-2.90362e-10	-0.96641	9.85642e-05	-2.90362e-10	-0.967587
47606217	chr12:47606217:T:C	1.49074e-12	-0.0174646	-0.794475	4.0832e-05	0.336221	-0.765171	0.000171316	0.35175	-0.766538
47607103	chr12:47607103:CAG:C	1.46698e-12	-2.90362e-10	-0.82801	2.7863e-05	-2.90362e-10	-0.811118	0.000114255	-2.90362e-10	-0.819861
47607239	chr12:47607239:G:A	1.42986e-12	-2.90362e-10	-0.853642	2.74647e-05	-2.90362e-10	-0.825514	0.000113431	-2.90362e-10	-0.827097
47607618	chr12:47607618:C:T	1.00875e-12	-2.90362e-10	-1.2025	1.89259e-05	-2.90362e-10	-1.19789	7.8062e-05	-2.90362e-10	-1.20079
47607987	chr12:47607987:A:T	1.48098e-12	-0.0521786	-0.76633	4.0454e-05	0.297936	-0.736188	0.00016976	0.313701	-0.737609
47608162	chr12:47608162:G:A	1.30387e-12	-2.90362e-10	-0.945876	2.42445e-05	-2.90362e-10	-0.950227	9.99399e-05	-2.90362e-10	-0.953727
47608472	chr12:47608472:C:T	8.58652e-13	-0.149281	-1.21433	2.74347e-06	-1.91983	-1.20936	1.15715e-05	-1.89804	-1.21171
47608702	chr12:47608702:A:G	5.24695e-13	-1.85615	-2.70255e-10	1.73735e-05	-1.28347	-2.70255e-10	6.96763e-05	-1.31444	-2.70255e-10
47608848	chr12:47608848:C:T	4.67078e-12	-2.90362e-10	0.330112	8.86636e-05	-2.90362e-10	0.346432	0.000359639	-2.90362e-10	0.326804
47608992	chr12:47608992:G:A	1.2242e-12	-2.90362e-10	-1.00893	2.31536e-05	-2.90362e-10	-0.996268	9.51222e-05	-2.90362e-10	-1.00313
47609656	chr12:47609656:C:T	6.14468e-13	-1.69821	-2.70255e-10	8.22906e-06	-2.03075	-2.70255e-10	3.41738e-05	-2.02684	-2.70255e-10
47609925	chr12:47609925:C:T	1.40279e-12	-2.90362e-10	-0.872752	2.56193e-05	-2.90362e-10	-0.895071	0.000107693	-2.90362e-10	-0.879016
47610132	chr12:47610132:A:G	3.52583e-12	-2.90362e-10	0.0489	6.763e-05	-2.90362e-10	0.0756348	0.000285811	-2.90362e-10	0.0970346
47610250	chr12:47610250:G:A	1.53199e-12	-0.0438677	-0.740781	4.18145e-05	0.304903	-0.710079	0.000175408	0.320065	-0.711248
47610259	chr12:47610259:G:A	8.92757e-13	-0.152795	-1.17186	2.86938e-06	-1.9198	-1.16452	1.20903e-05	-1.89813	-1.16776
47610325	chr12:47610325:C:T	1.51422e-12	-2.90362e-10	-0.796313	2.79385e-05	-2.90362e-10	-0.80841	0.000118366	-2.90362e-10	-0.784517
47610534	chr12:47610534:CACACAT:C	5.0866e-12	-2.90362e-10	0.415395	0.000100646	-2.90362e-10	0.473192	0.000423751	-2.90362e-10	0.49085
47610577	chr12:47610577:A:G	1.90819e-12	-2.90362e-10	-0.56506	3.70468e-05	-2.90362e-10	-0.526235	0.000149909	-2.90362e-10	-0.548268
47610674	chr12:47610674:C:G	1.45237e-12	-2.90362e-10	-0.838018	2.79042e-05	-2.90362e-10	-0.809641	0.000115261	-2.90362e-10	-0.811097
47610693	chr12:47610693:G:A	1.39567e-12	-2.90362e-10	-0.877841	2.54915e-05	-2.90362e-10	-0.900072	0.000107143	-2.90362e-10	-0.884134
47610751	chr12:47610751:C:A	8.31243e-13	-1.39605	-2.70255e-10	8.65369e-06	-1.98043	-2.70255e-10	3.50388e-05	-2.00184	-2.70255e-10
47610881	chr12:47610881:C:A	2.58678e-13	-1.8383	-0.725084	1.7332e-05	-0.566446	-0.719417	8.28139e-05	-0.427393	-0.714307
47610938	chr12:47610938:G:A	1.25942e-12	-2.90362e-10	-0.980564	2.31572e-05	-2.90362e-10	-0.99611	9.5545e-05	-2.90362e-10	-0.998698
47610954	chr12:47610954:G:C	1.40063e-12	-2.90362e-10	-0.874291	2.55789e-05	-2.90362e-10	-0.896651	0.000107523	-2.90362e-10	-0.880593
47611168	chr12:47611168:A:C	8.91611e-13	-0.154877	-1.17106	2.86992e-06	-1.92056	-1.16357	1.20895e-05	-1.89899	-1.16697
47611381	chr12:47611381:G:A	9.45043e-13	-0.134101	-1.13364	3.04152e-06	-1.90173	-1.12433	1.27783e-05	-1.88209	-1.12846
47611665	chr12:47611665:C:T	2.24671e-11	3.04403	-1.14319	8.22361e-06	-0.887349	-1.14406	5.36838e-05	-0.424095	-1.15109
47612065	chr12:47612065:G:A	2.66618e-13	-1.79321	-0.739942	1.93403e-05	-0.441439	-0.734788	9.30964e-05	-0.295365	-0.729295
47612201	chr12:47612201:T:A	9.37189e-13	-0.106697	-1.16939	2.89976e-06	-1.91189	-1.1619	1.2215e-05	-1.89042	-1.16521
47613152	chr12:47613152:G:A	2.89342e-12	-2.90362e-10	-0.148775	5.67632e-05	-2.90362e-10	-0.0995289	0.000225035	-2.90362e-10	-0.14204
47613161	chr12:47613161:T:C	4.72064e-12	-2.90362e-10	0.340729	8.33208e-05	-2.90362e-10	0.28428	0.000353759	-2.90362e-10	0.310321
47613643	chr12:47613643:TA:T	3.1057e-12	0.512856	-0.590832	1.26907e-05	-1.05186	-0.545692	5.40149e-05	-1.00313	-0.565909
47613827	chr12:47613827:G:C	2.16353e-12	0.268701	-0.708176	5.10523e-05	0.461217	-0.666783	0.000207822	0.45877	-0.680385
47614211	chr12:47614211:G:GA	3.15177e-12	-2.90362e-10	-0.0632493	6.00768e-05	-2.90362e-10	-0.0427942	0.000257379	-2.90362e-10	-0.0077452
47614295	chr12:47614295:C:T	2.34126e-11	3.06715	-1.12509	8.45833e-06	-0.877198	-1.12607	5.52656e-05	-0.412355	-1.13379
47614700	chr12:47614700:CTT:C	3.30955e-12	-2.90362e-10	-0.0144026	6.34463e-05	-2.90362e-10	0.0117762	0.000268029	-2.90362e-10	0.0328011
47614835	chr12:47614835:A:G	1.01145e-12	-2.90362e-10	-1.19983	1.88507e-05	-2.90362e-10	-1.20187	7.78266e-05	-2.90362e-10	-1.20381
47614997	chr12:47614997:T:G	3.63372e-12	-2.90362e-10	0.0790425	6.971e-05	-2.90362e-10	0.105926	0.00029311	-2.90362e-10	0.122252
47615080	chr12:47615080:A:G	1.06073e-12	-2.90362e-10	-1.15226	1.97434e-05	-2.90362e-10	-1.1556	8.14364e-05	-2.90362e-10	-1.15847
47615157	chr12:47615157:G:A	1.42702e-12	-2.90362e-10	-0.855628	2.62623e-05	-2.90362e-10	-0.870283	0.000111283	-2.90362e-10	-0.846223
47615342	chr12:47615342:T:A	2.29023e-12	0.252816	-0.63538	5.41538e-05	0.44438	-0.590969	0.000220204	0.441922	-0.605665
47615475	chr12:47615475:G:A	3.93138e-12	-2.90362e-10	0.157776	7.36029e-05	-2.90362e-10	0.160267	0.000324813	-2.90362e-10	0.224954
47615743	chr12:47615743:T:C	1.32204e-12	-2.90362e-10	-0.932039	2.43708e-05	-2.90362e-10	-0.945032	0.000102995	-2.90362e-10	-0.923613
47615986	chr12:47615986:G:A	1.4327e-12	-2.90362e-10	-0.851654	2.75218e-05	-2.90362e-10	-0.82344	0.000113665	-2.90362e-10	-0.825041
47616108	chr12:47616108:C:A	9.93245e-13	-2.90362e-10	-1.21799	1.86079e-05	-2.90362e-10	-1.21483	7.6837e-05	-2.90362e-10	-1.21661
47616477	chr12:47616477:A:C	1.00922e-12	-0.0368464	-1.16519	2.96519e-06	-1.894	-1.15747	1.25083e-05	-1.87103	-1.16087
47616754	chr12:47616754:A:G	1.09266e-12	-2.90362e-10	-1.1226	2.0418e-05	-2.90362e-10	-1.122	8.39174e-05	-2.90362e-10	-1.12846
47616840	chr12:47616840:C:G	1.02962e-12	-2.90362e-10	-1.18203	1.92356e-05	-2.90362e-10	-1.18166	7.92117e-05	-2.90362e-10	-1.18617
47617014	chr12:47617014:A:G	8.38892e-12	2.094	-1.1783	5.6061e-06	-1.23358	-1.18098	3.45692e-05	-0.829901	-1.18543
47617086	chr12:47617086:T:C	1.0298e-12	0.0101512	-1.192	2.92059e-06	-1.88173	-1.1849	1.23349e-05	-1.85774	-1.18812
47617542	chr12:47617542:G:A	3.30955e-12	-2.90362e-10	-0.0144026	6.34463e-05	-2.90362e-10	0.0117762	0.000268029	-2.90362e-10	0.0328011
47618313	chr12:47618313:G:A	2.51257e-12	0.471114	-0.761023	5.93392e-05	0.667699	-0.722847	0.000241206	0.664059	-0.736704
47618607	chr12:47618607:C:T	1.51847e-12	0.22927	-1.02278	9.91781e-06	-0.82291	-1.02118	4.73204e-05	-0.685843	-1.01551
47618634	chr12:47618634:A:T	1.03039e-12	-2.90362e-10	-1.18128	1.92505e-05	-2.90362e-10	-1.18088	7.93126e-05	-2.90362e-10	-1.1849
47619279	chr12:47619279:T:C	3.62976e-12	-2.90362e-10	0.0779523	6.96584e-05	-2.90362e-10	0.105185	0.000294503	-2.90362e-10	0.126994
47619442	chr12:47619442:G:A	1.32163e-12	-2.90362e-10	-0.932349	2.47073e-05	-2.90362e-10	-0.931317	0.000101971	-2.90362e-10	-0.933603
47619533	chr12:47619533:T:C	4.31691e-13	-1.9154	-0.135861	9.9614e-06	-1.71969	-0.120012	4.01444e-05	-1.7547	-0.111112
47619544	chr12:47619544:T:C	1.35655e-12	0.117172	-1.02345	9.10274e-06	-0.907948	-1.02189	4.32545e-05	-0.774909	-1.01629
47619740	chr12:47619740:G:A	1.34074e-12	-2.90362e-10	-0.91799	2.53731e-05	-2.90362e-10	-0.904727	0.000106197	-2.90362e-10	-0.893003
47619862	chr12:47619862:T:TGGA	1.07116e-12	-2.90362e-10	-1.14248	2.00227e-05	-2.90362e-10	-1.14155	8.23709e-05	-2.90362e-10	-1.14706
47619864	chr12:47619864:T:A	1.07581e-12	-2.90362e-10	-1.13814	2.01101e-05	-2.90362e-10	-1.1372	8.27204e-05	-2.90362e-10	-1.14283
47619865	chr12:47619865:C:CAGGGAGGA	1.0807e-12	-2.90362e-10	-1.13361	2.02022e-05	-2.90362e-10	-1.13263	8.30868e-05	-2.90362e-10	-1.13841
47619923	chr12:47619923:A:T	2.56091e-13	-1.34718	-1.22626	2.40964e-06	-2.03187	-1.22707	1.02398e-05	-2.00347	-1.22854
47619966	chr12:47619966:CA:C	2.69797e-13	-1.77973	-0.741566	2.00292e-05	-0.404809	-0.736418	9.64968e-05	-0.257852	-0.730935
47620120	chr12:47620120:G:A	1.51221e-12	-2.90362e-10	-0.797643	2.7555e-05	-2.90362e-10	-0.822234	0.00011603	-2.90362e-10	-0.804447
47620183	chr12:47620183:C:A	2.88114e-13	-1.24858	-1.20704	2.46597e-06	-2.03051	-1.20532	1.05361e-05	-1.99881	-1.20468
47620326	chr12:47620326:A:G	2.33857e-12	-2.90362e-10	-0.361675	4.56289e-05	-2.90362e-10	-0.317876	0.000184188	-2.90362e-10	-0.34234
47620648	chr12:47620648:A:AAC	4.18989e-12	-2.90362e-10	0.221459	8.24743e-05	-2.90362e-10	0.274069	0.000347728	-2.90362e-10	0.293124
47620699	chr12:47620699:G:A	2.27918e-12	-2.90362e-10	-0.387398	4.18839e-05	-2.90362e-10	-0.403516	0.000179369	-2.90362e-10	-0.368848
47620830	chr12:47620830:A:G	1.03333e-12	-2.90362e-10	-1.17843	1.9405e-05	-2.90362e-10	-1.17289	8.00067e-05	-2.90362e-10	-1.17619
47620957	chr12:47620957:TAA:T	4.55837e-13	-1.99684	-2.70255e-10	2.26204e-05	-1.01957	-2.70255e-10	7.7491e-05	-1.20813	-2.70255e-10
47620967	chr12:47620967:A:G	3.48672e-12	-2.90362e-10	0.0377472	6.68863e-05	-2.90362e-10	0.0645772	0.000282686	-2.90362e-10	0.086042
47621106	chr12:47621106:G:A	2.6321e-11	3.16101	-1.10186	9.07725e-06	-0.829711	-1.10294	5.97468e-05	-0.356696	-1.11148
47621343	chr12:47621343:AACCCCTGGCCATC:A	7.07657e-13	-1.55701	-2.70255e-10	8.34114e-06	-2.01722	-2.70255e-10	3.49508e-05	-2.00436	-2.70255e-10
47621365	chr12:47621365:A:G	2.80431e-11	3.25102	-1.1285	9.22914e-06	-0.786583	-1.12947	6.12863e-05	-0.305687	-1.13705
47621745	chr12:47621745:GCTGAAAC:G	2.18676e-12	0.207758	-0.636551	5.13038e-05	0.392045	-0.592697	0.00020871	0.389107	-0.606457
47622200	chr12:47622200:A:G	2.53112e-11	3.14677	-1.12674	8.79576e-06	-0.836425	-1.12772	5.78758e-05	-0.364625	-1.13537
47622295	chr12:47622295:A:C	3.67721e-11	3.20636	-0.812841	1.26442e-05	-0.799437	-0.801786	8.86058e-05	-0.320046	-0.754053
47622331	chr12:47622331:ATGATCCTTTTCAAACTCTG:A	1.36954e-12	-2.90362e-10	-0.896743	2.62967e-05	-2.90362e-10	-0.868975	0.000108589	-2.90362e-10	-0.870726
47622352	chr12:47622352:A:G	1.42496e-12	-2.90362e-10	-0.85707	2.73726e-05	-2.90362e-10	-0.828876	0.000113052	-2.90362e-10	-0.830448
47622625	chr12:47622625:G:T	1.18136e-12	-2.90362e-10	-1.04455	2.27492e-05	-2.90362e-10	-1.01389	9.31516e-05	-2.90362e-10	-1.02407
47622826	chr12:47622826:G:A	2.74054e-13	-1.75856	-0.747085	2.09878e-05	-0.352478	-0.742	0.000101358	-0.203113	-0.73652
47623153	chr12:47623153:T:A	2.15739e-12	-2.90362e-10	-0.442317	4.05398e-05	-2.90362e-10	-0.436134	0.000171487	-2.90362e-10	-0.41379
47623483	chr12:47623483:T:C	3.05612e-13	-1.16891	-1.22775	2.42899e-06	-2.02398	-1.22696	1.05021e-05	-1.98014	-1.22659
47623675	chr12:47623675:T:C	3.05863e-13	-1.17129	-1.22455	2.43687e-06	-2.02414	-1.22356	1.05338e-05	-1.98058	-1.22313
47624340	chr12:47624340:G:T	1.039e-12	-2.90362e-10	-1.17296	1.94107e-05	-2.90362e-10	-1.17259	7.99447e-05	-2.90362e-10	-1.17696
47624692	chr12:47624692:A:G	5.12822e-12	-2.90362e-10	0.423545	0.00010204	-2.90362e-10	0.486949	0.000431051	-2.90362e-10	0.50793
47624744	chr12:47624744:A:G	2.4028e-11	3.0966	-1.12859	8.55124e-06	-0.862807	-1.12953	5.59999e-05	-0.395793	-1.13715
47624866	chr12:47624866:T:A	2.0378e-12	-2.90362e-10	-0.499346	3.67666e-05	-2.90362e-10	-0.533827	0.000155211	-2.90362e-10	-0.513508
47625104	chr12:47625104:CAGAA:C	7.29038e-13	-1.52724	-2.70255e-10	1.17108e-05	-1.6779	-2.70255e-10	5.2275e-05	-1.60178	-2.70255e-10
47625140	chr12:47625140:C:T	5.29509e-13	-1.84702	-2.70255e-10	1.77285e-05	-1.26324	-2.70255e-10	7.1052e-05	-1.29488	-2.70255e-10
47625161	chr12:47625161:A:C	1.42135e-12	-2.90362e-10	-0.859605	2.69876e-05	-2.90362e-10	-0.843041	0.000110673	-2.90362e-10	-0.851716
47625538	chr12:47625538:C:T	1.10536e-12	-2.90362e-10	-1.11105	2.06717e-05	-2.90362e-10	-1.10965	8.48965e-05	-2.90362e-10	-1.11686
47625539	chr12:47625539:G:A	1.1219e-12	-2.90362e-10	-1.09619	2.07634e-05	-2.90362e-10	-1.10523	8.76762e-05	-2.90362e-10	-1.08464
47625650	chr12:47625650:A:G	1.44102e-12	-2.90362e-10	-0.845867	2.7369e-05	-2.90362e-10	-0.829005	0.000112217	-2.90362e-10	-0.837859
47626169	chr12:47626169:A:T	1.02046e-12	-2.90362e-10	-1.19096	1.90063e-05	-2.90362e-10	-1.19365	7.9129e-05	-2.90362e-10	-1.18722
47626369	chr12:47626369:C:T	1.80371e-11	2.8314	-1.15018	7.42083e-06	-0.98057	-1.15356	4.76317e-05	-0.53557	-1.15923
47626424	chr12:47626424:C:T	1.04468e-12	0.0106311	-1.17814	2.96224e-06	-1.8813	-1.17117	1.25117e-05	-1.85739	-1.17424
47626529	chr12:47626529:A:T	1.00129e-12	-0.124666	-1.08526	3.1549e-06	-1.91746	-1.072	1.3311e-05	-1.89659	-1.07311
47627134	chr12:47627134:G:A	1.00672e-12	-2.90362e-10	-1.20452	1.87627e-05	-2.90362e-10	-1.20655	7.74944e-05	-2.90362e-10	-1.20809
47627181	chr12:47627181:G:A	9.72747e-13	-0.0388106	-1.20004	2.85611e-06	-1.89502	-1.19394	1.20576e-05	-1.8721	-1.19651
47627454	chr12:47627454:A:C	1.81693e-12	0.617091	-1.23116	4.11283e-05	0.807799	-1.22952	0.000165085	0.77968	-1.23151
47627666	chr12:47627666:C:T	4.295e-12	-2.90362e-10	0.246236	8.45758e-05	-2.90362e-10	0.29923	0.000356613	-2.90362e-10	0.318356
47628051	chr12:47628051:A:G	1.30351e-12	-2.90362e-10	-0.946153	2.4238e-05	-2.90362e-10	-0.950496	9.99134e-05	-2.90362e-10	-0.953992
47628224	chr12:47628224:C:T	1.02243e-12	-2.90362e-10	-1.18903	1.90555e-05	-2.90362e-10	-1.19106	7.92284e-05	-2.90362e-10	-1.18596
47628233	chr12:47628233:G:A	1.01792e-12	-0.0154976	-1.17796	2.94275e-06	-1.88808	-1.17099	1.24227e-05	-1.86471	-1.17406
47628262	chr12:47628262:A:G	6.20209e-12	-2.90362e-10	0.613671	0.000123878	-2.90362e-10	0.680878	0.000524167	-2.90362e-10	0.703515
47628475	chr12:47628475:T:C	1.18078e-12	-2.90362e-10	-1.04504	2.17907e-05	-2.90362e-10	-1.05694	9.06091e-05	-2.90362e-10	-1.05174
47628981	chr12:47628981:A:G	1.1929e-12	-2.90362e-10	-1.03483	2.20076e-05	-2.90362e-10	-1.04703	9.15296e-05	-2.90362e-10	-1.04163
47629213	chr12:47629213:T:C	1.42986e-12	-2.90362e-10	-0.853642	2.74647e-05	-2.90362e-10	-0.825514	0.000113431	-2.90362e-10	-0.827097
47629231	chr12:47629231:C:T	1.67207e-11	2.75669	-1.15125	7.16182e-06	-1.01517	-1.15448	4.56337e-05	-0.577546	-1.1601
47629286	chr12:47629286:T:A	2.99395e-13	-1.1971	-1.22011	2.44168e-06	-2.02675	-1.21898	1.05131e-05	-1.98719	-1.21848
47629674	chr12:47629674:C:T	3.64525e-13	-1.86389	-0.356489	2.44493e-05	-0.620031	-0.321784	0.000116621	-0.481251	-0.318117
47629721	chr12:47629721:G:A	3.04599e-13	-1.95972	-0.440257	6.63554e-06	-1.80771	-0.438269	2.64854e-05	-1.83786	-0.443847
47630216	chr12:47630216:C:T	5.3182e-13	-1.84267	-2.70255e-10	1.37714e-05	-1.51582	-2.70255e-10	6.38082e-05	-1.40241	-2.70255e-10
47630465	chr12:47630465:C:T	1.34584e-12	-2.90362e-10	-0.914196	2.4801e-05	-2.90362e-10	-0.927535	0.000104846	-2.90362e-10	-0.905806
47630470	chr12:47630470:T:G	4.3314e-12	-2.90362e-10	0.254676	8.53091e-05	-2.90362e-10	0.307863	0.000359708	-2.90362e-10	0.326997
47630685	chr12:47630685:G:A	3.48705e-12	-2.90362e-10	0.0378411	6.68909e-05	-2.90362e-10	0.0646456	0.000282711	-2.90362e-10	0.0861297
47630724	chr12:47630724:A:T	1.8251e-12	0.571181	-1.18076	1.08837e-05	-0.572795	-1.17835	5.24259e-05	-0.420575	-1.17832
47630908	chr12:47630908:C:A	3.13809e-13	-1.14675	-1.22344	2.44565e-06	-2.02166	-1.22244	1.06094e-05	-1.97464	-1.22191
47631311	chr12:47631311:A:G	1.43639e-12	-2.90362e-10	-0.849079	2.72793e-05	-2.90362e-10	-0.832289	0.000111854	-2.90362e-10	-0.841099
47632223	chr12:47632223:A:G	1.38713e-12	-2.90362e-10	-0.883981	2.6614e-05	-2.90362e-10	-0.85698	0.000109925	-2.90362e-10	-0.858496
47632361	chr12:47632361:C:G	2.66679e-13	-1.78918	-0.743749	1.95311e-05	-0.427819	-0.738593	9.40139e-05	-0.281713	-0.73314
47632401	chr12:47632401:C:A	1.42129e-12	-2.90362e-10	-0.859651	2.61647e-05	-2.90362e-10	-0.874005	0.000110805	-2.90362e-10	-0.850524
47633837	chr12:47633837:A:G	1.00597e-12	-2.90362e-10	-1.20526	1.88677e-05	-2.90362e-10	-1.20096	7.78561e-05	-2.90362e-10	-1.20343
47634718	chr12:47634718:G:A	1.33738e-13	-1.99121	-1.23188	2.72014e-06	-1.90792	-1.22981	1.17658e-05	-1.86103	-1.23207
47634850	chr12:47634850:TATTTA:T	3.69356e-13	-1.87408	-0.333133	2.54017e-05	-0.606141	-0.29746	0.000120169	-0.47676	-0.292633
47634863	chr12:47634863:T:C	3.81945e-12	-2.90362e-10	0.128893	7.33311e-05	-2.90362e-10	0.156568	0.000310144	-2.90362e-10	0.178742
47635166	chr12:47635166:A:G	9.96191e-13	-2.90362e-10	-1.21503	1.86688e-05	-2.90362e-10	-1.21157	7.70734e-05	-2.90362e-10	-1.21354
47635402	chr12:47635402:G:T	1.91336e-13	-1.99514	-0.869802	3.90358e-06	-1.91133	-0.865192	1.70037e-05	-1.86532	-0.859549
47635425	chr12:47635425:C:T	2.53996e-13	-1.67914	-0.902514	4.06854e-06	-1.85516	-0.87997	1.64816e-05	-1.88617	-0.869885
47635935	chr12:47635935:A:G	1.02639e-12	-2.90362e-10	-1.18517	1.91773e-05	-2.90362e-10	-1.18469	7.90168e-05	-2.90362e-10	-1.18863
47636064	chr12:47636064:T:C	3.89192e-13	-1.79091	-0.363988	2.97207e-05	-0.417168	-0.329405	0.000143149	-0.268513	-0.325895
47636256	chr12:47636256:A:T	1.30216e-12	-2.90362e-10	-0.947187	2.42131e-05	-2.90362e-10	-0.951523	9.98106e-05	-2.90362e-10	-0.955022
47636913	chr12:47636913:T:C	1.8953e-12	-2.90362e-10	-0.571836	3.46391e-05	-2.90362e-10	-0.593436	0.000144336	-2.90362e-10	-0.586152
47636927	chr12:47636927:C:T	3.57373e-12	-2.90362e-10	0.062396	6.85774e-05	-2.90362e-10	0.0895452	0.000289874	-2.90362e-10	0.11115
47637157	chr12:47637157:C:T	5.42388e-13	-1.82299	-2.70255e-10	9.19975e-06	-1.91924	-2.70255e-10	3.88546e-05	-1.89847	-2.70255e-10
47637280	chr12:47637280:A:G	2.62089e-13	-1.80872	-0.741566	1.86295e-05	-0.477252	-0.736418	8.95871e-05	-0.332149	-0.730935
47637453	chr12:47637453:G:A	2.11279e-13	-1.97332	-0.792475	4.38812e-06	-1.87364	-0.785873	1.92222e-05	-1.82119	-0.781043
47637869	chr12:47637869:T:C	2.47761e-13	-1.60457	-1.00194	2.30435e-05	-0.00617782	-0.994855	0.000113046	0.159254	-0.989752
47639222	chr12:47639222:G:A	9.94631e-13	-2.90362e-10	-1.2166	1.8588e-05	-2.90362e-10	-1.2159	7.66412e-05	-2.90362e-10	-1.21916
47639289	chr12:47639289:A:T	2.53956e-13	-1.58673	-0.99508	2.41047e-05	0.0318955	-0.987905	0.000118455	0.198951	-0.982715
47639324	chr12:47639324:T:C	2.49234e-13	-1.58179	-1.01879	2.37818e-05	0.0424695	-1.01197	0.000116875	0.20985	-1.00704
47639469	chr12:47639469:A:C	1.10801e-12	-2.90362e-10	-1.10865	2.07108e-05	-2.90362e-10	-1.10776	8.50779e-05	-2.90362e-10	-1.11473
47639632	chr12:47639632:C:G	1.37207e-12	-2.90362e-10	-0.894893	2.63141e-05	-2.90362e-10	-0.868312	0.000108689	-2.90362e-10	-0.869803
47639637	chr12:47639637:A:G	5.27351e-12	1.6844	-1.23292	2.69279e-06	-1.9149	-1.23294	1.27131e-05	-1.78294	-1.23273
47639794	chr12:47639794:T:C	2.4696e-13	-1.60989	-0.999855	2.28392e-05	-0.0171525	-0.992786	0.000112014	0.147949	-0.987619
47640081	chr12:47640081:A:G	2.67953e-13	-1.78659	-0.741566	1.97526e-05	-0.418715	-0.736418	9.51774e-05	-0.271619	-0.730935
47640149	chr12:47640149:G:A	4.07386e-12	1.37588	-1.1825	2.76058e-06	-1.94135	-1.18163	1.28299e-05	-1.81894	-1.18758
47640451	chr12:47640451:C:T	2.80146e-13	-1.6307	-0.852964	2.66274e-05	-0.00858238	-0.847893	0.000130454	0.154796	-0.84207
47640527	chr12:47640527:A:AT	1.42782e-12	-2.90362e-10	-0.855063	2.74243e-05	-2.90362e-10	-0.82699	0.000113264	-2.90362e-10	-0.82857
47640567	chr12:47640567:T:C	1.42928e-12	-2.90362e-10	-0.854045	2.74536e-05	-2.90362e-10	-0.82592	0.000113385	-2.90362e-10	-0.82751
47640681	chr12:47640681:C:T	2.35767e-11	3.07305	-1.12401	8.5131e-06	-0.87178	-1.12503	5.56484e-05	-0.40648	-1.13276
47640836	chr12:47640836:A:G	2.68685e-13	-1.78476	-0.740667	1.98225e-05	-0.416068	-0.735534	9.56109e-05	-0.267981	-0.730028
47640841	chr12:47640841:G:A	3.56758e-12	-2.90362e-10	0.0606718	6.84359e-05	-2.90362e-10	0.0874797	0.00028934	-2.90362e-10	0.109305
47641136	chr12:47641136:C:T	2.54332e-13	-1.57839	-1.00195	2.43417e-05	0.0486435	-0.994869	0.000119695	0.216409	-0.989756
47641282	chr12:47641282:G:A	1.46248e-12	-2.90362e-10	-0.831081	2.69085e-05	-2.90362e-10	-0.845977	0.00011404	-2.90362e-10	-0.821744
47641284	chr12:47641284:G:A	9.14456e-13	-0.131476	-1.16916	2.87486e-06	-1.92073	-1.16169	1.20996e-05	-1.90019	-1.16494
47641313	chr12:47641313:A:G	1.69551e-12	-0.328721	-0.354512	7.81793e-06	-1.73709	-0.344905	3.75328e-05	-1.58735	-0.34573
47641317	chr12:47641317:C:T	5.07869e-12	1.64371	-1.22987	2.69096e-06	-1.91855	-1.22997	1.26999e-05	-1.78727	-1.22943
47641809	chr12:47641809:C:T	4.35585e-12	-2.90362e-10	0.260306	8.583e-05	-2.90362e-10	0.313951	0.000361856	-2.90362e-10	0.33295
47642734	chr12:47642734:G:A	1.06413e-12	-2.90362e-10	-1.14905	2.00091e-05	-2.90362e-10	-1.14223	8.24351e-05	-2.90362e-10	-1.14628
47643147	chr12:47643147:A:C	3.82347e-12	-2.90362e-10	0.129943	7.35421e-05	-2.90362e-10	0.159441	0.000310784	-2.90362e-10	0.180803
47643492	chr12:47643492:A:G	1.65395e-12	-2.90362e-10	-0.708049	3.18887e-05	-2.90362e-10	-0.676164	0.000133367	-2.90362e-10	-0.665192
47643520	chr12:47643520:A:G	2.23332e-12	-2.90362e-10	-0.407728	4.27809e-05	-2.90362e-10	-0.382326	0.000180078	-2.90362e-10	-0.364905
47643764	chr12:47643764:C:T	2.53665e-11	3.15938	-1.13716	8.735e-06	-0.832992	-1.13809	5.74647e-05	-0.36174	-1.14539
47643867	chr12:47643867:G:A	3.1892e-12	-2.90362e-10	-0.0514449	6.11185e-05	-2.90362e-10	-0.0256025	0.000258116	-2.90362e-10	-0.004886
47644304	chr12:47644304:A:AGT	3.36052e-12	-2.90362e-10	0.000881149	6.44506e-05	-2.90362e-10	0.0274817	0.00027228	-2.90362e-10	0.0485364
47644306	chr12:47644306:CAA:C	3.38916e-12	-2.90362e-10	0.00936727	6.50048e-05	-2.90362e-10	0.0360441	0.000274648	-2.90362e-10	0.057194
47644559	chr12:47644559:T:C	2.72e-13	-1.7702	-0.742974	2.05395e-05	-0.378238	-0.737829	9.92119e-05	-0.22868	-0.732357
47644671	chr12:47644671:AC:A	3.72194e-12	-2.90362e-10	0.103031	7.1434e-05	-2.90362e-10	0.130357	0.000300151	-2.90362e-10	0.14599
47644989	chr12:47644989:C:G	1.03664e-12	-2.90362e-10	-1.17523	1.93011e-05	-2.90362e-10	-1.17826	8.04362e-05	-2.90362e-10	-1.17083
47645238	chr12:47645238:T:C	1.03903e-12	-2.90362e-10	-1.17293	1.94168e-05	-2.90362e-10	-1.17228	7.99495e-05	-2.90362e-10	-1.1769
47645757	chr12:47645757:T:C	9.4754e-13	-0.0482974	-1.2168	2.79279e-06	-1.89454	-1.21684	1.18415e-05	-1.87106	-1.21563
47645881	chr12:47645881:G:A	2.47828e-11	3.12034	-1.12141	8.74746e-06	-0.847226	-1.12243	5.74525e-05	-0.37707	-1.13027
47646091	chr12:47646091:G:A	2.64829e-13	-1.34114	-1.19875	2.47604e-06	-2.03121	-1.20055	1.05212e-05	-2.00069	-1.20422
47646284	chr12:47646284:A:G	1.0042e-12	-0.0201621	-1.18686	2.90056e-06	-1.89306	-1.18045	1.22451e-05	-1.8699	-1.18327
47646731	chr12:47646731:G:A	2.87032e-11	3.30085	-1.15506	9.20566e-06	-0.762685	-1.15591	6.14179e-05	-0.278346	-1.16225
47646736	chr12:47646736:T:TG	3.08362e-12	-2.90362e-10	-0.0851101	5.87938e-05	-2.90362e-10	-0.064382	0.000251729	-2.90362e-10	-0.0299425
47647182	chr12:47647182:TTC:T	1.17501e-12	-2.90362e-10	-1.04994	2.26285e-05	-2.90362e-10	-1.01921	9.26501e-05	-2.90362e-10	-1.02947
47647283	chr12:47647283:CA:C	1.88652e-11	2.87698	-1.15088	7.57487e-06	-0.959448	-1.15413	4.87572e-05	-0.511644	-1.1598
47647317	chr12:47647317:G:A	9.99265e-13	-2.90362e-10	-1.21195	1.86276e-05	-2.90362e-10	-1.21377	7.69846e-05	-2.90362e-10	-1.21469
47647497	chr12:47647497:G:A	2.8073e-13	-1.77519	-0.706386	2.10661e-05	-0.389656	-0.701098	0.000101643	-0.241491	-0.695337
47647682	chr12:47647682:T:C	1.248e-12	-2.90362e-10	-0.989675	2.29899e-05	-2.90362e-10	-1.00336	9.56451e-05	-2.90362e-10	-0.997651
47647720	chr12:47647720:C:T	4.91937e-12	1.51688	-1.13491	2.96334e-06	-1.91837	-1.13373	1.38928e-05	-1.78441	-1.14251
47648013	chr12:47648013:T:A	2.80234e-13	-1.77851	-0.704837	2.09259e-05	-0.397887	-0.699545	0.000100927	-0.250134	-0.693767
47648023	chr12:47648023:T:C	2.79152e-13	-1.78225	-0.704967	2.07189e-05	-0.407703	-0.699667	9.99169e-05	-0.260035	-0.693921
47648630	chr12:47648630:A:G	1.96283e-12	0.683043	-1.21987	4.49774e-05	0.88378	-1.21604	0.000179774	0.853939	-1.22053
47648654	chr12:47648654:C:CT	1.41758e-12	-2.90362e-10	-0.862264	2.72214e-05	-2.90362e-10	-0.834415	0.000112412	-2.90362e-10	-0.836127
47648677	chr12:47648677:A:G	6.44879e-12	1.88409	-1.23141	2.79757e-06	-1.8782	-1.23147	1.34203e-05	-1.73045	-1.23107
47648756	chr12:47648756:T:A	2.05242e-12	-2.90362e-10	-0.492194	3.92708e-05	-2.90362e-10	-0.467936	0.000165151	-2.90362e-10	-0.451435
47648998	chr12:47648998:G:A	2.1506e-12	-2.90362e-10	-0.445468	4.11804e-05	-2.90362e-10	-0.420456	0.000173266	-2.90362e-10	-0.403466
47649148	chr12:47649148:C:T	1.41784e-12	-2.90362e-10	-0.862079	2.72264e-05	-2.90362e-10	-0.834229	0.000112434	-2.90362e-10	-0.835931
47649485	chr12:47649485:G:A	3.31512e-12	-2.90362e-10	-0.01272	6.35738e-05	-2.90362e-10	0.0137836	0.000268513	-2.90362e-10	0.0346052
47649662	chr12:47649662:A:G	3.26804e-13	-1.10994	-1.21967	2.46726e-06	-2.01694	-1.21837	1.07531e-05	-1.96508	-1.21802
47649766	chr12:47649766:A:C	1.59574e-12	-2.90362e-10	-0.743877	2.92954e-05	-2.90362e-10	-0.760987	0.000121198	-2.90362e-10	-0.760873
47649855	chr12:47649855:C:T	3.18459e-11	3.37022	-1.12053	9.8309e-06	-0.731334	-1.12155	6.5751e-05	-0.242975	-1.12945
47649904	chr12:47649904:C:T	5.35932e-13	-1.83496	-2.70255e-10	1.81557e-05	-1.23943	-2.70255e-10	7.27512e-05	-1.27125	-2.70255e-10
47650055	chr12:47650055:G:A	1.01412e-12	-2.90362e-10	-1.19719	1.88607e-05	-2.90362e-10	-1.20134	7.88137e-05	-2.90362e-10	-1.19121
47650085	chr12:47650085:A:C	1.99291e-13	-1.6006	-1.22361	1.87121e-05	0.0153578	-1.22461	9.16271e-05	0.183074	-1.22364
47650207	chr12:47650207:C:T	1.11e-12	-2.90362e-10	-1.10686	2.07488e-05	-2.90362e-10	-1.10593	8.52258e-05	-2.90362e-10	-1.11299
47650723	chr12:47650723:A:G	2.2294e-12	0.232796	-0.64228	5.24747e-05	0.420356	-0.598442	0.000213004	0.415317	-0.612304
47651581	chr12:47651581:C:T	1.80316e-12	-2.90362e-10	-0.621675	3.48311e-05	-2.90362e-10	-0.587906	0.000145859	-2.90362e-10	-0.575659
47651728	chr12:47651728:G:A	1.87997e-12	-2.90362e-10	-0.57996	3.63606e-05	-2.90362e-10	-0.544931	0.000152364	-2.90362e-10	-0.532022
47651736	chr12:47651736:T:C	2.05824e-12	-2.90362e-10	-0.489363	3.8844e-05	-2.90362e-10	-0.478865	0.000159653	-2.90362e-10	-0.485291
47651800	chr12:47651800:T:C	2.10589e-12	0.163269	-0.629743	4.95274e-05	0.349408	-0.585299	0.000201029	0.344645	-0.599489
47651939	chr12:47651939:G:A	2.8221e-11	3.27569	-1.14684	9.1447e-06	-0.777503	-1.14774	6.09066e-05	-0.294338	-1.15462
47652517	chr12:47652517:C:T	9.81933e-13	-2.90362e-10	-1.22945	1.83502e-05	-2.90362e-10	-1.22878	7.60182e-05	-2.90362e-10	-1.22732
47652964	chr12:47652964:T:C	1.08792e-12	-2.90362e-10	-1.12695	2.04751e-05	-2.90362e-10	-1.11921	8.43181e-05	-2.90362e-10	-1.1237
47653101	chr12:47653101:C:T	1.36367e-12	-2.90362e-10	-0.901037	2.51297e-05	-2.90362e-10	-0.914367	0.000106262	-2.90362e-10	-0.892388
47653543	chr12:47653543:G:A	2.22878e-12	-2.90362e-10	-0.409763	4.34717e-05	-2.90362e-10	-0.366308	0.000175074	-2.90362e-10	-0.393088
47653621	chr12:47653621:T:C	1.85633e-12	-0.127039	-0.465576	7.65127e-06	-1.64889	-0.454651	3.74104e-05	-1.48009	-0.456253
47653876	chr12:47653876:C:T	4.96904e-11	3.5309	-0.836305	1.41096e-05	-0.667426	-0.824134	0.00010087	-0.165554	-0.778912
47654164	chr12:47654164:A:G	1.65706e-12	-2.90362e-10	-0.706169	3.05175e-05	-2.90362e-10	-0.720118	0.000129808	-2.90362e-10	-0.692241
47654308	chr12:47654308:G:A	9.81961e-13	-2.90362e-10	-1.22942	1.83267e-05	-2.90362e-10	-1.23006	7.57241e-05	-2.90362e-10	-1.2312
47654684	chr12:47654684:A:T	9.37931e-13	-0.103672	-1.17162	2.89281e-06	-1.91185	-1.16434	1.21885e-05	-1.89033	-1.16748
47655142	chr12:47655142:T:G	1.48999e-12	-2.90362e-10	-0.812443	2.71555e-05	-2.90362e-10	-0.836839	0.00011442	-2.90362e-10	-0.818424
47655255	chr12:47655255:C:T	1.34276e-12	-2.90362e-10	-0.91649	2.47498e-05	-2.90362e-10	-0.929599	0.00010461	-2.90362e-10	-0.908053
47656176	chr12:47656176:T:A	1.36702e-12	-2.90362e-10	-0.898579	2.51898e-05	-2.90362e-10	-0.91198	0.000106525	-2.90362e-10	-0.889911
47656518	chr12:47656518:T:C	9.11155e-13	-0.136503	-1.16775	2.8821e-06	-1.91966	-1.16024	1.21343e-05	-1.89876	-1.1635
47656558	chr12:47656558:G:A	3.397e-12	0.522048	-0.510371	8.14362e-05	0.724221	-0.462818	0.000330155	0.719376	-0.478109
47656656	chr12:47656656:C:G	1.01956e-12	-2.90362e-10	-1.19184	1.91396e-05	-2.90362e-10	-1.18666	7.89407e-05	-2.90362e-10	-1.1896
47656813	chr12:47656813:G:A	1.00627e-12	-2.90362e-10	-1.20496	1.88124e-05	-2.90362e-10	-1.2039	7.75424e-05	-2.90362e-10	-1.20747
47656851	chr12:47656851:G:GC	2.8654e-12	0.462602	-0.621108	6.83706e-05	0.662832	-0.576308	0.000277834	0.659389	-0.59066
47657362	chr12:47657362:C:T	1.07224e-12	-2.90362e-10	-1.14146	2.01696e-05	-2.90362e-10	-1.13424	8.30762e-05	-2.90362e-10	-1.13854
47657440	chr12:47657440:G:C	7.35955e-12	-2.90362e-10	0.784784	0.000148869	-2.90362e-10	0.864649	0.000609931	-2.90362e-10	0.85505
47657627	chr12:47657627:A:G	5.36871e-11	3.59398	-0.822022	1.47603e-05	-0.638459	-0.80802	0.000106187	-0.13003	-0.763063
47657673	chr12:47657673:A:G	5.40683e-13	-0.725995	-1.10014	2.97811e-06	-1.94452	-1.10261	1.36233e-05	-1.84604	-1.10047
47658450	chr12:47658450:T:A	4.38113e-12	-2.90362e-10	0.266093	8.62167e-05	-2.90362e-10	0.318446	0.000363816	-2.90362e-10	0.338353
47658689	chr12:47658689:T:C	1.5139e-12	-2.90362e-10	-0.796524	2.7864e-05	-2.90362e-10	-0.811082	0.000118376	-2.90362e-10	-0.784434
47659227	chr12:47659227:A:G	3.54391e-12	-2.90362e-10	0.0540158	6.49346e-05	-2.90362e-10	0.0349637	0.000269748	-2.90362e-10	0.0391933
47659538	chr12:47659538:T:A	2.03854e-12	-2.90362e-10	-0.498983	3.76826e-05	-2.90362e-10	-0.50922	0.00015591	-2.90362e-10	-0.509014
47659585	chr12:47659585:T:C	1.70954e-12	-2.90362e-10	-0.674992	3.16217e-05	-2.90362e-10	-0.684575	0.000130817	-2.90362e-10	-0.684493
47659594	chr12:47659594:G:C	2.40801e-11	3.12108	-1.15091	8.32103e-06	-0.864861	-1.15477	5.45946e-05	-0.398432	-1.15993
47659709	chr12:47659709:T:C	4.24874e-11	3.66199	-1.12399	1.10862e-05	-0.607044	-1.12567	7.5976e-05	-0.0949741	-1.1329
47659889	chr12:47659889:T:C	1.35605e-12	-2.90362e-10	-0.906638	2.48277e-05	-2.90362e-10	-0.926458	0.000104101	-2.90362e-10	-0.912935
47660019	chr12:47660019:A:G	1.49127e-12	-0.869866	0.0582778	8.69473e-06	-2.03267	0.0569714	3.86422e-05	-2.0187	0.114749
47661064	chr12:47661064:ATGAC:A	2.28216e-12	-2.90362e-10	-0.386093	4.29317e-05	-2.90362e-10	-0.378807	0.000181554	-2.90362e-10	-0.356744
47661069	chr12:47661069:T:A	1.48486e-12	-2.90362e-10	-0.815894	2.85793e-05	-2.90362e-10	-0.785735	0.000118118	-2.90362e-10	-0.786614
47661227	chr12:47661227:T:G	9.79887e-13	-2.90362e-10	-1.23153	1.82914e-05	-2.90362e-10	-1.23199	7.56098e-05	-2.90362e-10	-1.23271
47661283	chr12:47661283:T:C	1.22215e-12	-2.90362e-10	-1.0106	2.26151e-05	-2.90362e-10	-1.0198	9.49893e-05	-2.90362e-10	-1.00453
47661651	chr12:47661651:A:T	1.22083e-12	-2.90362e-10	-1.01169	2.27869e-05	-2.90362e-10	-1.01223	9.58759e-05	-2.90362e-10	-0.995241
47661903	chr12:47661903:G:A	1.1787e-12	-2.90362e-10	-1.0468	2.17895e-05	-2.90362e-10	-1.05699	9.1636e-05	-2.90362e-10	-1.04047
47661958	chr12:47661958:T:C	7.89112e-12	0.854523	-2.70255e-10	2.54008e-05	-0.903639	-2.70255e-10	0.000107977	-0.876379	-2.70255e-10
47662244	chr12:47662244:T:C	9.8089e-13	-2.90362e-10	-1.23051	1.83082e-05	-2.90362e-10	-1.23107	7.5663e-05	-2.90362e-10	-1.23201
47662382	chr12:47662382:T:C	2.86756e-12	0.603799	-0.761554	6.82591e-05	0.808131	-0.723238	0.000277133	0.803115	-0.736913
47662412	chr12:47662412:T:C	7.13017e-12	0.75312	-2.70255e-10	2.38262e-05	-0.96763	-2.70255e-10	0.000101135	-0.941837	-2.70255e-10
47662610	chr12:47662610:A:G	9.78598e-13	-2.90362e-10	-1.23285	1.82813e-05	-2.90362e-10	-1.23254	7.56766e-05	-2.90362e-10	-1.23183
47662776	chr12:47662776:T:C	1.366e-12	-2.90362e-10	-0.899325	2.50018e-05	-2.90362e-10	-0.91947	0.000104868	-2.90362e-10	-0.905598
47662782	chr12:47662782:C:T	5.3414e-13	-1.83831	-2.70255e-10	8.21174e-06	-2.03285	-2.70255e-10	3.39697e-05	-2.03283	-2.70255e-10
47662787	chr12:47662787:C:T	2.13044e-12	-2.90362e-10	-0.454888	4.07888e-05	-2.90362e-10	-0.430009	0.000171613	-2.90362e-10	-0.413053
47662930	chr12:47662930:G:T	3.70947e-12	-2.90362e-10	0.0996737	6.94499e-05	-2.90362e-10	0.102188	0.000305862	-2.90362e-10	0.164839
47663948	chr12:47663948:CTG:C	3.14796e-13	-2.0293	-0.337751	6.13699e-06	-2.03244	-0.29164	2.5588e-05	-2.03296	-0.283212
47664008	chr12:47664008:G:A	1.11011e-12	-2.90362e-10	-1.10675	2.05508e-05	-2.90362e-10	-1.11552	8.52878e-05	-2.90362e-10	-1.11226
47664132	chr12:47664132:G:A	1.26548e-12	-2.90362e-10	-0.975764	2.36188e-05	-2.90362e-10	-0.976376	9.9089e-05	-2.90362e-10	-0.962277
47664164	chr12:47664164:C:T	9.94231e-13	-2.90362e-10	-1.217	1.85817e-05	-2.90362e-10	-1.21624	7.66583e-05	-2.90362e-10	-1.21894
47665161	chr12:47665161:C:T	4.40337e-13	-2.03143	-2.70255e-10	8.29356e-06	-2.02294	-2.70255e-10	3.47991e-05	-2.0087	-2.70255e-10
47665394	chr12:47665394:G:A	5.24225e-12	-2.90362e-10	0.445535	0.000104239	-2.90362e-10	0.508269	0.000440669	-2.90362e-10	0.529999
47665501	chr12:47665501:A:G	5.62432e-13	-1.7867	-2.70255e-10	1.99752e-05	-1.14393	-2.70255e-10	7.99153e-05	-1.17733	-2.70255e-10
47665589	chr12:47665589:C:A	3.74716e-12	-2.90362e-10	0.109783	7.01404e-05	-2.90362e-10	0.112081	0.000309024	-2.90362e-10	0.175124
47665734	chr12:47665734:G:A	1.27362e-12	-0.0369461	-0.932406	3.75561e-06	-1.89318	-0.921988	1.59525e-05	-1.87082	-0.917858
47666143	chr12:47666143:A:AT	2.92104e-13	-1.20828	-1.23358	2.61552e-06	-1.9435	-1.23345	1.24115e-05	-1.80669	-1.23298
47666309	chr12:47666309:C:T	2.91962e-13	-1.75343	-0.688918	2.25392e-05	-0.339157	-0.684007	0.00010913	-0.188137	-0.677618
47667542	chr12:47667542:C:T	3.81262e-12	-2.90362e-10	0.127101	7.13471e-05	-2.90362e-10	0.12914	0.000314499	-2.90362e-10	0.192686
47667652	chr12:47667652:G:A	9.87724e-13	-2.90362e-10	-1.22357	1.84572e-05	-2.90362e-10	-1.22296	7.61896e-05	-2.90362e-10	-1.22507
47668141	chr12:47668141:G:C	1.06995e-12	-2.90362e-10	-1.1436	2.00245e-05	-2.90362e-10	-1.14146	8.22686e-05	-2.90362e-10	-1.14831
47669269	chr12:47669269:G:A	3.00054e-13	-1.80733	-0.607682	2.14002e-05	-0.47285	-0.602166	0.000103012	-0.328019	-0.595436
47669496	chr12:47669496:A:G	1.49943e-12	-2.90362e-10	-0.806131	2.88362e-05	-2.90362e-10	-0.776786	0.000119157	-2.90362e-10	-0.777856
47669604	chr12:47669604:A:G	2.99364e-13	-1.8078	-0.609512	2.13349e-05	-0.474067	-0.604006	0.000102716	-0.329039	-0.597285
47670562	chr12:47670562:T:C	4.47105e-13	-2.01618	-2.70255e-10	8.99445e-06	-1.94181	-2.70255e-10	3.89085e-05	-1.89708	-2.70255e-10
47670970	chr12:47670970:T:C	1.13722e-12	-2.90362e-10	-1.08263	2.1136e-05	-2.90362e-10	-1.08744	8.71762e-05	-2.90362e-10	-1.09036
47671986	chr12:47671986:C:T	3.06e-13	-1.79519	-0.600198	2.22378e-05	-0.441949	-0.594674	0.000107278	-0.294991	-0.587884
47672277	chr12:47672277:C:A	1.38793e-12	-2.90362e-10	-0.883402	2.67082e-05	-2.90362e-10	-0.853447	0.000109782	-2.90362e-10	-0.859803
47673071	chr12:47673071:G:A	4.35023e-12	-2.90362e-10	0.259013	8.5616e-05	-2.90362e-10	0.311455	0.000361169	-2.90362e-10	0.331051
47673813	chr12:47673813:G:A	2.01989e-12	-2.90362e-10	-0.508173	3.84274e-05	-2.90362e-10	-0.489647	0.00016137	-2.90362e-10	-0.474594
47673994	chr12:47673994:A:G	2.95781e-13	-1.77802	-0.651335	2.20746e-05	-0.397987	-0.646002	0.000106586	-0.249822	-0.639519
47674477	chr12:47674477:T:C	8.41583e-13	-1.38369	-2.70255e-10	1.94072e-05	-1.17277	-2.70255e-10	8.4654e-05	-1.11972	-2.70255e-10
47675046	chr12:47675046:C:A	5.34602e-13	-1.83745	-2.70255e-10	8.31721e-06	-2.02009	-2.70255e-10	3.40853e-05	-2.02943	-2.70255e-10
47675753	chr12:47675753:T:C	1.08266e-12	-2.90362e-10	-1.1318	2.02675e-05	-2.90362e-10	-1.1294	8.32067e-05	-2.90362e-10	-1.13697
47675977	chr12:47675977:T:C	4.34949e-13	-1.8807	-0.163044	1.03257e-05	-1.65392	-0.149863	4.15042e-05	-1.69233	-0.140171
47675994	chr12:47675994:A:C	1.02814e-12	-2.90362e-10	-1.18346	1.93097e-05	-2.90362e-10	-1.17781	7.96278e-05	-2.90362e-10	-1.18093
47676926	chr12:47676926:A:G	1.55299e-12	0.462532	-1.23357	9.4709e-06	-0.656599	-1.23359	4.52923e-05	-0.511571	-1.23359
47676935	chr12:47676935:C:CA	9.92118e-13	-2.90362e-10	-1.21913	1.84758e-05	-2.90362e-10	-1.22196	7.67964e-05	-2.90362e-10	-1.21714
47677685	chr12:47677685:A:G	3.58504e-12	-2.90362e-10	0.0655549	6.71207e-05	-2.90362e-10	0.068075	0.000295494	-2.90362e-10	0.130351
47677781	chr12:47677781:T:C	2.21533e-12	-2.90362e-10	-0.415813	4.31985e-05	-2.90362e-10	-0.372611	0.000174023	-2.90362e-10	-0.399107
47677797	chr12:47677797:A:G	5.02253e-12	-2.90362e-10	0.40272	9.6038e-05	-2.90362e-10	0.426327	0.00042246	-2.90362e-10	0.487799
47677831	chr12:47677831:T:C	7.77299e-13	-1.46315	-2.70255e-10	1.77815e-05	-1.26026	-2.70255e-10	7.71807e-05	-1.21215	-2.70255e-10
47678321	chr12:47678321:T:C	2.24364e-13	-1.57767	-1.12803	3.52985e-06	-1.75662	-1.12054	1.66567e-05	-1.63456	-1.11093
47678691	chr12:47678691:A:C	4.17175e-11	3.39086	-0.871152	1.27772e-05	-0.731699	-0.85906	9.01471e-05	-0.240372	-0.816481
47679833	chr12:47679833:G:A	1.15515e-12	-2.90362e-10	-1.06699	2.2197e-05	-2.90362e-10	-1.03846	9.07936e-05	-2.90362e-10	-1.04971
47680223	chr12:47680223:T:G	1.22257e-12	-0.0364065	-0.973851	3.59893e-06	-1.89357	-0.964214	1.52894e-05	-1.87082	-0.960314
47680277	chr12:47680277:G:C	5.96771e-12	-2.90362e-10	0.575148	0.000119045	-2.90362e-10	0.641086	0.000503775	-2.90362e-10	0.663834
47680806	chr12:47680806:C:T	1.41055e-12	-2.90362e-10	-0.867238	2.57814e-05	-2.90362e-10	-0.888765	0.000108248	-2.90362e-10	-0.873875
47681107	chr12:47681107:TC:T	1.31411e-11	2.29302	-0.928492	4.13353e-06	-1.79468	-0.924606	2.0398e-05	-1.61769	-0.925173
47681532	chr12:47681532:G:A	1.90155e-12	-2.90362e-10	-0.568543	3.63453e-05	-2.90362e-10	-0.545351	0.000152706	-2.90362e-10	-0.52978
47681654	chr12:47681654:A:C	1.04007e-12	-2.90362e-10	-1.17193	1.9338e-05	-2.90362e-10	-1.17634	8.074e-05	-2.90362e-10	-1.16706
47681814	chr12:47681814:A:G	9.82141e-13	-2.90362e-10	-1.22924	1.8329e-05	-2.90362e-10	-1.22994	7.57346e-05	-2.90362e-10	-1.23106
47682519	chr12:47682519:A:G	2.33159e-12	-0.245444	-0.119218	1.02006e-05	-1.7063	-0.109673	4.97345e-05	-1.54895	-0.102652
47682889	chr12:47682889:A:G	3.03729e-12	-2.90362e-10	-0.100249	5.81586e-05	-2.90362e-10	-0.0752432	0.000245702	-2.90362e-10	-0.054178
47682914	chr12:47682914:C:T	5.62363e-13	-1.78682	-2.70255e-10	8.98991e-06	-1.94231	-2.70255e-10	3.73594e-05	-1.93771	-2.70255e-10
47682943	chr12:47682943:C:A	1.42922e-12	-2.90362e-10	-0.854088	2.61912e-05	-2.90362e-10	-0.872993	0.000109688	-2.90362e-10	-0.860652
47683283	chr12:47683283:T:C	3.76791e-12	-2.90362e-10	0.115304	7.23389e-05	-2.90362e-10	0.142945	0.000303804	-2.90362e-10	0.158088
47683713	chr12:47683713:C:T	1.45693e-12	-2.90362e-10	-0.834881	2.79919e-05	-2.90362e-10	-0.806501	0.000115655	-2.90362e-10	-0.807686
47684618	chr12:47684618:G:C	1.26674e-12	-2.90362e-10	-0.974768	2.39312e-05	-2.90362e-10	-0.963233	0.000100103	-2.90362e-10	-0.952094
47684816	chr12:47684816:T:C	1.15515e-12	-2.90362e-10	-1.06699	2.13876e-05	-2.90362e-10	-1.07561	8.83676e-05	-2.90362e-10	-1.07679
47684843	chr12:47684843:C:T	4.59977e-13	-1.79511	-0.192683	3.34516e-05	-0.442596	-0.185722	0.000160826	-0.296048	-0.181925
47685023	chr12:47685023:A:G	2.93711e-13	-1.82914	-0.60723	2.01847e-05	-0.531784	-0.601708	9.6946e-05	-0.389152	-0.59499
47685724	chr12:47685724:C:T	1.55013e-11	2.50802	-0.978313	4.1492e-06	-1.74047	-0.975027	2.08358e-05	-1.54652	-0.975106
47685818	chr12:47685818:AAGC:A	9.82082e-13	-2.90362e-10	-1.2293	1.8328e-05	-2.90362e-10	-1.22999	7.5732e-05	-2.90362e-10	-1.23109
47686947	chr12:47686947:T:A	1.53255e-12	-2.90362e-10	-0.784283	2.80401e-05	-2.90362e-10	-0.804781	0.000117462	-2.90362e-10	-0.792184
47687478	chr12:47687478:A:G	1.30111e-12	-2.90362e-10	-0.948001	2.38314e-05	-2.90362e-10	-0.967413	0.00010001	-2.90362e-10	-0.953031
47687663	chr12:47687663:T:G	1.03215e-12	-2.90362e-10	-1.17957	1.92734e-05	-2.90362e-10	-1.17969	8.00662e-05	-2.90362e-10	-1.17544
47687756	chr12:47687756:C:T	7.10234e-12	1.17431	-0.425101	1.23306e-05	-1.18412	-0.442216	5.64063e-05	-1.09862	-0.427093
47687854	chr12:47687854:C:T	4.40192e-11	3.40719	-0.833776	1.33212e-05	-0.726983	-0.822074	9.42191e-05	-0.236761	-0.775913
47688241	chr12:47688241:C:G	1.41058e-12	-2.90362e-10	-0.867214	2.58594e-05	-2.90362e-10	-0.885743	0.000108213	-2.90362e-10	-0.874194
47688283	chr12:47688283:A:ACATACC	1.10004e-12	-2.90362e-10	-1.11587	2.07114e-05	-2.90362e-10	-1.10773	8.52717e-05	-2.90362e-10	-1.11245
47688328	chr12:47688328:G:A	1.02256e-12	-2.90362e-10	-1.18891	1.89826e-05	-2.90362e-10	-1.1949	7.8377e-05	-2.90362e-10	-1.19677
47688699	chr12:47688699:T:C	1.67035e-12	0.158679	-0.856861	4.28743e-06	-1.83551	-0.847217	1.83127e-05	-1.8086	-0.842108
47688973	chr12:47688973:C:T	1.37634e-12	-2.90362e-10	-0.891789	2.63888e-05	-2.90362e-10	-0.865477	0.000109029	-2.90362e-10	-0.86668
47689661	chr12:47689661:TC:T	3.84345e-13	-1.68661	-0.480818	5.21353e-06	-1.98255	-0.504611	2.42179e-05	-1.88464	-0.486561
47689686	chr12:47689686:T:C	9.79592e-13	-2.90362e-10	-1.23183	1.82867e-05	-2.90362e-10	-1.23225	7.55958e-05	-2.90362e-10	-1.2329
47689719	chr12:47689719:T:C	9.84046e-13	-2.90362e-10	-1.2273	1.83621e-05	-2.90362e-10	-1.22813	7.58506e-05	-2.90362e-10	-1.22953
47689926	chr12:47689926:G:A	3.93947e-11	3.57374	-1.11133	1.07277e-05	-0.652852	-1.11274	7.27724e-05	-0.15011	-1.12085
47689932	chr12:47689932:T:C	1.53704e-12	-2.90362e-10	-0.781358	2.81211e-05	-2.90362e-10	-0.801896	0.00011779	-2.90362e-10	-0.789395
47690048	chr12:47690048:A:C	1.43438e-12	-2.90362e-10	-0.850481	2.72403e-05	-2.90362e-10	-0.83372	0.000111694	-2.90362e-10	-0.842529
47690054	chr12:47690054:AAG:A	2.45083e-13	-1.94487	-0.672504	1.32319e-05	-0.8887	-0.667083	6.2417e-05	-0.763524	-0.660934
47690060	chr12:47690060:A:G	2.79566e-13	-1.82244	-0.663289	1.94113e-05	-0.51455	-0.65801	9.32426e-05	-0.37149	-0.651601
47690773	chr12:47690773:C:T	2.55039e-12	0.372991	-0.647959	6.06258e-05	0.570384	-0.604081	0.000246108	0.565673	-0.618199
47691344	chr12:47691344:G:A	1.18045e-12	-2.90362e-10	-1.04532	2.19504e-05	-2.90362e-10	-1.04963	9.06566e-05	-2.90362e-10	-1.05122
47691872	chr12:47691872:A:C	2.3167e-13	-1.95218	-0.721479	4.87368e-06	-1.84041	-0.714156	2.14578e-05	-1.78297	-0.709239
47692065	chr12:47692065:G:A	1.55286e-12	-2.90362e-10	-0.771116	2.83909e-05	-2.90362e-10	-0.792348	0.000118989	-2.90362e-10	-0.779262
47692302	chr12:47692302:C:T	3.15431e-13	-1.84086	-0.524169	2.12164e-05	-0.565345	-0.518298	0.00010177	-0.424445	-0.51114
47692382	chr12:47692382:A:G	2.42797e-11	3.12517	-1.14674	8.37157e-06	-0.863054	-1.15052	5.49229e-05	-0.396154	-1.15621
47692596	chr12:47692596:T:C	1.44239e-12	0.0784382	-0.923351	3.91889e-06	-1.85925	-0.913357	1.67007e-05	-1.83393	-0.908913
47693435	chr12:47693435:G:A	1.26727e-12	-0.0186712	-0.955683	3.6889e-06	-1.88727	-0.94582	1.56713e-05	-1.86435	-0.942113
47693449	chr12:47693449:C:A	2.90846e-13	-1.83704	-0.609134	1.96767e-05	-0.55536	-0.603624	9.4404e-05	-0.413806	-0.596906
47694390	chr12:47694390:G:T	4.77496e-13	-1.8	-0.150414	3.44225e-05	-0.456377	-0.143331	0.000165421	-0.310355	-0.139448
47694860	chr12:47694860:A:C	1.40905e-12	-2.90362e-10	-0.8683	2.57672e-05	-2.90362e-10	-0.889316	0.000108146	-2.90362e-10	-0.874812
47695274	chr12:47695274:CAAGA:C	1.49311e-12	0.127355	-0.93771	3.91235e-06	-1.84678	-0.927498	1.66686e-05	-1.82113	-0.923641
47695921	chr12:47695921:G:A	1.40251e-12	-2.90362e-10	-0.872949	2.57138e-05	-2.90362e-10	-0.89139	0.000107667	-2.90362e-10	-0.879252
47696335	chr12:47696335:G:A	9.07521e-12	0.994331	-2.70255e-10	1.51769e-05	-1.41864	-2.70255e-10	7.44105e-05	-1.2487	-2.70255e-10
47696511	chr12:47696511:T:C	9.79698e-13	-2.90362e-10	-1.23173	1.82758e-05	-2.90362e-10	-1.23284	7.57623e-05	-2.90362e-10	-1.23069
47696732	chr12:47696732:A:G	3.03944e-13	-1.79268	-0.609449	2.22025e-05	-0.434275	-0.603938	0.00010707	-0.28759	-0.597227
47696888	chr12:47696888:T:C	4.75254e-13	-1.95512	-2.70255e-10	8.44769e-06	-2.00452	-2.70255e-10	3.49925e-05	-2.00316	-2.70255e-10
47696967	chr12:47696967:A:G	9.84265e-13	-2.90362e-10	-1.22708	1.8366e-05	-2.90362e-10	-1.22792	7.58641e-05	-2.90362e-10	-1.22935
47697297	chr12:47697297:T:C	4.83016e-11	3.53508	-0.868828	1.37564e-05	-0.660244	-0.856668	9.8354e-05	-0.15623	-0.813493
47697364	chr12:47697364:A:G	9.81031e-13	-2.90362e-10	-1.23037	1.83107e-05	-2.90362e-10	-1.23093	7.56718e-05	-2.90362e-10	-1.23189
47697428	chr12:47697428:A:C	1.04042e-12	-2.90362e-10	-1.17159	1.93232e-05	-2.90362e-10	-1.17711	8.09913e-05	-2.90362e-10	-1.16395
47697739	chr12:47697739:AACAGGG:A	2.89787e-13	-1.83069	-0.619134	1.98723e-05	-0.535548	-0.613542	9.54372e-05	-0.39322	-0.606607
47698274	chr12:47698274:C:G	9.8056e-13	-2.90362e-10	-1.23085	1.83028e-05	-2.90362e-10	-1.23136	7.56458e-05	-2.90362e-10	-1.23223
47698905	chr12:47698905:A:G	1.29205e-12	-2.90362e-10	-0.954984	2.41532e-05	-2.90362e-10	-0.954001	9.98107e-05	-2.90362e-10	-0.95502
47698940	chr12:47698940:T:C	1.07976e-12	-2.90362e-10	-1.13448	2.02091e-05	-2.90362e-10	-1.13229	8.29997e-05	-2.90362e-10	-1.13946
47699091	chr12:47699091:A:C	2.93656e-13	-1.82706	-0.609498	2.02122e-05	-0.528146	-0.603987	9.70086e-05	-0.386233	-0.597264
47699229	chr12:47699229:C:G	3.6239e-11	3.43662	-1.0577	1.05891e-05	-0.719281	-1.05931	7.09874e-05	-0.226678	-1.06912
47699426	chr12:47699426:AAAG:A	1.79586e-13	-1.9646	-0.963718	3.73296e-06	-1.86136	-0.959858	1.63923e-05	-1.80669	-0.954793
47699900	chr12:47699900:C:G	1.0212e-12	-2.90362e-10	-1.19023	1.91727e-05	-2.90362e-10	-1.18493	7.90728e-05	-2.90362e-10	-1.18793
47700189	chr12:47700189:C:T	2.49785e-12	-2.90362e-10	-0.295786	4.77387e-05	-2.90362e-10	-0.272675	0.000201271	-2.90362e-10	-0.253643
47700702	chr12:47700702:T:C	1.76513e-12	-2.90362e-10	-0.642992	3.25004e-05	-2.90362e-10	-0.657166	0.000138337	-2.90362e-10	-0.628603
47700709	chr12:47700709:T:C	1.14804e-12	-2.90362e-10	-1.07316	2.13427e-05	-2.90362e-10	-1.07771	8.81711e-05	-2.90362e-10	-1.07902
47700790	chr12:47700790:T:C	2.76625e-13	-1.82431	-0.672001	1.91477e-05	-0.519212	-0.667021	9.20264e-05	-0.376187	-0.660033
47701779	chr12:47701779:A:G	1.01616e-12	-2.90362e-10	-1.19519	1.90718e-05	-2.90362e-10	-1.19021	7.86705e-05	-2.90362e-10	-1.19303
47702426	chr12:47702426:C:T	4.49451e-13	-1.92371	-0.087235	1.04175e-05	-1.72108	-0.0738524	4.2089e-05	-1.75528	-0.0632257
47702452	chr12:47702452:G:A	2.95172e-13	-1.76686	-0.664555	2.24605e-05	-0.367024	-0.659634	0.000108756	-0.216567	-0.652618
47702992	chr12:47702992:A:T	1.0861e-12	-2.90362e-10	-1.12862	2.04396e-05	-2.90362e-10	-1.12094	8.41746e-05	-2.90362e-10	-1.1254
47703872	chr12:47703872:A:G	1.06728e-12	-2.90362e-10	-1.1461	1.98583e-05	-2.90362e-10	-1.1498	8.19362e-05	-2.90362e-10	-1.15235
47704581	chr12:47704581:T:C	2.64998e-12	-2.90362e-10	-0.236664	5.07002e-05	-2.90362e-10	-0.212488	0.000213819	-2.90362e-10	-0.193165
47704779	chr12:47704779:G:A	4.59687e-13	-1.95884	-0.029585	1.03785e-05	-1.78306	-0.0156162	4.20774e-05	-1.81343	-0.00535891
47705034	chr12:47705034:T:C	3.04608e-13	-1.77974	-0.620205	2.26983e-05	-0.401093	-0.615034	0.000109795	-0.252066	-0.607619
47705188	chr12:47705188:G:A	1.03303e-12	-2.90362e-10	-1.17872	1.94068e-05	-2.90362e-10	-1.17279	8.00098e-05	-2.90362e-10	-1.17615
47705327	chr12:47705327:T:C	2.35913e-12	-2.90362e-10	-0.352923	4.60586e-05	-2.90362e-10	-0.308503	0.000183426	-2.90362e-10	-0.346486
47705592	chr12:47705592:T:C	9.81009e-13	-2.90362e-10	-1.23039	1.83101e-05	-2.90362e-10	-1.23096	7.56699e-05	-2.90362e-10	-1.23192
47705693	chr12:47705693:CA:C	2.8262e-13	-1.81045	-0.66442	1.99962e-05	-0.483579	-0.659298	9.64054e-05	-0.337367	-0.652368
47706187	chr12:47706187:C:T	2.75319e-13	-1.83662	-0.66442	1.86707e-05	-0.552166	-0.659298	8.97233e-05	-0.409198	-0.652368
47706275	chr12:47706275:A:G	2.74613e-13	-1.83918	-0.664426	1.85286e-05	-0.559796	-0.659305	8.90142e-05	-0.417126	-0.652374
47706620	chr12:47706620:G:C	9.98367e-13	-2.90362e-10	-1.21285	1.84672e-05	-2.90362e-10	-1.22242	7.66162e-05	-2.90362e-10	-1.21949
47706766	chr12:47706766:A:G	1.28218e-12	-2.90362e-10	-0.962653	2.42651e-05	-2.90362e-10	-0.949379	9.97195e-05	-2.90362e-10	-0.955935
47706858	chr12:47706858:T:C	2.4608e-12	-0.310728	-2.70255e-10	1.70031e-05	-1.30502	-2.70255e-10	6.14452e-05	-1.44015	-2.70255e-10
47707204	chr12:47707204:T:C	1.44957e-12	-2.90362e-10	-0.839945	2.78375e-05	-2.90362e-10	-0.812035	0.000115036	-2.90362e-10	-0.813048
47707556	chr12:47707556:C:A	2.53712e-12	-2.90362e-10	-0.280187	4.84968e-05	-2.90362e-10	-0.256921	0.000204486	-2.90362e-10	-0.237796
47708726	chr12:47708726:T:C	4.39665e-13	-2.03296	-2.70255e-10	1.16526e-05	-1.68289	-2.70255e-10	4.62081e-05	-1.72514	-2.70255e-10
47709541	chr12:47709541:C:T	1.17942e-12	-0.291964	-0.754229	4.28898e-06	-1.9375	-0.744866	1.8258e-05	-1.91572	-0.737977
47710338	chr12:47710338:A:C	1.05458e-12	-2.90362e-10	-1.15808	2.0089e-05	-2.90362e-10	-1.13825	8.24125e-05	-2.90362e-10	-1.14656
47710342	chr12:47710342:T:A	5.33111e-12	-2.90362e-10	0.462344	0.000100109	-2.90362e-10	0.467842	0.000443962	-2.90362e-10	0.537443
47710429	chr12:47710429:G:T	3.73719e-13	-1.99601	-0.199453	8.85662e-06	-1.77006	-0.187193	3.89009e-05	-1.72154	-0.175738
47712196	chr12:47712196:G:A	1.70723e-12	-2.90362e-10	-0.676342	3.12883e-05	-2.90362e-10	-0.695173	0.000135156	-2.90362e-10	-0.651864
47712459	chr12:47712459:CAG:C	1.02988e-12	-2.90362e-10	-1.18177	1.93975e-05	-2.90362e-10	-1.17327	8.05248e-05	-2.90362e-10	-1.16973
47712525	chr12:47712525:G:A	1.08915e-12	-2.90362e-10	-1.12581	2.04974e-05	-2.90362e-10	-1.11812	8.44601e-05	-2.90362e-10	-1.12202
47712537	chr12:47712537:G:A	2.24798e-12	-2.90362e-10	-0.401181	4.28525e-05	-2.90362e-10	-0.380654	0.000180878	-2.90362e-10	-0.360474
47712705	chr12:47712705:G:T	6.1829e-13	-0.62683	-1.06518	2.92818e-06	-2.00507	-1.05897	1.22173e-05	-2.00055	-1.0549
47713029	chr12:47713029:C:A	1.2629e-12	-2.90362e-10	-0.977801	2.41233e-05	-2.90362e-10	-0.955237	9.97104e-05	-2.90362e-10	-0.956026
47713496	chr12:47713496:G:A	2.72536e-12	-2.90362e-10	-0.208616	5.34663e-05	-2.90362e-10	-0.159366	0.000214219	-2.90362e-10	-0.191299
47713550	chr12:47713550:C:T	2.36492e-13	-1.86592	-0.787138	1.59045e-05	-0.590938	-0.780877	7.43653e-05	-0.472224	-0.777083
47713564	chr12:47713564:A:G	2.8381e-13	-1.95858	-0.512079	1.56999e-05	-0.878377	-0.506383	7.41741e-05	-0.762781	-0.4891
47714734	chr12:47714734:G:A	2.83028e-13	-1.95486	-0.518567	1.57274e-05	-0.870136	-0.512874	7.4383e-05	-0.75316	-0.495908
47714740	chr12:47714740:G:A	1.34962e-12	-2.90362e-10	-0.911389	2.52419e-05	-2.90362e-10	-0.909913	0.000105699	-2.90362e-10	-0.897701
47715623	chr12:47715623:G:A	2.00098e-13	-1.92552	-0.894644	1.15344e-05	-0.804043	-0.889039	5.36435e-05	-0.690309	-0.885626
47715822	chr12:47715822:C:A	1.02404e-12	-2.90362e-10	-1.18746	1.90989e-05	-2.90362e-10	-1.18879	7.9453e-05	-2.90362e-10	-1.18313
47715885	chr12:47715885:G:A	3.12651e-13	-1.80479	-0.569097	2.33683e-05	-0.426595	-0.560442	0.000109557	-0.301112	-0.560738
47716272	chr12:47716272:G:A	3.57174e-12	-2.90362e-10	0.0618372	7.00167e-05	-2.90362e-10	0.110316	0.000295829	-2.90362e-10	0.131484
47716419	chr12:47716419:C:T	1.32876e-12	-2.90362e-10	-0.92697	2.52022e-05	-2.90362e-10	-0.911484	0.000103404	-2.90362e-10	-0.91965
47716542	chr12:47716542:A:G	5.88157e-13	-1.74198	-2.70255e-10	4.97123e-05	-0.232166	-2.70255e-10	0.000189848	-0.312074	-2.70255e-10
47716639	chr12:47716639:GTC:G	2.09765e-13	-1.71033	-1.06265	1.25922e-05	-0.546777	-1.05856	5.28818e-05	-0.531657	-1.05858
47716825	chr12:47716825:A:G	1.34596e-12	0.0304458	-0.944556	4.66858e-06	-1.64865	-0.948914	2.35444e-05	-1.4505	-0.94891
47716830	chr12:47716830:G:A	1.37146e-12	0.228568	-1.12391	8.60512e-06	-0.861606	-1.12445	3.86377e-05	-0.78314	-1.12093
47717273	chr12:47717273:T:G	2.03868e-13	-1.71005	-1.09145	1.23388e-05	-0.537728	-1.08794	5.17425e-05	-0.524344	-1.08767
47718339	chr12:47718339:G:T	1.90438e-12	-2.90362e-10	-0.567058	3.49663e-05	-2.90362e-10	-0.584033	0.000149275	-2.90362e-10	-0.552506
47718594	chr12:47718594:C:T	2.60491e-13	-1.88026	-0.676146	7.39143e-06	-1.48049	-0.657609	2.8084e-05	-1.55479	-0.668306
47719507	chr12:47719507:G:A	1.37234e-12	-2.90362e-10	-0.894694	2.56514e-05	-2.90362e-10	-0.893819	0.000107302	-2.90362e-10	-0.882651
47719744	chr12:47719744:G:A	2.11895e-13	-1.70247	-1.06041	1.31027e-05	-0.509505	-1.0561	5.51856e-05	-0.492192	-1.0554
47719989	chr12:47719989:C:T	8.14606e-13	-0.478354	-0.937912	2.3798e-05	-0.0456933	-0.923121	0.000112861	0.0878597	-0.919994
47720233	chr12:47720233:A:G	1.21458e-12	-2.90362e-10	-1.01681	2.24614e-05	-2.90362e-10	-1.02662	9.51553e-05	-2.90362e-10	-1.00279
47720254	chr12:47720254:G:A	1.46754e-12	-2.90362e-10	-0.827629	2.731e-05	-2.90362e-10	-0.831163	0.000112934	-2.90362e-10	-0.831488
47720972	chr12:47720972:A:G	4.1762e-12	-2.90362e-10	0.218188	7.38536e-05	-2.90362e-10	0.163667	0.000313694	-2.90362e-10	0.190121
47720978	chr12:47720978:C:G	1.82641e-12	-2.90362e-10	-0.608863	3.34315e-05	-2.90362e-10	-0.628919	0.000141667	-2.90362e-10	-0.604815
47721416	chr12:47721416:A:G	4.70363e-13	-1.96547	-2.70255e-10	9.47065e-06	-1.89022	-2.70255e-10	3.72276e-05	-1.94125	-2.70255e-10
47721872	chr12:47721872:A:G	9.81408e-13	-2.90362e-10	-1.22998	1.83069e-05	-2.90362e-10	-1.23114	7.59042e-05	-2.90362e-10	-1.22882
47722135	chr12:47722135:G:A	2.15743e-13	-1.74008	-1.0048	1.27862e-05	-0.59094	-0.999114	5.36183e-05	-0.57651	-0.999895
47722416	chr12:47722416:T:A	1.80955e-12	-2.90362e-10	-0.618137	3.32564e-05	-2.90362e-10	-0.634169	0.000141717	-2.90362e-10	-0.604466
47722472	chr12:47722472:A:G	2.32562e-13	-2.03061	-0.639199	4.56091e-06	-1.97689	-0.644003	1.87207e-05	-1.9963	-0.632366
47722552	chr12:47722552:G:A	5.61857e-13	-1.78772	-2.70255e-10	9.14735e-06	-1.92495	-2.70255e-10	3.48173e-05	-2.00818	-2.70255e-10
47722599	chr12:47722599:G:A	4.37558e-12	-2.90362e-10	0.264824	8.3895e-05	-2.90362e-10	0.291149	0.000356964	-2.90362e-10	0.31934
47722790	chr12:47722790:G:A	2.20564e-13	-2.03121	-0.691577	4.31929e-06	-1.97943	-0.695901	1.77228e-05	-1.99841	-0.685039
47723082	chr12:47723082:A:G	5.73703e-13	-1.76686	-2.70255e-10	9.23225e-06	-1.91571	-2.70255e-10	3.61504e-05	-1.97061	-2.70255e-10
47723354	chr12:47723354:G:A	1.19443e-12	-2.90362e-10	-1.03355	2.20284e-05	-2.90362e-10	-1.04608	9.07953e-05	-2.90362e-10	-1.04969
47723582	chr12:47723582:A:T	1.91568e-13	-1.94815	-0.915577	4.3473e-06	-1.74816	-0.920707	1.90371e-05	-1.69975	-0.912159
47723924	chr12:47723924:T:C	1.87083e-12	-2.90362e-10	-0.584832	3.42437e-05	-2.90362e-10	-0.604916	0.000144525	-2.90362e-10	-0.584842
47724159	chr12:47724159:A:C	5.17281e-13	-1.87038	-2.70255e-10	8.63096e-06	-1.98306	-2.70255e-10	3.58375e-05	-1.9793	-2.70255e-10
47724172	chr12:47724172:C:T	6.30445e-10	6.44137	-1.20616	3.35631e-05	0.582237	-1.20723	0.000261708	1.22052	-1.21159
47724374	chr12:47724374:C:T	1.89808e-13	-1.92544	-0.947512	4.38798e-06	-1.70625	-0.953293	1.92657e-05	-1.65407	-0.945898
47724404	chr12:47724404:C:A	1.98577e-13	-1.76227	-1.06552	1.14506e-05	-0.638963	-1.06141	4.80996e-05	-0.624663	-1.06036
47724644	chr12:47724644:C:G	2.50166e-13	-1.729	-0.867845	1.51522e-05	-0.559045	-0.861228	6.36204e-05	-0.543089	-0.862272
47724862	chr12:47724862:G:A	1.46862e-12	-2.90362e-10	-0.826888	2.73298e-05	-2.90362e-10	-0.830441	0.000113018	-2.90362e-10	-0.830752
47725233	chr12:47725233:C:G	2.23088e-13	-2.03033	-0.681072	4.38331e-06	-1.97511	-0.685499	1.79746e-05	-1.99497	-0.674366
47725266	chr12:47725266:G:A	2.14339e-13	-2.03024	-0.721175	4.21459e-06	-1.97455	-0.725312	1.72673e-05	-1.99459	-0.714897
47725779	chr12:47725779:G:A	2.22669e-13	-2.03115	-0.682138	4.35791e-06	-1.97987	-0.68655	1.78876e-05	-1.9988	-0.67539
47725817	chr12:47725817:C:G	2.34466e-13	-1.79698	-0.864677	1.29391e-05	-0.720218	-0.857948	5.41586e-05	-0.707422	-0.858958
47726047	chr12:47726047:G:A	9.84972e-13	-2.90362e-10	-1.22636	1.83963e-05	-2.90362e-10	-1.22627	7.61978e-05	-2.90362e-10	-1.22496
47726172	chr12:47726172:G:A	6.01144e-11	3.94626	-1.06122	7.94517e-06	-1.00185	-1.064	4.46394e-05	-0.709216	-1.05046
47726214	chr12:47726214:C:G	2.25065e-13	-2.03164	-0.670937	4.39387e-06	-1.98272	-0.675484	1.80479e-05	-2.00111	-0.664156
47726349	chr12:47726349:C:T	2.23301e-13	-2.02983	-0.680619	4.39073e-06	-1.97389	-0.685036	1.8002e-05	-1.99394	-0.673875
47726842	chr12:47726842:T:C	4.4593e-13	-2.01881	-2.70255e-10	1.17116e-05	-1.67784	-2.70255e-10	5.00234e-05	-1.64581	-2.70255e-10
47726907	chr12:47726907:G:A	2.07384e-13	-2.03013	-0.754266	4.07342e-06	-1.97536	-0.75858	1.6705e-05	-1.99519	-0.747404
47727072	chr12:47727072:C:T	1.39045e-12	-2.90362e-10	-0.881588	2.56417e-05	-2.90362e-10	-0.894199	0.000108554	-2.90362e-10	-0.871052
47727118	chr12:47727118:G:A	1.89896e-13	-1.93863	-0.933863	4.34473e-06	-1.72994	-0.939513	1.90538e-05	-1.67911	-0.931921
47727190	chr12:47727190:C:T	2.3565e-13	-1.76997	-0.886651	1.35222e-05	-0.653935	-0.880148	5.66194e-05	-0.640606	-0.881339
47727410	chr12:47727410:C:T	9.79532e-13	-2.90362e-10	-1.23189	1.8297e-05	-2.90362e-10	-1.23168	7.57458e-05	-2.90362e-10	-1.23091
47727782	chr12:47727782:A:G	5.58288e-13	-1.7941	-2.70255e-10	1.93316e-05	-1.17668	-2.70255e-10	7.77471e-05	-1.20483	-2.70255e-10
47727916	chr12:47727916:G:A	4.88992e-13	-1.92662	-2.70255e-10	8.42141e-06	-2.00764	-2.70255e-10	3.48543e-05	-2.00712	-2.70255e-10
47728031	chr12:47728031:T:G	2.07738e-12	-2.90362e-10	-0.480107	3.92772e-05	-2.90362e-10	-0.467773	0.000165967	-2.90362e-10	-0.446509
47728106	chr12:47728106:C:T	1.93329e-11	2.97977	-1.22918	1.31596e-05	-0.331379	-1.22989	8.45155e-05	0.110121	-1.23148
47728241	chr12:47728241:G:A	1.00962e-12	-2.90362e-10	-1.20164	1.88331e-05	-2.90362e-10	-1.2028	7.82667e-05	-2.90362e-10	-1.19817
47728294	chr12:47728294:G:C	1.02871e-12	-2.90362e-10	-1.18291	1.91698e-05	-2.90362e-10	-1.18508	7.97134e-05	-2.90362e-10	-1.17986
47728557	chr12:47728557:G:A	3.12127e-12	-2.90362e-10	-0.0729752	5.78022e-05	-2.90362e-10	-0.0813903	0.000231281	-2.90362e-10	-0.114661
47728716	chr12:47728716:C:T	2.40261e-12	-2.90362e-10	-0.334658	4.39888e-05	-2.90362e-10	-0.354483	0.000189092	-2.90362e-10	-0.316064
47728773	chr12:47728773:A:G	9.7802e-13	-2.90362e-10	-1.23344	1.82629e-05	-2.90362e-10	-1.23354	7.55725e-05	-2.90362e-10	-1.2332
47728981	chr12:47728981:T:C	9.79468e-13	-2.90362e-10	-1.23196	1.82991e-05	-2.90362e-10	-1.23156	7.56255e-05	-2.90362e-10	-1.2325
47729395	chr12:47729395:A:G	2.44533e-13	-1.97917	-0.640445	5.45526e-06	-1.79061	-0.651231	2.37914e-05	-1.75564	-0.633333
47729646	chr12:47729646:T:G	2.28854e-13	-1.74115	-0.944741	1.37545e-05	-0.578605	-0.938444	5.76546e-05	-0.564359	-0.939466
47729679	chr12:47729679:T:G	9.78129e-13	-2.90362e-10	-1.23333	1.827e-05	-2.90362e-10	-1.23315	7.5549e-05	-2.90362e-10	-1.23351
47729780	chr12:47729780:A:G	8.89663e-12	2.10969	-1.13523	9.36056e-06	-0.776098	-1.12581	5.90259e-05	-0.381139	-1.09918
47730187	chr12:47730187:C:T	1.48111e-12	-0.818423	-2.70255e-10	2.47204e-05	-0.930787	-2.70255e-10	0.000109942	-0.858347	-2.70255e-10
47730365	chr12:47730365:G:A	3.32556e-13	-2.02455	-0.287608	6.61802e-06	-1.94917	-0.299451	2.79465e-05	-1.96659	-0.261409
47730381	chr12:47730381:G:A	1.8215e-12	-2.90362e-10	-0.611552	3.39736e-05	-2.90362e-10	-0.612835	0.000142803	-2.90362e-10	-0.596832
47730702	chr12:47730702:G:A	1.39692e-12	0.252391	-1.12933	3.18216e-06	-1.84219	-1.13867	1.34974e-05	-1.81932	-1.13648
47730737	chr12:47730737:A:G	3.36388e-12	-2.90362e-10	0.00187941	6.5937e-05	-2.90362e-10	0.0502824	0.000277841	-2.90362e-10	0.0687545
47730752	chr12:47730752:C:T	1.53401e-12	0.449487	-1.23282	3.16406e-06	-1.75404	-1.23252	1.34406e-05	-1.72782	-1.23219
47730855	chr12:47730855:T:C	9.78441e-13	-2.90362e-10	-1.23301	1.82772e-05	-2.90362e-10	-1.23276	7.55645e-05	-2.90362e-10	-1.23331
47730918	chr12:47730918:G:A	9.7804e-13	-2.90362e-10	-1.23342	1.82678e-05	-2.90362e-10	-1.23328	7.55456e-05	-2.90362e-10	-1.23356
47731110	chr12:47731110:G:A	2.84775e-13	-2.03186	-0.435414	5.52741e-06	-1.98093	-0.447763	2.33231e-05	-1.99436	-0.414493
47731154	chr12:47731154:C:T	5.23607e-13	-1.85823	-2.70255e-10	8.80364e-06	-1.96325	-2.70255e-10	3.5047e-05	-2.00161	-2.70255e-10
47731398	chr12:47731398:A:T	1.00038e-12	-2.90362e-10	-1.21083	1.871e-05	-2.90362e-10	-1.20936	7.71115e-05	-2.90362e-10	-1.21304
47731419	chr12:47731419:G:T	2.08745e-13	-1.81999	-0.957864	1.13412e-05	-0.758272	-0.951707	4.7672e-05	-0.741253	-0.952699
47731546	chr12:47731546:T:C	3.28818e-13	-2.02509	-0.298371	6.53381e-06	-1.95128	-0.310146	2.75935e-05	-1.96849	-0.272221
47731698	chr12:47731698:C:T	9.78173e-13	-2.90362e-10	-1.23328	1.82659e-05	-2.90362e-10	-1.23338	7.55847e-05	-2.90362e-10	-1.23304
47731969	chr12:47731969:G:A	2.86588e-11	-2.90362e-10	2.14425	0.000549354	-2.90362e-10	2.17033	0.00260654	-2.90362e-10	2.30748
47731981	chr12:47731981:T:C	2.19002e-13	-1.96388	-0.766005	4.97231e-06	-1.76125	-0.773282	2.16423e-05	-1.72409	-0.75956
47732362	chr12:47732362:G:T	9.78065e-13	-2.90362e-10	-1.23339	1.82686e-05	-2.90362e-10	-1.23323	7.55464e-05	-2.90362e-10	-1.23355
47732704	chr12:47732704:C:T	9.7845e-13	-2.90362e-10	-1.233	1.82773e-05	-2.90362e-10	-1.23276	7.55653e-05	-2.90362e-10	-1.2333
47733077	chr12:47733077:G:A	9.77893e-13	-2.90362e-10	-1.23357	1.8262e-05	-2.90362e-10	-1.23359	7.55541e-05	-2.90362e-10	-1.23345
47733102	chr12:47733102:G:A	9.77869e-13	-2.90362e-10	-1.23359	1.82624e-05	-2.90362e-10	-1.23357	7.55466e-05	-2.90362e-10	-1.23355
47733232	chr12:47733232:G:A	1.23624e-12	-0.00340411	-0.995736	3.73355e-05	0.463075	-0.981547	0.000180164	0.614569	-0.978997
47733303	chr12:47733303:C:T	1.66282e-11	1.59988	-2.70255e-10	3.56634e-05	-0.564292	-2.70255e-10	0.000186739	-0.328583	-2.70255e-10
47733421	chr12:47733421:G:A	9.77875e-13	-2.90362e-10	-1.23359	1.82621e-05	-2.90362e-10	-1.23359	7.55501e-05	-2.90362e-10	-1.2335
47733687	chr12:47733687:C:G	1.43368e-12	-2.90362e-10	-0.850967	2.66664e-05	-2.90362e-10	-0.855012	0.000110284	-2.90362e-10	-0.855237
47733831	chr12:47733831:G:C	9.77878e-13	-2.90362e-10	-1.23359	1.82621e-05	-2.90362e-10	-1.23359	7.55509e-05	-2.90362e-10	-1.23349
47733832	chr12:47733832:G:A	9.77878e-13	-2.90362e-10	-1.23359	1.82621e-05	-2.90362e-10	-1.23359	7.55509e-05	-2.90362e-10	-1.23349
47733868	chr12:47733868:C:T	9.78208e-13	-2.90362e-10	-1.23325	1.82717e-05	-2.90362e-10	-1.23306	7.55529e-05	-2.90362e-10	-1.23346
47733883	chr12:47733883:G:C	9.77877e-13	-2.90362e-10	-1.23359	1.82621e-05	-2.90362e-10	-1.23359	7.55506e-05	-2.90362e-10	-1.23349
47734162	chr12:47734162:A:C	1.79811e-13	-1.79785	-1.12921	1.00338e-05	-0.706661	-1.12579	4.20289e-05	-0.694637	-1.1253
47734181	chr12:47734181:C:T	5.69204e-12	-2.90362e-10	0.527854	0.000102021	-2.90362e-10	0.486763	0.000434047	-2.90362e-10	0.514858
47734336	chr12:47734336:G:C	3.38048e-13	-2.02731	-0.268468	6.65875e-06	-1.96144	-0.281044	2.81906e-05	-1.97695	-0.242357
47734500	chr12:47734500:C:G	3.64445e-13	-2.02841	-0.192184	7.16685e-06	-1.96377	-0.205176	3.0389e-05	-1.97931	-0.164903
47734627	chr12:47734627:G:A	2.8513e-13	-2.02694	-0.43908	5.46866e-06	-1.99349	-0.445894	2.28116e-05	-2.0028	-0.428229
47734761	chr12:47734761:C:A	9.79657e-13	-2.90362e-10	-1.23177	1.83026e-05	-2.90362e-10	-1.23138	7.56381e-05	-2.90362e-10	-1.23234
47734906	chr12:47734906:G:A	9.77877e-13	-2.90362e-10	-1.23359	1.82621e-05	-2.90362e-10	-1.23359	7.55506e-05	-2.90362e-10	-1.23349
47734939	chr12:47734939:A:G	7.28121e-12	1.86656	-1.09248	8.40792e-06	-0.910261	-1.09898	4.99913e-05	-0.537521	-1.10893
47734985	chr12:47734985:G:A	1.98662e-12	-2.90362e-10	-0.524782	3.64488e-05	-2.90362e-10	-0.542509	0.000156081	-2.90362e-10	-0.507919
47735113	chr12:47735113:C:T	9.80407e-13	-2.90362e-10	-1.231	1.83044e-05	-2.90362e-10	-1.23128	7.58169e-05	-2.90362e-10	-1.22997
47735127	chr12:47735127:C:T	9.77996e-13	-2.90362e-10	-1.23347	1.82665e-05	-2.90362e-10	-1.23335	7.55443e-05	-2.90362e-10	-1.23358
47735426	chr12:47735426:C:A	9.79032e-13	-2.90362e-10	-1.23241	1.82803e-05	-2.90362e-10	-1.2326	7.56885e-05	-2.90362e-10	-1.23167
47735471	chr12:47735471:G:A	1.77545e-13	-1.74693	-1.19282	1.08253e-05	-0.563436	-1.1931	4.62866e-05	-0.535315	-1.18813
47735561	chr12:47735561:A:G	8.24778e-12	2.10697	-1.20824	8.43107e-06	-0.802063	-1.20443	5.13609e-05	-0.42005	-1.19937
47735601	chr12:47735601:G:A	9.77869e-13	-2.90362e-10	-1.23359	1.82622e-05	-2.90362e-10	-1.23358	7.55477e-05	-2.90362e-10	-1.23353
47735779	chr12:47735779:A:G	6.68296e-12	1.84181	-1.15347	7.61894e-06	-0.948692	-1.15909	4.50702e-05	-0.590257	-1.15982
47735896	chr12:47735896:A:G	5.94459e-12	1.73393	-1.16267	7.13898e-06	-1.00467	-1.16818	4.18549e-05	-0.655308	-1.16878
47735948	chr12:47735948:G:C	9.78724e-13	-2.90362e-10	-1.23272	1.8283e-05	-2.90362e-10	-1.23245	7.55809e-05	-2.90362e-10	-1.23309
47736051	chr12:47736051:G:A	9.84798e-13	-2.90362e-10	-1.22653	1.83619e-05	-2.90362e-10	-1.22814	7.61975e-05	-2.90362e-10	-1.22497
47736257	chr12:47736257:G:A	9.78193e-13	-2.90362e-10	-1.23326	1.82713e-05	-2.90362e-10	-1.23309	7.55521e-05	-2.90362e-10	-1.23347
47736373	chr12:47736373:T:G	9.77966e-13	-2.90362e-10	-1.2335	1.82657e-05	-2.90362e-10	-1.23339	7.55435e-05	-2.90362e-10	-1.23359
47736985	chr12:47736985:C:T	1.65413e-12	-2.90362e-10	-0.707939	3.10722e-05	-2.90362e-10	-0.702105	0.000132657	-2.90362e-10	-0.670527
47736990	chr12:47736990:A:C	9.78609e-13	-2.90362e-10	-1.23284	1.82808e-05	-2.90362e-10	-1.23257	7.55743e-05	-2.90362e-10	-1.23318
47737260	chr12:47737260:G:A	9.77871e-13	-2.90362e-10	-1.23359	1.82622e-05	-2.90362e-10	-1.23359	7.55487e-05	-2.90362e-10	-1.23352
47737294	chr12:47737294:G:A	2.08117e-13	-1.70656	-1.07431	1.30521e-05	-0.49941	-1.07006	5.49698e-05	-0.482727	-1.06878
47737328	chr12:47737328:T:G	9.77937e-13	-2.90362e-10	-1.23353	1.82623e-05	-2.90362e-10	-1.23358	7.55612e-05	-2.90362e-10	-1.23335
47737372	chr12:47737372:G:A	9.77944e-13	-2.90362e-10	-1.23352	1.82623e-05	-2.90362e-10	-1.23358	7.55623e-05	-2.90362e-10	-1.23334
47737454	chr12:47737454:C:T	9.77894e-13	-2.90362e-10	-1.23357	1.8262e-05	-2.90362e-10	-1.23359	7.55543e-05	-2.90362e-10	-1.23344
47737927	chr12:47737927:G:A	1.39912e-12	-2.90362e-10	-0.875368	2.60368e-05	-2.90362e-10	-0.878905	0.000107641	-2.90362e-10	-0.879497
47737945	chr12:47737945:G:A	6.7999e-12	1.89352	-1.18783	7.75759e-06	-0.898078	-1.19167	4.64188e-05	-0.523476	-1.19712
47738376	chr12:47738376:A:T	6.9361e-12	1.95891	-1.23339	7.6278e-06	-0.8737	-1.23292	4.55382e-05	-0.506866	-1.23288
47738393	chr12:47738393:T:C	7.21203e-12	1.9981	-1.23356	7.77552e-06	-0.853875	-1.23356	4.65577e-05	-0.48405	-1.23355
47738668	chr12:47738668:T:C	1.46231e-12	0.0963573	-0.927554	4.57733e-05	0.596922	-0.911639	0.000221198	0.749898	-0.909135
47738931	chr12:47738931:G:A	5.53766e-12	1.64991	-1.14956	7.05294e-06	-1.03018	-1.15479	4.12257e-05	-0.676932	-1.1623
47739750	chr12:47739750:C:G	1.03107e-12	-2.90362e-10	-1.18062	1.9257e-05	-2.90362e-10	-1.18054	8.01122e-05	-2.90362e-10	-1.17487
47739919	chr12:47739919:G:A	1.20523e-12	0.0285798	-1.05312	3.63614e-05	0.49613	-1.04104	0.000176009	0.648683	-1.03644
47740517	chr12:47740517:G:A	2.32438e-13	-2.00718	-0.66317	5.25855e-06	-1.80665	-0.671914	2.26873e-05	-1.78224	-0.654254
47740912	chr12:47740912:T:C	3.37396e-12	0.889269	-0.884397	4.97757e-06	-1.64997	-0.883506	2.48083e-05	-1.48419	-0.862925
47741176	chr12:47741176:G:T	9.90594e-13	-2.90362e-10	-1.22067	1.84984e-05	-2.90362e-10	-1.22074	7.65594e-05	-2.90362e-10	-1.22023
47741247	chr12:47741247:T:C	4.98129e-13	-1.90811	-2.70255e-10	8.97364e-06	-1.94413	-2.70255e-10	3.57001e-05	-1.98314	-2.70255e-10
47741807	chr12:47741807:G:A	1.55399e-13	-2.0316	-1.04138	3.34613e-06	-1.88282	-1.0478	1.40687e-05	-1.86702	-1.04732
47741813	chr12:47741813:T:C	1.06541e-11	1.15473	-2.70255e-10	1.43712e-05	-1.47319	-2.70255e-10	6.60162e-05	-1.3684	-2.70255e-10
47741824	chr12:47741824:T:C	1.81936e-13	-1.7679	-1.14741	1.06185e-05	-0.631488	-1.14433	4.45908e-05	-0.617137	-1.14363
47742107	chr12:47742107:C:G	1.41515e-12	-2.90362e-10	-0.863979	2.63303e-05	-2.90362e-10	-0.867698	0.000108896	-2.90362e-10	-0.867899
47742205	chr12:47742205:TATG:T	2.33545e-13	-2.03183	-0.633768	4.71479e-06	-1.93905	-0.64866	2.02898e-05	-1.92983	-0.618341
47742304	chr12:47742304:C:T	3.01657e-12	-2.90362e-10	-0.107096	5.62335e-05	-2.90362e-10	-0.108904	0.00022319	-2.90362e-10	-0.150274
47742771	chr12:47742771:C:T	1.17714e-12	-2.90362e-10	-1.04813	2.19445e-05	-2.90362e-10	-1.0499	9.25301e-05	-2.90362e-10	-1.03076
47743425	chr12:47743425:G:A	1.04561e-12	-2.90362e-10	-1.16661	1.94481e-05	-2.90362e-10	-1.17067	8.06545e-05	-2.90362e-10	-1.16812
47744167	chr12:47744167:G:A	1.05937e-12	-2.90362e-10	-1.15354	1.97631e-05	-2.90362e-10	-1.1546	8.28202e-05	-2.90362e-10	-1.14162
47744238	chr12:47744238:A:G	1.41282e-12	-2.90362e-10	-0.865629	2.63254e-05	-2.90362e-10	-0.867885	0.00011038	-2.90362e-10	-0.85437
47744500	chr12:47744500:G:T	1.94037e-13	-1.81308	-1.03784	1.06965e-05	-0.735109	-1.03339	4.49718e-05	-0.720981	-1.03128
47744583	chr12:47744583:C:T	1.05211e-12	-0.182582	-0.977835	3.79768e-06	-1.84258	-0.961442	1.59288e-05	-1.82677	-0.963399
47744679	chr12:47744679:G:A	1.85728e-12	-2.90362e-10	-0.5921	3.41494e-05	-2.90362e-10	-0.607674	0.000145577	-2.90362e-10	-0.577594
47744855	chr12:47744855:A:G	4.93815e-12	-2.90362e-10	0.385776	9.52528e-05	-2.90362e-10	0.418116	0.000402546	-2.90362e-10	0.439514
47744943	chr12:47744943:CT:C	1.28048e-12	-2.90362e-10	-0.963984	2.4087e-05	-2.90362e-10	-0.956744	0.000101606	-2.90362e-10	-0.937198
47745070	chr12:47745070:G:A	1.12855e-12	-2.90362e-10	-1.09028	2.1138e-05	-2.90362e-10	-1.08735	8.69922e-05	-2.90362e-10	-1.09248
47745103	chr12:47745103:T:C	1.18281e-12	-2.90362e-10	-1.04332	2.18637e-05	-2.90362e-10	-1.05359	9.06767e-05	-2.90362e-10	-1.051
47745568	chr12:47745568:C:T	2.08327e-13	-1.78016	-0.9997	3.19029e-06	-1.98091	-0.9974	1.36801e-05	-1.94737	-0.994982
47745819	chr12:47745819:G:A	2.49476e-12	0.912903	-1.20993	4.23923e-06	-1.48928	-1.20475	1.77237e-05	-1.47876	-1.20464
47746027	chr12:47746027:A:C	3.28499e-13	-1.65149	-0.672946	4.77412e-06	-1.91318	-0.662023	2.04715e-05	-1.89823	-0.641039
47746150	chr12:47746150:A:G	1.88665e-11	-2.90362e-10	1.72617	0.000337911	-2.90362e-10	1.68437	0.00132371	-2.90362e-10	1.6299
47746470	chr12:47746470:A:G	9.84693e-13	-2.90362e-10	-1.22664	1.84256e-05	-2.90362e-10	-1.22468	7.63294e-05	-2.90362e-10	-1.22324
47746598	chr12:47746598:T:C	4.71539e-12	-2.90362e-10	0.339617	9.55634e-05	-2.90362e-10	0.421373	0.000433963	-2.90362e-10	0.514664
47746645	chr12:47746645:G:A	2.90519e-11	-2.90362e-10	2.15787	0.000559573	-2.90362e-10	2.18876	0.00264427	-2.90362e-10	2.32185
47746704	chr12:47746704:TGCAGCAAGG:T	1.27074e-12	-2.90362e-10	-0.971618	2.38467e-05	-2.90362e-10	-0.966773	9.94374e-05	-2.90362e-10	-0.958768
47746788	chr12:47746788:A:C	3.31321e-12	-2.90362e-10	-0.0132973	6.04564e-05	-2.90362e-10	-0.0364945	0.000262188	-2.90362e-10	0.0107671
47746799	chr12:47746799:G:T	8.57809e-12	-2.90362e-10	0.937996	0.000176947	-2.90362e-10	1.03743	0.000714048	-2.90362e-10	1.01265
47747015	chr12:47747015:C:T	4.39124e-13	-1.69183	-0.342364	6.85882e-06	-1.89109	-0.321793	2.95604e-05	-1.87408	-0.297782
47747044	chr12:47747044:A:C	3.23183e-13	-1.83715	-0.503605	5.24119e-06	-1.99202	-0.489849	2.25431e-05	-1.97867	-0.464193
47747180	chr12:47747180:A:T	4.35633e-13	-1.71584	-0.326334	7.0979e-06	-1.87323	-0.305388	3.0724e-05	-1.85474	-0.278515
47747550	chr12:47747550:C:T	9.78469e-13	-2.90362e-10	-1.23298	1.82737e-05	-2.90362e-10	-1.23295	7.55729e-05	-2.90362e-10	-1.2332
47747692	chr12:47747692:T:C	4.43604e-13	-1.73351	-0.290527	7.44847e-06	-1.86074	-0.269664	3.22995e-05	-1.8413	-0.241945
47748015	chr12:47748015:T:C	8.97795e-13	-0.480746	-0.838282	3.69246e-06	-2.02188	-0.810245	1.52716e-05	-2.01573	-0.816572
47748100	chr12:47748100:G:A	1.32002e-12	-2.90362e-10	-0.933569	2.47804e-05	-2.90362e-10	-0.928366	0.000103387	-2.90362e-10	-0.919817
47748560	chr12:47748560:T:C	1.88329e-12	-1.48356	0.905364	2.53386e-05	-1.80098	0.894888	0.000110424	-1.76255	0.908583
47748853	chr12:47748853:C:T	1.88063e-12	-1.4766	0.896989	2.52516e-05	-1.79648	0.886953	0.000109992	-1.7582	0.900309
47749114	chr12:47749114:C:T	1.15136e-12	-1.07027	-2.70255e-10	1.76512e-05	-1.26762	-2.70255e-10	7.84542e-05	-1.19578	-2.70255e-10
47749601	chr12:47749601:C:G	1.12965e-12	-2.90362e-10	-1.08931	2.10755e-05	-2.90362e-10	-1.09031	8.67421e-05	-2.90362e-10	-1.09536
47749901	chr12:47749901:C:T	5.7182e-13	-1.77015	-2.70255e-10	8.21213e-06	-2.03281	-2.70255e-10	3.41058e-05	-2.02883	-2.70255e-10
47750195	chr12:47750195:C:T	4.64075e-12	-1.28071	1.60437	5.85979e-05	-1.64413	1.57641	0.000264376	-1.59954	1.61862
47750460	chr12:47750460:A:C	2.63311e-12	-1.13206	0.889008	2.07284e-05	-2.00673	0.899814	8.61338e-05	-2.01881	0.916419
47750585	chr12:47750585:G:A	1.72324e-12	-2.90362e-10	-0.667008	3.25963e-05	-2.90362e-10	-0.654218	0.000135725	-2.90362e-10	-0.647667
47750737	chr12:47750737:G:C	4.97874e-13	-1.79253	-0.116092	8.75392e-06	-1.80374	-0.165178	3.64364e-05	-1.84261	-0.120115
47751321	chr12:47751321:G:A	1.33122e-13	-1.99556	-1.23214	3.31307e-06	-1.70977	-1.23077	1.29561e-05	-1.76474	-1.23199
47751388	chr12:47751388:C:T	1.3438e-13	-1.9886	-1.2297	3.25947e-06	-1.72926	-1.2276	1.27612e-05	-1.78243	-1.22946
47751673	chr12:47751673:G:A	2.67398e-12	-1.2926	1.06495	6.91109e-05	-0.930044	1.02734	0.000314633	-0.768642	0.961752
47752186	chr12:47752186:T:C	1.34792e-13	-1.98847	-1.22677	3.27004e-06	-1.72955	-1.22407	1.2796e-05	-1.78274	-1.22642
47752258	chr12:47752258:T:C	1.34415e-13	-1.99018	-1.22786	3.27943e-06	-1.72538	-1.22537	1.28264e-05	-1.77926	-1.22753
47752399	chr12:47752399:G:A	1.32141e-12	0.118237	-1.05075	2.93874e-06	-2.03186	-1.02857	1.20739e-05	-2.03295	-1.0343
47752480	chr12:47752480:G:A	2.12024e-13	-1.53015	-1.23212	2.55077e-06	-1.96992	-1.2321	1.0654e-05	-1.96151	-1.23085
47752652	chr12:47752652:G:C	8.6463e-12	0.945917	-2.70255e-10	1.19088e-05	-1.66114	-2.70255e-10	5.33925e-05	-1.58063	-2.70255e-10
47752807	chr12:47752807:T:C	1.67078e-13	-2.01008	-0.990426	3.35534e-06	-1.92903	-0.998835	1.36945e-05	-1.96423	-0.977074
47753410	chr12:47753410:TG:T	8.7297e-12	-2.90362e-10	0.955516	0.000175098	-2.90362e-10	1.02693	0.000747175	-2.90362e-10	1.058
47753775	chr12:47753775:T:C	2.68193e-12	-2.90362e-10	-0.224679	5.24052e-05	-2.90362e-10	-0.179411	0.000220543	-2.90362e-10	-0.162203
47754154	chr12:47754154:G:A	6.03746e-13	-1.71582	-2.70255e-10	3.09559e-05	-0.705855	-2.70255e-10	0.000127032	-0.713854	-2.70255e-10
47754397	chr12:47754397:C:G	1.32659e-13	-1.99895	-1.23223	3.34057e-06	-1.69912	-1.23315	1.30713e-05	-1.75548	-1.2324
47754524	chr12:47754524:G:A	2.03009e-13	-1.57314	-1.23258	2.59083e-06	-1.95388	-1.23256	1.08277e-05	-1.94469	-1.2315
47755137	chr12:47755137:T:C	2.06429e-13	-1.55604	-1.23297	2.57035e-06	-1.96142	-1.23296	1.0731e-05	-1.95307	-1.23208
47755703	chr12:47755703:T:C	1.41167e-12	-2.90362e-10	-0.86644	2.63856e-05	-2.90362e-10	-0.865599	0.000111796	-2.90362e-10	-0.841619
47756520	chr12:47756520:T:G	2.14644e-12	-1.30701	0.859611	2.73313e-05	-1.67415	0.843765	0.000120623	-1.62864	0.863018
47756602	chr12:47756602:A:T	2.77664e-12	-2.90362e-10	-0.189975	5.35488e-05	-2.90362e-10	-0.157824	0.000226514	-2.90362e-10	-0.135491
47756626	chr12:47756626:G:A	4.59196e-13	-1.98949	-2.70255e-10	8.23314e-06	-2.03025	-2.70255e-10	3.41499e-05	-2.02754	-2.70255e-10
47756665	chr12:47756665:C:T	3.73242e-12	-2.90362e-10	0.105841	6.59234e-05	-2.90362e-10	0.0500752	0.000280149	-2.90362e-10	0.0770259
47756753	chr12:47756753:G:A	1.51752e-12	-1.34269	0.548551	1.95512e-05	-1.70061	0.535227	8.58472e-05	-1.65656	0.550836
47757011	chr12:47757011:C:T	1.08481e-12	-2.90362e-10	-1.12981	1.99661e-05	-2.90362e-10	-1.14438	8.35279e-05	-2.90362e-10	-1.13311
47757094	chr12:47757094:G:A	3.51124e-12	-2.90362e-10	0.0447535	6.48786e-05	-2.90362e-10	0.0340996	0.00025821	-2.90362e-10	-0.00452107
47757168	chr12:47757168:A:G	7.65569e-12	-0.273266	1.0975	0.000178555	0.0173258	1.02915	0.000778181	0.00932486	1.08934
47757222	chr12:47757222:A:G	2.73631e-12	-0.204603	-2.70255e-10	1.49444e-05	-1.43408	-2.70255e-10	5.88431e-05	-1.48342	-2.70255e-10
47757241	chr12:47757241:A:G	9.82498e-13	-2.90362e-10	-1.22887	1.83477e-05	-2.90362e-10	-1.22891	7.59572e-05	-2.90362e-10	-1.22813
47758263	chr12:47758263:C:T	8.09761e-13	-1.42223	-2.70255e-10	1.01357e-05	-1.82236	-2.70255e-10	4.2361e-05	-1.81207	-2.70255e-10
47758649	chr12:47758649:G:A	2.18611e-13	-1.49809	-1.23359	2.50891e-06	-1.98498	-1.23359	1.04296e-05	-1.98035	-1.2333
47758822	chr12:47758822:G:C	9.4892e-13	-0.0307885	-1.23286	2.68314e-06	-1.92132	-1.23011	1.26381e-05	-1.7884	-1.23318
47758916	chr12:47758916:C:G	1.53299e-12	-2.90362e-10	-0.783996	2.88666e-05	-2.90362e-10	-0.775731	0.000120208	-2.90362e-10	-0.769075
47759064	chr12:47759064:C:T	2.62621e-12	-2.90362e-10	-0.245673	4.7951e-05	-2.90362e-10	-0.268237	0.000207068	-2.90362e-10	-0.225247
47759212	chr12:47759212:G:A	2.28546e-13	-1.45802	-1.22921	3.53814e-06	-1.64909	-1.22572	1.83559e-05	-1.41722	-1.23112
47759262	chr12:47759262:G:A	2.42866e-13	-1.57026	-1.0562	4.2945e-06	-1.64021	-1.04088	1.84345e-05	-1.60971	-1.03436
47759349	chr12:47759349:C:T	7.33613e-13	-0.321717	-1.19927	2.50265e-06	-2.02359	-1.19747	1.03182e-05	-2.02158	-1.20281
47759358	chr12:47759358:A:C	4.53474e-13	-2.00203	-2.70255e-10	9.06925e-06	-1.93353	-2.70255e-10	4.37126e-05	-1.78066	-2.70255e-10
47759627	chr12:47759627:G:A	5.94047e-11	1.27281	1.60034	5.97237e-05	-1.54998	1.5013	0.000291032	-1.52036	1.63549
47759765	chr12:47759765:G:A	1.04381e-12	-2.90362e-10	-1.16834	1.95031e-05	-2.90362e-10	-1.16785	8.07517e-05	-2.90362e-10	-1.16692
47760161	chr12:47760161:T:C	1.794e-12	-1.27624	0.649476	1.98682e-05	-1.80391	0.654617	8.61327e-05	-1.75982	0.657408
47760371	chr12:47760371:A:T	1.20465e-12	-2.90362e-10	-1.02503	2.31852e-05	-2.90362e-10	-0.994905	9.59844e-05	-2.90362e-10	-0.99411
47760727	chr12:47760727:CTG:C	1.69822e-13	-1.75773	-1.22649	3.39261e-06	-1.69466	-1.22215	1.55831e-05	-1.58521	-1.2269
47760799	chr12:47760799:C:G	1.1765e-12	0.168749	-1.21742	2.42068e-06	-2.03295	-1.22142	1.00196e-05	-2.03178	-1.22197
47761175	chr12:47761175:C:T	1.0175e-12	-1.19387	-2.70255e-10	1.05804e-05	-1.77941	-2.70255e-10	4.59596e-05	-1.73053	-2.70255e-10
47761275	chr12:47761275:C:T	1.08139e-12	-2.90362e-10	-1.13297	2.03722e-05	-2.90362e-10	-1.12425	8.39237e-05	-2.90362e-10	-1.12839
47761451	chr12:47761451:G:A	1.03859e-12	-2.90362e-10	-1.17335	1.9757e-05	-2.90362e-10	-1.15491	8.16176e-05	-2.90362e-10	-1.15625
47761802	chr12:47761802:C:T	9.9508e-13	-2.90362e-10	-1.21615	1.85775e-05	-2.90362e-10	-1.21647	7.67198e-05	-2.90362e-10	-1.21814
47761980	chr12:47761980:C:T	4.74968e-13	-1.19216	-0.763564	3.6412e-06	-2.03014	-0.815964	1.6258e-05	-1.99654	-0.773172
47762431	chr12:47762431:T:C	1.92246e-13	-2.03025	-0.82994	3.50099e-06	-2.01015	-0.875222	1.47639e-05	-2.02807	-0.838042
47762843	chr12:47762843:C:A	3.88953e-13	-1.18836	-0.967151	3.01378e-06	-2.02959	-1.00564	1.32953e-05	-1.99473	-0.976147
47762906	chr12:47762906:G:A	1.99565e-12	0.707374	-1.22762	2.43568e-06	-2.01955	-1.22864	1.01006e-05	-2.01528	-1.23042
47763117	chr12:47763117:T:C	1.02468e-12	-2.90362e-10	-1.18683	1.91272e-05	-2.90362e-10	-1.18731	7.96742e-05	-2.90362e-10	-1.18035
47763236	chr12:47763236:C:T	1.57635e-12	-1.26865	0.512547	1.75531e-05	-1.79574	0.52255	7.58994e-05	-1.75129	0.522404
47763588	chr12:47763588:C:A	2.21347e-13	-2.02327	-0.695973	5.69748e-06	-1.69298	-0.705412	2.61573e-05	-1.55584	-0.738326
47763622	chr12:47763622:T:C	1.10513e-12	-2.90362e-10	-1.11125	2.02422e-05	-2.90362e-10	-1.13065	8.45007e-05	-2.90362e-10	-1.12154
47763873	chr12:47763873:C:G	1.02719e-12	-2.90362e-10	-1.18439	1.9139e-05	-2.90362e-10	-1.18669	7.93206e-05	-2.90362e-10	-1.1848
47763920	chr12:47763920:C:T	2.49296e-13	-2.01826	-0.582066	6.18692e-06	-1.72358	-0.592401	2.81652e-05	-1.59144	-0.628768
47764148	chr12:47764148:A:G	1.59785e-13	-1.83258	-1.21256	6.65531e-06	-1.02723	-1.21577	3.1448e-05	-0.899698	-1.21026
47764171	chr12:47764171:T:C	1.88467e-12	0.653786	-1.23125	2.43856e-06	-2.0151	-1.23191	1.01276e-05	-2.0102	-1.23283
47764363	chr12:47764363:A:G	1.98429e-12	0.704358	-1.23031	2.43086e-06	-2.01905	-1.23113	1.00878e-05	-2.01471	-1.23226
47764908	chr12:47764908:C:T	1.90444e-12	0.665588	-1.23261	2.4303e-06	-2.0174	-1.233	1.00989e-05	-2.01238	-1.23349
47765316	chr12:47765316:G:C	1.00734e-12	-2.90362e-10	-1.20391	1.879e-05	-2.90362e-10	-1.20509	7.75737e-05	-2.90362e-10	-1.20707
47765345	chr12:47765345:C:T	2.44116e-12	0.914116	-1.23286	2.39806e-06	-2.03057	-1.23319	9.93833e-06	-2.02834	-1.23356
47765501	chr12:47765501:C:T	5.74405e-12	-2.90362e-10	0.536949	0.000103575	-2.90362e-10	0.501883	0.000457954	-2.90362e-10	0.568474
47765514	chr12:47765514:A:G	1.00131e-12	-2.90362e-10	-1.2099	1.86105e-05	-2.90362e-10	-1.21469	7.70115e-05	-2.90362e-10	-1.21434
47765788	chr12:47765788:T:C	6.12878e-13	-1.1249	-0.575908	6.35072e-06	-1.7249	-0.564948	2.77682e-05	-1.67439	-0.560016
47766392	chr12:47766392:G:T	1.99911e-12	-2.90362e-10	-0.518514	3.75375e-05	-2.90362e-10	-0.513078	0.000152886	-2.90362e-10	-0.528604
47766624	chr12:47766624:C:T	6.53699e-11	-2.90362e-10	2.96885	0.00126452	-2.90362e-10	3.00403	0.00609254	-2.90362e-10	3.15652
47766691	chr12:47766691:T:G	1.71171e-12	-2.90362e-10	-0.673724	3.19269e-05	-2.90362e-10	-0.674969	0.000130613	-2.90362e-10	-0.686058
47766933	chr12:47766933:G:T	2.10176e-12	0.732765	-1.2012	2.50052e-06	-2.01918	-1.20274	1.03373e-05	-2.0147	-1.20784
47767094	chr12:47767094:G:T	2.47739e-12	0.877618	-1.18163	2.63498e-06	-1.9852	-1.18434	1.08672e-05	-1.98212	-1.19042
47767405	chr12:47767405:A:T	1.03324e-12	-2.90362e-10	-1.17852	1.94378e-05	-2.90362e-10	-1.1712	8.08841e-05	-2.90362e-10	-1.16528
47767550	chr12:47767550:A:G	1.86601e-12	-2.90362e-10	-0.587413	3.56096e-05	-2.90362e-10	-0.565801	0.000148882	-2.90362e-10	-0.555141
47767968	chr12:47767968:A:T	9.82478e-13	-2.90362e-10	-1.22889	1.83422e-05	-2.90362e-10	-1.22921	7.58937e-05	-2.90362e-10	-1.22896
47767999	chr12:47767999:A:G	2.90232e-12	1.03356	-1.17927	2.59017e-06	-2.00327	-1.18342	1.06799e-05	-2.00093	-1.189
47768493	chr12:47768493:G:A	1.79836e-12	-2.90362e-10	-0.624342	3.35437e-05	-2.90362e-10	-0.625568	0.00014095	-2.90362e-10	-0.609891
47768684	chr12:47768684:C:G	4.62536e-12	0.529383	-0.209042	6.75166e-06	-2.01567	-0.212961	2.85837e-05	-1.99966	-0.205803
47769024	chr12:47769024:A:T	2.49818e-12	0.889652	-1.1853	2.61788e-06	-1.98683	-1.18922	1.08047e-05	-1.98386	-1.19446
47769779	chr12:47769779:G:GAGA	4.46605e-12	1.04728	-0.761988	3.91012e-06	-2.00224	-0.772607	1.59644e-05	-2.0001	-0.787838
47769781	chr12:47769781:G:GT	4.44566e-12	1.0427	-0.761988	3.91195e-06	-2.00178	-0.772607	1.5972e-05	-1.99962	-0.787838
47770176	chr12:47770176:G:A	9.84912e-13	-2.90362e-10	-1.22642	1.84091e-05	-2.90362e-10	-1.22557	7.61773e-05	-2.90362e-10	-1.22523
47770912	chr12:47770912:C:G	1.46913e-12	-2.90362e-10	-0.826542	2.73993e-05	-2.90362e-10	-0.827901	0.000112357	-2.90362e-10	-0.836616
47770921	chr12:47770921:T:C	9.78965e-13	-2.90362e-10	-1.23247	1.82815e-05	-2.90362e-10	-1.23253	7.56345e-05	-2.90362e-10	-1.23238
47770975	chr12:47770975:G:C	2.07919e-13	-1.54908	-1.23274	2.67743e-06	-1.92005	-1.23351	1.07764e-05	-1.94738	-1.23355
47771187	chr12:47771187:G:A	1.82281e-12	-2.90362e-10	-0.610835	3.39866e-05	-2.90362e-10	-0.612452	0.000139122	-2.90362e-10	-0.622941
47771650	chr12:47771650:G:A	1.03215e-12	-2.90362e-10	-1.17957	1.94226e-05	-2.90362e-10	-1.17198	8.08067e-05	-2.90362e-10	-1.16624
47771775	chr12:47771775:A:G	4.49725e-11	2.59484	-2.70255e-10	2.15249e-05	-1.06921	-2.70255e-10	0.000101131	-0.94188	-2.70255e-10
47772129	chr12:47772129:A:C	1.48212e-12	-2.90362e-10	-0.817739	2.75466e-05	-2.90362e-10	-0.82254	0.00011387	-2.90362e-10	-0.823241
47772328	chr12:47772328:C:T	2.07959e-12	-2.90362e-10	-0.479042	3.87594e-05	-2.90362e-10	-0.481045	0.000158679	-2.90362e-10	-0.491414
47772434	chr12:47772434:G:A	1.10733e-12	-2.90362e-10	-1.10926	2.11142e-05	-2.90362e-10	-1.08847	8.69972e-05	-2.90362e-10	-1.09242
47772552	chr12:47772552:A:G	1.05048e-12	-2.90362e-10	-1.16197	1.95566e-05	-2.90362e-10	-1.1651	8.09345e-05	-2.90362e-10	-1.16466
47772645	chr12:47772645:C:A	6.10199e-11	-2.90362e-10	2.89998	0.00118147	-2.90362e-10	2.9361	0.00568101	-2.90362e-10	3.08659
47772651	chr12:47772651:C:T	1.12584e-12	-2.90362e-10	-1.09269	2.09489e-05	-2.90362e-10	-1.09633	8.66603e-05	-2.90362e-10	-1.0963
47773762	chr12:47773762:C:G	1.64512e-12	-2.90362e-10	-0.713402	3.06284e-05	-2.90362e-10	-0.716491	0.000126729	-2.90362e-10	-0.716245
47774080	chr12:47774080:G:A	5.51118e-11	-2.90362e-10	2.79815	0.0010708	-2.90362e-10	2.83774	0.00508639	-2.90362e-10	2.97603
47774449	chr12:47774449:G:A	1.05341e-12	-2.90362e-10	-1.15918	1.96631e-05	-2.90362e-10	-1.15967	8.15485e-05	-2.90362e-10	-1.1571
47774862	chr12:47774862:C:T	1.08917e-12	-2.90362e-10	-1.12579	2.00812e-05	-2.90362e-10	-1.13863	8.34869e-05	-2.90362e-10	-1.13361
47774917	chr12:47774917:A:G	1.08448e-12	-2.90362e-10	-1.13011	2.04463e-05	-2.90362e-10	-1.12062	8.41446e-05	-2.90362e-10	-1.12576
47775093	chr12:47775093:C:A	1.14882e-12	-2.90362e-10	-1.07248	2.17956e-05	-2.90362e-10	-1.05671	9.08891e-05	-2.90362e-10	-1.04866
47775337	chr12:47775337:G:A	2.12222e-12	-2.90362e-10	-0.458753	4.06163e-05	-2.90362e-10	-0.434248	0.000169533	-2.90362e-10	-0.42525
47775339	chr12:47775339:G:A	1.31414e-12	-2.90362e-10	-0.938034	2.4489e-05	-2.90362e-10	-0.940193	0.000100911	-2.90362e-10	-0.944056
47775543	chr12:47775543:C:T	3.05921e-12	-0.0930576	-2.70255e-10	1.61332e-05	-1.35754	-2.70255e-10	6.21541e-05	-1.42868	-2.70255e-10
47775743	chr12:47775743:A:G	2.21569e-13	-1.93532	-0.782918	3.80407e-06	-2.01863	-0.78372	1.56293e-05	-2.00951	-0.799633
47776389	chr12:47776389:T:C	2.12857e-13	-1.53932	-1.21903	2.44971e-06	-2.02878	-1.21367	1.02848e-05	-2.02278	-1.20485
47776481	chr12:47776481:A:AG	5.13022e-12	1.56459	-1.14066	2.6146e-06	-2.03171	-1.14559	1.07343e-05	-2.03133	-1.15353
47776972	chr12:47776972:C:T	1.15643e-12	-2.90362e-10	-1.06587	2.13868e-05	-2.90362e-10	-1.07564	8.80002e-05	-2.90362e-10	-1.08096
47776975	chr12:47776975:G:A	1.23605e-12	-2.90362e-10	-0.999297	2.37904e-05	-2.90362e-10	-0.969136	9.84599e-05	-2.90362e-10	-0.968647
47777022	chr12:47777022:A:G	1.21441e-12	-1.01696	-2.70255e-10	4.60347e-05	-0.309022	-2.70255e-10	0.00020787	-0.221383	-2.70255e-10
47777105	chr12:47777105:T:C	3.10953e-12	-2.90362e-10	-0.076743	6.16609e-05	-2.90362e-10	-0.016767	0.000250309	-2.90362e-10	-0.0356013
47777179	chr12:47777179:A:G	3.90694e-12	1.30254	-1.151	2.61419e-06	-2.0217	-1.15576	1.07466e-05	-2.02065	-1.16306
47777439	chr12:47777439:G:A	3.87898e-12	1.29915	-1.15479	2.60467e-06	-2.02167	-1.15944	1.07096e-05	-2.02059	-1.16656
47777731	chr12:47777731:A:G	1.0183e-12	-2.90362e-10	-1.19308	1.8956e-05	-2.90362e-10	-1.1963	7.83086e-05	-2.90362e-10	-1.19764
47779569	chr12:47779569:T:C	2.44954e-13	-1.39678	-1.22112	2.42057e-06	-2.0327	-1.22171	9.9818e-06	-2.03294	-1.22459
47779577	chr12:47779577:A:T	2.17821e-12	-2.90362e-10	-0.43271	4.0144e-05	-2.90362e-10	-0.445946	0.000166137	-2.90362e-10	-0.445482
47779704	chr12:47779704:T:C	2.32265e-13	-1.44817	-1.22292	2.41628e-06	-2.03269	-1.2235	9.97329e-06	-2.03225	-1.22614
47779745	chr12:47779745:A:G	2.59803e-13	-1.34281	-1.21623	2.43822e-06	-2.0302	-1.21695	1.00409e-05	-2.03123	-1.2204
47779767	chr12:47779767:G:A	2.44948e-12	-2.90362e-10	-0.315337	4.9406e-05	-2.90362e-10	-0.238345	0.000206331	-2.90362e-10	-0.228816
47779787	chr12:47779787:T:C	2.19555e-13	-1.51389	-1.21348	2.46123e-06	-2.02351	-1.21425	1.02033e-05	-2.0172	-1.21838
47779822	chr12:47779822:G:A	1.39722e-13	-1.95708	-1.22223	5.18914e-06	-1.26701	-1.22484	2.38097e-05	-1.16806	-1.22015
47780054	chr12:47780054:T:C	1.82426e-12	-2.90362e-10	-0.610043	3.31807e-05	-2.90362e-10	-0.63645	0.000139309	-2.90362e-10	-0.621603
47780492	chr12:47780492:C:T	6.76295e-12	1.47013	-0.76989	3.82162e-06	-2.02896	-0.768786	1.54205e-05	-2.02788	-0.794719
47780681	chr12:47780681:C:T	1.6949e-12	-2.90362e-10	-0.68359	3.16639e-05	-2.90362e-10	-0.683239	0.000132591	-2.90362e-10	-0.671025
47780858	chr12:47780858:T:C	3.7583e-12	1.10971	-0.996956	3.09052e-06	-2.00559	-1.00449	1.26428e-05	-2.00337	-1.01783
47780930	chr12:47780930:A:G	9.82381e-13	-2.90362e-10	-1.22899	1.83152e-05	-2.90362e-10	-1.23069	7.5767e-05	-2.90362e-10	-1.23063
47781310	chr12:47781310:A:G	2.76626e-13	-1.27474	-1.22156	2.41209e-06	-2.03221	-1.22571	9.92882e-06	-2.03295	-1.2299
47781332	chr12:47781332:G:A	1.0001e-12	-2.90362e-10	-1.21112	1.85987e-05	-2.90362e-10	-1.21533	7.6919e-05	-2.90362e-10	-1.21554
47781821	chr12:47781821:A:G	2.54093e-13	-1.35938	-1.22189	2.41829e-06	-2.03294	-1.22241	9.97747e-06	-2.03239	-1.22557
47782008	chr12:47782008:T:C	1.64961e-12	0.503434	-1.21411	2.45295e-06	-2.02395	-1.21717	1.02614e-05	-2.01349	-1.21642
47782054	chr12:47782054:A:G	2.69086e-13	-1.30891	-1.21503	2.43771e-06	-2.03169	-1.21567	1.00311e-05	-2.03288	-1.21973
47782319	chr12:47782319:G:A	1.6216e-13	-1.81276	-1.21762	7.37462e-06	-0.92827	-1.2121	3.40133e-05	-0.81247	-1.21907
47783009	chr12:47783009:C:T	3.00057e-13	-1.1838	-1.2312	2.42206e-06	-2.02485	-1.22894	1.00212e-05	-2.02925	-1.22434
47783263	chr12:47783263:C:T	5.78097e-11	2.84594	-2.70255e-10	2.41535e-05	-0.953989	-2.70255e-10	0.000114293	-0.81953	-2.70255e-10
47783290	chr12:47783290:A:G	2.12203e-13	-1.53112	-1.23031	2.42026e-06	-2.02394	-1.2306	1.00657e-05	-2.01712	-1.23204
47783441	chr12:47783441:C:T	1.62079e-12	-2.90362e-10	-0.728302	3.08252e-05	-2.90362e-10	-0.710084	0.000125903	-2.90362e-10	-0.722785
47783455	chr12:47783455:A:G	2.24355e-13	-1.4749	-1.23084	2.40574e-06	-2.02945	-1.23111	9.98206e-06	-2.02505	-1.23245
47783516	chr12:47783516:G:A	1.43946e-12	0.354214	-1.20116	2.6644e-06	-1.95701	-1.20143	1.24622e-05	-1.85036	-1.18524
47783642	chr12:47783642:G:A	1.03013e-12	-2.90362e-10	-1.18153	1.91137e-05	-2.90362e-10	-1.18801	7.90437e-05	-2.90362e-10	-1.18829
47784123	chr12:47784123:C:T	2.62973e-12	0.833855	-1.07819	2.95399e-06	-1.97074	-1.08452	1.21173e-05	-1.96871	-1.09496
47784344	chr12:47784344:A:G	3.05321e-13	-1.23248	-1.16513	2.54324e-06	-2.03029	-1.17469	1.03467e-05	-2.03246	-1.18916
47784411	chr12:47784411:A:G	3.52072e-13	-1.02655	-1.22858	4.33633e-06	-1.44189	-1.2295	1.84225e-05	-1.41455	-1.23017
47784429	chr12:47784429:G:A	2.46941e-12	0.772068	-1.07931	2.9789e-06	-1.96123	-1.08563	1.22218e-05	-1.9591	-1.09597
47784682	chr12:47784682:T:C	2.67631e-13	-1.47673	-1.05264	2.88201e-06	-2.02848	-1.05145	1.17914e-05	-2.02391	-1.06702
47784703	chr12:47784703:C:T	1.00156e-12	-2.90362e-10	-1.20965	1.88817e-05	-2.90362e-10	-1.20022	7.79386e-05	-2.90362e-10	-1.20237
47784730	chr12:47784730:A:G	3.15154e-11	2.58355	-0.344291	6.18358e-06	-2.03199	-0.28453	2.6134e-05	-2.01672	-0.278333
47784821	chr12:47784821:T:C	8.87322e-13	-0.885666	-0.445096	6.16172e-06	-1.92715	-0.392909	2.80893e-05	-1.82617	-0.396736
47785001	chr12:47785001:C:T	1.32742e-12	-2.90362e-10	-0.927981	2.5911e-05	-2.90362e-10	-0.88375	0.000107155	-2.90362e-10	-0.884024
47785261	chr12:47785261:C:G	2.73712e-13	-1.45322	-1.05367	2.86381e-06	-2.03215	-1.05411	1.17148e-05	-2.02985	-1.06759
47785265	chr12:47785265:C:T	1.50896e-13	-2.02634	-1.07604	2.95353e-06	-2.00875	-1.04667	1.19315e-05	-2.02592	-1.05319
47785564	chr12:47785564:C:T	2.79082e-12	0.881259	-1.06614	2.96981e-06	-1.97721	-1.07271	1.21755e-05	-1.97531	-1.08356
47785619	chr12:47785619:C:T	1.3615e-13	-2.01615	-1.18907	2.57368e-06	-2.02036	-1.17272	1.04771e-05	-2.03142	-1.17768
47785680	chr12:47785680:C:T	1.30444e-13	-2.02436	-1.22367	2.65184e-06	-1.94781	-1.21536	1.0452e-05	-1.99303	-1.21848
47785695	chr12:47785695:T:G	4.85909e-12	1.33543	-0.965798	3.17276e-06	-2.00953	-0.974282	1.29787e-05	-2.00715	-0.987832
47786113	chr12:47786113:G:A	1.90955e-13	-1.77168	-1.09525	2.7026e-06	-2.03223	-1.11197	1.1591e-05	-2.01779	-1.09027
47786725	chr12:47786725:C:T	1.55741e-13	-1.88688	-1.1839	3.15752e-06	-1.81426	-1.17437	1.40097e-05	-1.73322	-1.18532
47786852	chr12:47786852:C:T	1.09365e-12	-2.90362e-10	-1.12169	2.10579e-05	-2.90362e-10	-1.09114	8.47091e-05	-2.90362e-10	-1.11907
47786880	chr12:47786880:A:G	1.60435e-12	-2.90362e-10	-0.738496	3.07537e-05	-2.90362e-10	-0.712407	0.000125446	-2.90362e-10	-0.726422
47787477	chr12:47787477:C:T	2.82372e-12	1.02819	-1.20135	2.56027e-06	-1.99624	-1.20207	1.0534e-05	-1.99541	-1.20828
47787591	chr12:47787591:A:G	7.9828e-13	-0.563339	-0.873172	4.47519e-06	-1.80262	-0.837249	2.09616e-05	-1.66256	-0.853045
47787888	chr12:47787888:C:T	1.04855e-12	-2.90362e-10	-1.16381	1.97502e-05	-2.90362e-10	-1.15525	8.18696e-05	-2.90362e-10	-1.15317
47787995	chr12:47787995:T:C	3.6406e-13	-0.98932	-1.23233	6.51334e-06	-1.03202	-1.23255	2.8521e-05	-0.975203	-1.23245
47788304	chr12:47788304:C:T	5.31883e-12	1.64187	-1.18183	2.65747e-06	-1.9769	-1.18414	1.09445e-05	-1.9766	-1.18885
47788458	chr12:47788458:A:C	1.84359e-12	-2.90362e-10	-0.599501	3.50712e-05	-2.90362e-10	-0.581037	0.000146974	-2.90362e-10	-0.568039
47788723	chr12:47788723:ACATAG:A	4.87462e-13	-0.846621	-1.08314	2.8711e-06	-1.99366	-1.09006	1.17533e-05	-2.00258	-1.09158
47788795	chr12:47788795:G:A	1.68242e-12	0.53545	-1.22643	2.69207e-06	-1.91894	-1.22917	1.1528e-05	-1.88434	-1.22918
47791010	chr12:47791010:A:G	4.1978e-11	3.00651	-0.480582	5.68445e-06	-1.90906	-0.491624	2.79006e-05	-1.77394	-0.455703
47791021	chr12:47791021:A:G	2.17255e-12	-2.90362e-10	-0.435315	4.05845e-05	-2.90362e-10	-0.435032	0.000168668	-2.90362e-10	-0.430363
47791382	chr12:47791382:G:A	4.67463e-08	10.6791	-1.13784	5.55498e-06	-1.27611	-1.14762	2.31132e-05	-1.2612	-1.15669
47791384	chr12:47791384:G:C	1.53193e-10	4.81208	-0.991597	0.00136006	4.07589	-0.999017	0.00544232	4.04768	-1.00401
47791409	chr12:47791409:G:T	2.78423e-13	-2.02372	-0.466104	1.07758e-05	-1.27113	-0.489978	4.8344e-05	-1.17049	-0.509468
47791666	chr12:47791666:G:A	3.16443e-12	-2.90362e-10	-0.0592422	6.26578e-05	-2.90362e-10	-0.000729039	0.000255605	-2.90362e-10	-0.0146612
47792027	chr12:47792027:G:A	1.27253e-12	-2.90362e-10	-0.970211	2.42345e-05	-2.90362e-10	-0.950642	0.000100157	-2.90362e-10	-0.951557
47792048	chr12:47792048:G:A	1.01726e-12	-2.90362e-10	-1.1941	1.88361e-05	-2.90362e-10	-1.20264	7.80781e-05	-2.90362e-10	-1.20059
47792288	chr12:47792288:C:T	1.37879e-12	-2.90362e-10	-0.890006	2.47429e-05	-2.90362e-10	-0.929878	0.000103472	-2.90362e-10	-0.918997
47792295	chr12:47792295:G:A	1.42894e-12	-2.90362e-10	-0.854283	2.73227e-05	-2.90362e-10	-0.830699	0.000112972	-2.90362e-10	-0.831152
47792328	chr12:47792328:C:T	1.53423e-12	-2.90362e-10	-0.783183	2.94092e-05	-2.90362e-10	-0.757111	0.000121463	-2.90362e-10	-0.758689
47792388	chr12:47792388:G:A	1.75796e-12	-2.90362e-10	-0.647062	3.10534e-05	-2.90362e-10	-0.70271	0.000134563	-2.90362e-10	-0.656265
47792780	chr12:47792780:T:A	5.50445e-09	8.59101	-1.18891	2.59159e-06	-1.98477	-1.20137	1.0828e-05	-1.9759	-1.20026
47792865	chr12:47792865:A:G	1.28532e-13	-2.03294	-1.22985	6.65568e-06	-1.01654	-1.2264	2.99453e-05	-0.933421	-1.2255
47792955	chr12:47792955:T:G	4.26118e-08	10.5645	-1.11584	3.01127e-06	-1.99737	-1.03868	1.22361e-05	-2.01099	-1.04292
47792988	chr12:47792988:T:C	1.05393e-12	-2.90362e-10	-1.15869	1.94792e-05	-2.90362e-10	-1.16907	8.0804e-05	-2.90362e-10	-1.16627
47793427	chr12:47793427:G:A	1.47891e-12	-2.90362e-10	-0.819911	2.59865e-05	-2.90362e-10	-0.88084	0.000108663	-2.90362e-10	-0.870047
47793546	chr12:47793546:G:A	4.45752e-13	-2.01921	-2.70255e-10	1.07893e-05	-1.75986	-2.70255e-10	4.69648e-05	-1.7089	-2.70255e-10
47794079	chr12:47794079:TG:T	1.45885e-12	-2.90362e-10	-0.833563	2.93541e-05	-2.90362e-10	-0.758985	0.000114782	-2.90362e-10	-0.815262
47794320	chr12:47794320:G:A	1.06314e-12	-2.90362e-10	-1.14999	1.96668e-05	-2.90362e-10	-1.15948	8.20892e-05	-2.90362e-10	-1.15049
47795115	chr12:47795115:C:T	2.80968e-12	-2.90362e-10	-0.178143	5.88801e-05	-2.90362e-10	-0.0629146	0.000301658	-2.90362e-10	0.150999
47795459	chr12:47795459:C:G	9.81582e-13	-2.90362e-10	-1.2298	1.84065e-05	-2.90362e-10	-1.22571	7.59953e-05	-2.90362e-10	-1.22762
47795559	chr12:47795559:C:T	1.04227e-12	-2.90362e-10	-1.16981	1.98326e-05	-2.90362e-10	-1.15109	8.15258e-05	-2.90362e-10	-1.15738
47796261	chr12:47796261:C:T	8.93207e-09	8.85997	-0.973783	3.35194e-06	-2.02644	-0.902438	1.36288e-05	-2.03249	-0.913629
47796383	chr12:47796383:G:A	1.45824e-08	9.35371	-0.977351	3.32734e-06	-2.0283	-0.907943	1.35529e-05	-2.03214	-0.919553
47796394	chr12:47796394:C:T	1.03579e-12	-2.90362e-10	-1.17605	1.93425e-05	-2.90362e-10	-1.17611	8.04389e-05	-2.90362e-10	-1.1708
47796486	chr12:47796486:C:T	4.35098e-10	5.68464	-0.820288	3.6272e-06	-2.00384	-0.846119	1.4667e-05	-2.01022	-0.862476
47796487	chr12:47796487:G:A	1.86619e-13	-1.66316	-1.22674	2.81478e-06	-1.87158	-1.23196	1.20217e-05	-1.83994	-1.23164
47796492	chr12:47796492:C:T	9.79131e-13	-2.90362e-10	-1.23231	1.82778e-05	-2.90362e-10	-1.23273	7.5632e-05	-2.90362e-10	-1.23242
47797202	chr12:47797202:C:T	1.01878e-12	-1.14662	-0.0459874	1.86006e-05	-1.2973	0.0820792	7.84825e-05	-1.2736	0.0781825
47797224	chr12:47797224:A:G	1.01733e-12	-2.90362e-10	-1.19403	1.88822e-05	-2.90362e-10	-1.2002	7.85559e-05	-2.90362e-10	-1.19449
47797464	chr12:47797464:C:T	5.11796e-13	-1.88104	-2.70255e-10	8.21505e-06	-2.03245	-2.70255e-10	3.7814e-05	-1.92562	-2.70255e-10
47798279	chr12:47798279:A:C	8.32764e-08	11.3101	-1.19135	2.42462e-06	-2.03291	-1.21984	1.00514e-05	-2.03196	-1.21862
47798461	chr12:47798461:G:C	9.59543e-13	-1.25251	-2.70255e-10	9.24819e-06	-1.91399	-2.70255e-10	3.6428e-05	-1.96296	-2.70255e-10
47799060	chr12:47799060:G:C	1.32299e-12	-2.90362e-10	-0.931318	2.37558e-05	-2.90362e-10	-0.97059	9.95471e-05	-2.90362e-10	-0.957665
47799523	chr12:47799523:G:A	5.1619e-13	-1.18517	-0.68732	5.92723e-06	-1.74604	-0.612825	2.41487e-05	-1.75793	-0.616133
47799686	chr12:47799686:G:A	1.03918e-12	-2.90362e-10	-1.17278	1.91598e-05	-2.90362e-10	-1.1856	7.96852e-05	-2.90362e-10	-1.18021
47799946	chr12:47799946:C:T	9.90785e-13	-2.90362e-10	-1.22047	1.8435e-05	-2.90362e-10	-1.22417	7.61905e-05	-2.90362e-10	-1.22506
47800547	chr12:47800547:C:A	1.40358e-12	-2.90362e-10	-0.872188	2.51452e-05	-2.90362e-10	-0.913752	0.000105051	-2.90362e-10	-0.903848
47800630	chr12:47800630:T:G	1.11511e-12	-2.90362e-10	-1.10226	2.05843e-05	-2.90362e-10	-1.11389	8.49277e-05	-2.90362e-10	-1.1165
47800665	chr12:47800665:T:A	1.70719e-13	-1.98925	-0.989695	6.03397e-06	-1.38321	-0.957805	2.66306e-05	-1.32352	-0.952712
47800935	chr12:47800935:T:C	1.22918e-12	-2.90362e-10	-1.00487	2.26164e-05	-2.90362e-10	-1.01974	9.35289e-05	-2.90362e-10	-1.02003
47801174	chr12:47801174:C:T	6.1467e-09	8.5881	-1.07564	3.00246e-06	-2.0168	-1.02219	1.24267e-05	-2.01846	-1.01999
47801221	chr12:47801221:T:C	1.25861e-12	-2.90362e-10	-0.981205	2.29824e-05	-2.90362e-10	-1.00369	9.58992e-05	-2.90362e-10	-0.994998
47801269	chr12:47801269:T:C	5.31248e-13	-1.10939	-0.734348	5.38705e-06	-1.79169	-0.662727	2.19437e-05	-1.80369	-0.666129
47801286	chr12:47801286:G:A	1.32796e-12	-2.90362e-10	-0.92757	2.53991e-05	-2.90362e-10	-0.903702	0.000113203	-2.90362e-10	-0.829115
47801565	chr12:47801565:T:C	9.11265e-08	11.3369	-1.12808	3.0478e-06	-1.9719	-1.05209	1.25027e-05	-1.97684	-1.05551
47801641	chr12:47801641:C:T	8.25635e-08	11.1749	-1.06475	3.34434e-06	-1.96103	-0.97012	1.36651e-05	-1.96671	-0.976739
47801668	chr12:47801668:G:A	6.97334e-09	8.66395	-1.02532	3.15061e-06	-2.02163	-0.969194	1.30279e-05	-2.02299	-0.968214
47802090	chr12:47802090:C:T	1.22951e-08	8.66765	-0.461915	5.56047e-06	-1.93296	-0.489771	2.36261e-05	-1.90183	-0.494116
47802314	chr12:47802314:G:C	2.37881e-12	-2.90362e-10	-0.344615	4.77445e-05	-2.90362e-10	-0.272554	0.000193605	-2.90362e-10	-0.292478
47803199	chr12:47803199:G:A	1.23557e-08	8.76675	-0.556087	4.82421e-06	-1.97535	-0.589421	1.97929e-05	-1.9632	-0.609772
47803424	chr12:47803424:G:A	4.13909e-13	-1.51074	-0.582586	8.33543e-06	-1.51794	-0.499965	3.36354e-05	-1.53671	-0.506005
47803520	chr12:47803520:A:G	4.0852e-12	-2.90362e-10	0.196155	7.62243e-05	-2.90362e-10	0.195263	0.000303419	-2.90362e-10	0.156818
47803533	chr12:47803533:C:A	1.89276e-12	-2.90362e-10	-0.57318	3.36574e-05	-2.90362e-10	-0.622185	0.000142358	-2.90362e-10	-0.599952
47803566	chr12:47803566:T:C	1.12859e-12	-2.90362e-10	-1.09024	2.15053e-05	-2.90362e-10	-1.07012	8.93105e-05	-2.90362e-10	-1.06618
47803668	chr12:47803668:T:G	1.36511e-12	-2.90362e-10	-0.899978	2.60879e-05	-2.90362e-10	-0.876947	0.000107705	-2.90362e-10	-0.878898
47804089	chr12:47804089:C:T	1.15148e-12	-2.90362e-10	-1.07017	2.12352e-05	-2.90362e-10	-1.08276	8.74884e-05	-2.90362e-10	-1.08679
47804216	chr12:47804216:G:A	4.82383e-13	-1.94023	-2.70255e-10	1.47611e-05	-1.44642	-2.70255e-10	6.78875e-05	-1.34044	-2.70255e-10
47804451	chr12:47804451:G:T	1.64164e-12	-2.90362e-10	-0.71552	3.21881e-05	-2.90362e-10	-0.66682	0.000131538	-2.90362e-10	-0.679003
47804603	chr12:47804603:G:A	4.37758e-13	-1.1576	-0.879701	4.80314e-06	-1.75393	-0.815222	1.95937e-05	-1.7638	-0.819289
47804625	chr12:47804625:C:T	1.92669e-12	-2.90362e-10	-0.555409	3.80039e-05	-2.90362e-10	-0.500728	0.000155269	-2.90362e-10	-0.513137
47804661	chr12:47804661:C:G	1.27634e-12	-2.90362e-10	-0.967222	2.34645e-05	-2.90362e-10	-0.982927	9.66118e-05	-2.90362e-10	-0.987595
47804963	chr12:47804963:C:T	1.96824e-12	-2.90362e-10	-0.534074	3.88693e-05	-2.90362e-10	-0.478214	0.000158729	-2.90362e-10	-0.491099
47805344	chr12:47805344:A:G	1.32005e-12	-2.90362e-10	-0.933546	2.4122e-05	-2.90362e-10	-0.955291	0.000100287	-2.90362e-10	-0.950257
47805526	chr12:47805526:C:T	1.52588e-12	-2.90362e-10	-0.788641	2.72074e-05	-2.90362e-10	-0.834927	0.000113505	-2.90362e-10	-0.826451
47805956	chr12:47805956:A:C	2.37972e-13	-1.41646	-1.23036	3.7802e-06	-1.57511	-1.23353	1.54306e-05	-1.58839	-1.23356
47806223	chr12:47806223:A:G	1.06845e-11	-2.90362e-10	1.15758	0.000236887	-2.90362e-10	1.32917	0.00154678	-2.90362e-10	1.78564
47806558	chr12:47806558:G:A	1.62962e-13	-1.93772	-1.08773	4.60186e-06	-1.54732	-1.06464	2.02217e-05	-1.49174	-1.0598
47806668	chr12:47806668:G:A	1.6816e-13	-1.93138	-1.06268	4.66611e-06	-1.56064	-1.03745	2.04967e-05	-1.50563	-1.0324
47806733	chr12:47806733:A:G	1.90259e-13	-2.006	-0.864583	7.14216e-06	-1.33774	-0.834659	3.17371e-05	-1.26978	-0.831028
47806795	chr12:47806795:T:G	3.99833e-12	0.174662	-2.70255e-10	8.97964e-06	-1.94346	-2.70255e-10	3.70978e-05	-1.94474	-2.70255e-10
47806866	chr12:47806866:GCTCCCAACT:G	1.83759e-13	-2.00813	-0.897213	6.98108e-06	-1.32666	-0.868556	3.10336e-05	-1.25813	-0.865093
47806912	chr12:47806912:A:C	2.75352e-11	3.28808	-1.18382	2.54961e-06	-2.02344	-1.17904	1.05344e-05	-2.03206	-1.17159
47807050	chr12:47807050:C:A	2.87619e-13	-1.23196	-1.22537	3.3606e-06	-1.71318	-1.21312	1.37364e-05	-1.72389	-1.21436
47807276	chr12:47807276:A:G	3.48568e-11	3.51641	-1.17638	2.54926e-06	-2.03114	-1.17147	1.06179e-05	-2.03233	-1.16343
47807534	chr12:47807534:C:T	2.72077e-13	-1.28052	-1.23237	3.47182e-06	-1.66766	-1.22608	1.42239e-05	-1.67751	-1.22586
47808118	chr12:47808118:G:A	7.10237e-12	-2.90362e-10	0.749214	0.00014406	-2.90362e-10	0.831813	0.000588636	-2.90362e-10	0.819513
47808263	chr12:47808263:T:C	6.25769e-06	14.5783	-0.140146	1.88827e-05	-1.15729	-0.042881	0.000103882	-0.830738	-0.0843
47808264	chr12:47808264:G:A	3.89159e-11	3.50964	-1.05946	2.86165e-06	-2.03173	-1.05529	1.16309e-05	-2.0318	-1.07283
47809158	chr12:47809158:C:T	3.39132e-08	9.82894	-0.608591	4.66558e-06	-1.95418	-0.644021	1.93504e-05	-1.93523	-0.660354
47809763	chr12:47809763:G:C	1.10895e-12	-2.90362e-10	-1.1078	2.11748e-05	-2.90362e-10	-1.0856	8.72576e-05	-2.90362e-10	-1.08943
47810446	chr12:47810446:G:A	1.3565e-12	-2.90362e-10	-0.906307	2.48636e-05	-2.90362e-10	-0.925014	0.000102372	-2.90362e-10	-0.929678
47810471	chr12:47810471:G:A	3.90576e-13	-1.45254	-0.698804	7.55487e-06	-1.51401	-0.602212	3.065e-05	-1.52655	-0.609111
47810673	chr12:47810673:T:C	6.42016e-11	4.16786	-1.21705	2.57974e-06	-1.96358	-1.22715	1.0437e-05	-1.98473	-1.2282
47810716	chr12:47810716:C:G	5.17047e-08	10.2298	-0.587685	4.92611e-06	-1.92012	-0.623748	2.05022e-05	-1.89747	-0.640292
47811021	chr12:47811021:A:G	7.52056e-11	3.8759	-0.766884	3.8409e-06	-2.03185	-0.760859	1.55999e-05	-2.02264	-0.788387
47811282	chr12:47811282:G:A	4.37777e-13	-1.33617	-0.70109	6.52591e-06	-1.65847	-0.604168	2.65581e-05	-1.66694	-0.612021
47811484	chr12:47811484:G:A	4.55621e-11	3.49497	-0.887105	3.40375e-06	-2.0306	-0.882941	1.37388e-05	-2.0326	-0.905479
47811741	chr12:47811741:C:T	2.23333e-11	1.89486	-2.70255e-10	5.95022e-05	-0.0524042	-2.70255e-10	0.000273261	0.0521303	-2.70255e-10
47812110	chr12:47812110:C:G	6.515e-12	-2.90362e-10	0.662893	0.00013218	-2.90362e-10	0.745746	0.000540001	-2.90362e-10	0.733275
47812232	chr12:47812232:T:C	1.08208e-12	-2.90362e-10	-1.13233	2.01599e-05	-2.90362e-10	-1.13472	8.45938e-05	-2.90362e-10	-1.12043
47812643	chr12:47812643:G:A	1.35229e-12	-2.90362e-10	-0.909413	2.47856e-05	-2.90362e-10	-0.928155	0.000102043	-2.90362e-10	-0.932903
47813670	chr12:47813670:T:C	9.97951e-13	-2.90362e-10	-1.21327	1.91267e-05	-2.90362e-10	-1.18733	7.8876e-05	-2.90362e-10	-1.19042
47813817	chr12:47813817:G:A	3.03163e-13	-1.34989	-1.05482	4.45696e-06	-1.6379	-1.00605	1.81211e-05	-1.65093	-1.01029
47813947	chr12:47813947:T:C	1.21434e-12	-2.90362e-10	-1.01702	2.33543e-05	-2.90362e-10	-0.987635	9.70799e-05	-2.90362e-10	-0.982762
47814167	chr12:47814167:G:A	3.48919e-13	-1.14019	-1.12394	3.75765e-06	-1.73693	-1.07769	1.54124e-05	-1.74829	-1.07483
47814206	chr12:47814206:C:T	2.84448e-11	2.13675	-2.70255e-10	1.54715e-05	-1.39942	-2.70255e-10	7.10741e-05	-1.29457	-2.70255e-10
47814290	chr12:47814290:T:C	1.06571e-12	-2.90362e-10	-1.14758	1.95915e-05	-2.90362e-10	-1.16332	8.11967e-05	-2.90362e-10	-1.16142
47814361	chr12:47814361:A:T	3.58825e-13	-1.11315	-1.12298	3.70163e-06	-1.75315	-1.0765	1.51854e-05	-1.76426	-1.0737
47814463	chr12:47814463:G:A	1.49484e-12	-2.90362e-10	-0.809196	2.67872e-05	-2.90362e-10	-0.850494	0.000112446	-2.90362e-10	-0.835826
47814494	chr12:47814494:T:G	3.34355e-11	3.50858	-1.21018	2.8461e-06	-1.87631	-1.21616	1.133e-05	-1.91152	-1.21932
47814585	chr12:47814585:T:C	0.992258	27.6262	-1.21415	2.39198e-06	-2.03272	-1.23357	9.95055e-06	-2.02715	-1.23351
47814811	chr12:47814811:C:T	1.00798e-12	-1.20327	-2.70255e-10	8.76713e-06	-1.96741	-2.70255e-10	3.53105e-05	-1.99412	-2.70255e-10
47814844	chr12:47814844:C:G	9.79001e-13	-2.90362e-10	-1.23244	1.84279e-05	-2.90362e-10	-1.22455	7.60805e-05	-2.90362e-10	-1.2265
47814917	chr12:47814917:G:A	1.02319e-12	-2.90362e-10	-1.18829	1.94488e-05	-2.90362e-10	-1.17063	8.01034e-05	-2.90362e-10	-1.17498
47815016	chr12:47815016:A:G	1.25784e-12	-2.90362e-10	-0.981816	2.31125e-05	-2.90362e-10	-0.998045	9.52168e-05	-2.90362e-10	-1.00214
47815880	chr12:47815880:G:A	1.75465e-07	11.2939	-0.429929	6.32276e-06	-1.82299	-0.471269	2.6468e-05	-1.79278	-0.489578
47815917	chr12:47815917:A:T	1.03463e-12	-2.90362e-10	-1.17717	1.92415e-05	-2.90362e-10	-1.18135	7.90603e-05	-2.90362e-10	-1.18809
47816844	chr12:47816844:G:A	1.28977e-12	-2.90362e-10	-0.95675	2.51383e-05	-2.90362e-10	-0.914025	0.000102551	-2.90362e-10	-0.927939
47817004	chr12:47817004:C:T	8.20797e-11	4.15029	-0.953812	4.10674e-06	-1.77375	-0.95204	1.8416e-05	-1.71314	-0.931936
47817020	chr12:47817020:C:T	1.08615e-12	-2.90362e-10	-1.12858	2.00931e-05	-2.90362e-10	-1.13804	8.32282e-05	-2.90362e-10	-1.13671
47817554	chr12:47817554:T:C	1.05921e-12	-2.90362e-10	-1.15369	1.96019e-05	-2.90362e-10	-1.16279	8.04749e-05	-2.90362e-10	-1.17035
47817602	chr12:47817602:T:G	1.45035e-12	-2.90362e-10	-0.839408	2.8248e-05	-2.90362e-10	-0.797394	0.000115785	-2.90362e-10	-0.806564
47817723	chr12:47817723:G:A	7.23552e-13	-0.448941	-1.08586	3.61542e-06	-1.8567	-0.996512	1.48362e-05	-1.85962	-1.0016
47817745	chr12:47817745:A:G	9.96625e-13	-2.90362e-10	-1.2146	1.8577e-05	-2.90362e-10	-1.2165	7.63832e-05	-2.90362e-10	-1.22253
47817999	chr12:47817999:A:T	5.51082e-05	17.6457	-1.03213	6.35447e-06	-1.27425	-1.01501	2.66476e-05	-1.29242	-0.983173
47818011	chr12:47818011:C:G	1.19671e-12	-2.90362e-10	-1.03164	2.24359e-05	-2.90362e-10	-1.02775	9.31903e-05	-2.90362e-10	-1.02365
47818012	chr12:47818012:T:C	1.19617e-12	-2.90362e-10	-1.03209	2.24256e-05	-2.90362e-10	-1.02822	9.31476e-05	-2.90362e-10	-1.02411
47818197	chr12:47818197:G:A	1.14787e-12	-2.90362e-10	-1.07331	2.14073e-05	-2.90362e-10	-1.07469	8.9188e-05	-2.90362e-10	-1.06755
47818230	chr12:47818230:A:G	2.86987e-09	7.98134	-1.23053	6.17751e-05	1.21857	-1.23349	0.000566589	2.01171	-1.23037
47818599	chr12:47818599:G:A	6.75144e-13	-0.738733	-0.865312	3.44732e-06	-2.0246	-0.876216	1.40745e-05	-2.03141	-0.882525
47818749	chr12:47818749:G:A	8.03416e-08	11.1985	-1.11567	1.30178e-05	-0.440605	-1.13149	5.28188e-05	-0.456528	-1.1349
47818936	chr12:47818936:C:T	1.53419e-05	13.4737	1.86119	0.000403628	0.0617867	1.80029	0.00166837	0.104415	1.75689
47819154	chr12:47819154:G:A	1.29646e-12	-0.951577	-2.70255e-10	1.28803e-05	-1.58272	-2.70255e-10	4.78785e-05	-1.68963	-2.70255e-10
47819163	chr12:47819163:G:A	1.37671e-12	-2.90362e-10	-0.89152	2.5394e-05	-2.90362e-10	-0.903905	0.000107851	-2.90362e-10	-0.877549
47819380	chr12:47819380:GCCGTCCC:G	4.08029e-12	-2.90362e-10	0.194953	7.4678e-05	-2.90362e-10	0.174769	0.00031904	-2.90362e-10	0.207021
47819452	chr12:47819452:A:G	1.07926e-12	-2.90362e-10	-1.13494	1.97694e-05	-2.90362e-10	-1.15428	8.28008e-05	-2.90362e-10	-1.14186
47819603	chr12:47819603:C:G	0.00182416	19.8862	0.22702	9.72164e-05	0.25676	0.181762	0.000374679	0.2313	0.136473
47819937	chr12:47819937:C:G	1.36224e-09	6.00567	-2.70255e-10	0.000154887	0.904275	-2.70255e-10	0.000604496	0.846099	-2.70255e-10
47820116	chr12:47820116:G:A	5.56076e-13	-1.79807	-2.70255e-10	4.00609e-05	-0.448016	-2.70255e-10	0.000146501	-0.571266	-2.70255e-10
47820159	chr12:47820159:G:T	5.88797e-12	1.0043	-0.442602	0.000969221	3.13308	-0.395008	0.239152	6.71154	0.115015
47820208	chr12:47820208:C:T	0.00135055	19.5052	0.307354	0.000102452	0.230247	0.260726	0.000395907	0.207364	0.215519
47821042	chr12:47821042:G:A	0.00145814	19.4021	0.487122	0.000119868	0.20989	0.438082	0.000462032	0.187692	0.389648
47821043	chr12:47821043:T:G	3.00902e-12	-2.90362e-10	-0.109602	5.96785e-05	-2.90362e-10	-0.0494456	0.00024516	-2.90362e-10	-0.0563867
47821379	chr12:47821379:C:T	1.17863e-12	-2.90362e-10	-1.04686	2.29696e-05	-2.90362e-10	-1.00425	9.19052e-05	-2.90362e-10	-1.03754
47821397	chr12:47821397:A:G	2.63957e-11	3.24442	-1.18243	9.01953e-06	-0.765717	-1.17331	2.58224e-05	-1.12113	-1.18593
47821450	chr12:47821450:T:C	2.78115e-11	3.23229	-1.11806	5.19343e-06	-1.37228	-1.11874	1.7247e-05	-1.5764	-1.13426
47821523	chr12:47821523:G:C	1.05019e-12	-2.90362e-10	-1.16225	1.95257e-05	-2.90362e-10	-1.16668	8.18597e-05	-2.90362e-10	-1.15329
47821974	chr12:47821974:C:T	2.47193e-11	2.91498	-0.918606	3.29072e-06	-1.98458	-0.962735	1.57808e-05	-1.85418	-0.945321
47822134	chr12:47822134:AT:A	9.73499e-12	2.2861	-1.22158	2.40606e-06	-2.02965	-1.23077	1.0638e-05	-1.96494	-1.22893
47822647	chr12:47822647:A:T	6.05396e-11	4.02451	-1.13242	1.47321e-05	-0.321032	-1.12736	3.9857e-05	-0.732946	-1.14005
47822746	chr12:47822746:G:A	1.95796e-10	5.04115	-0.975289	5.93796e-06	-1.3809	-0.976153	1.82143e-05	-1.64964	-1.00644
47823027	chr12:47823027:T:C	1.90017e-12	-2.90362e-10	-0.569272	3.54985e-05	-2.90362e-10	-0.568926	0.000144907	-2.90362e-10	-0.582206
47823229	chr12:47823229:C:T	1.54574e-12	-0.775712	-2.70255e-10	9.55458e-06	-1.8814	-2.70255e-10	4.07622e-05	-1.85054	-2.70255e-10
47823230	chr12:47823230:A:G	0.000791676	19.162	0.116496	6.99808e-05	0.037414	0.0723893	0.000271057	0.0148594	0.0291743
47823365	chr12:47823365:T:C	1.08967e-12	-2.90362e-10	-1.12534	2.01326e-05	-2.90362e-10	-1.13608	8.28592e-05	-2.90362e-10	-1.14115
47823856	chr12:47823856:C:T	9.94155e-13	-2.90362e-10	-1.21708	1.85502e-05	-2.90362e-10	-1.21794	7.69584e-05	-2.90362e-10	-1.21503
47824075	chr12:47824075:G:A	9.90865e-13	-2.90362e-10	-1.22039	1.84819e-05	-2.90362e-10	-1.22163	7.62717e-05	-2.90362e-10	-1.22399
47824117	chr12:47824117:A:G	0.000796686	18.8001	0.484655	8.82237e-05	-0.0825762	0.424034	0.000341388	-0.105131	0.379856
47824376	chr12:47824376:C:A	1.63445e-12	-2.90362e-10	-0.719907	2.92942e-05	-2.90362e-10	-0.761028	0.000122665	-2.90362e-10	-0.748843
47825433	chr12:47825433:C:T	1.01545e-12	-2.90362e-10	-1.19588	1.87412e-05	-2.90362e-10	-1.20769	7.81192e-05	-2.90362e-10	-1.20006
47825928	chr12:47825928:A:T	1.60582e-13	-1.89359	-1.14658	7.40852e-06	-0.986094	-1.14969	3.30165e-05	-0.897584	-1.16371
47826043	chr12:47826043:C:T	0.000486375	18.7248	0.0664373	6.09465e-05	-0.0523735	0.0239531	0.000237147	-0.0706906	-0.0189239
47827039	chr12:47827039:A:G	1.39287e-12	-2.90362e-10	-0.879845	2.51585e-05	-2.90362e-10	-0.913222	0.000104597	-2.90362e-10	-0.908185
47827196	chr12:47827196:A:C	1.24137e-12	-2.90362e-10	-0.995	2.34513e-05	-2.90362e-10	-0.983491	9.79036e-05	-2.90362e-10	-0.974312
47827404	chr12:47827404:G:C	8.32212e-13	-0.578626	-0.816258	4.10251e-06	-1.9653	-0.761519	1.75668e-05	-1.93956	-0.752729
47828304	chr12:47828304:G:A	1.11008e-12	-2.90362e-10	-1.10678	2.0395e-05	-2.90362e-10	-1.12313	8.45825e-05	-2.90362e-10	-1.12057
47829134	chr12:47829134:G:A	9.7883e-13	-2.90362e-10	-1.23261	1.82664e-05	-2.90362e-10	-1.23335	7.55722e-05	-2.90362e-10	-1.23321
47829163	chr12:47829163:G:A	1.86737e-12	-2.90362e-10	-0.586684	3.5268e-05	-2.90362e-10	-0.575442	0.000147239	-2.90362e-10	-0.566238
47829273	chr12:47829273:T:C	1.85853e-12	-2.90362e-10	-0.591429	3.32197e-05	-2.90362e-10	-0.635274	0.000138368	-2.90362e-10	-0.628381
47829385	chr12:47829385:C:T	1.22069e-12	-2.90362e-10	-1.0118	2.27493e-05	-2.90362e-10	-1.01389	9.40247e-05	-2.90362e-10	-1.01474
47829691	chr12:47829691:C:T	4.23192e-10	5.97097	-1.13436	1.33827e-05	-0.419155	-1.1253	3.78579e-05	-0.819107	-1.10535
47829771	chr12:47829771:C:G	5.45672e-06	14.2565	0.0446694	5.15768e-05	-0.217284	0.0219389	0.000177314	-0.350855	-0.0295202
47829916	chr12:47829916:T:C	1.03796e-12	-2.90362e-10	-1.17396	1.94897e-05	-2.90362e-10	-1.16853	8.05721e-05	-2.90362e-10	-1.16914
47830349	chr12:47830349:G:T	4.69703e-13	-1.96687	-2.70255e-10	8.49818e-06	-1.99857	-2.70255e-10	3.49929e-05	-2.00315	-2.70255e-10
47830441	chr12:47830441:C:T	2.2947e-12	-2.90362e-10	-0.380612	4.05349e-05	-2.90362e-10	-0.436255	0.000170238	-2.90362e-10	-0.421097
47830830	chr12:47830830:C:T	1.81778e-12	-2.90362e-10	-0.613596	3.34642e-05	-2.90362e-10	-0.627942	0.000143182	-2.90362e-10	-0.594179
47830938	chr12:47830938:C:T	7.71985e-12	1.78901	-0.956428	3.26358e-06	-1.9434	-1.01219	1.45087e-05	-1.88834	-0.995206
47830942	chr12:47830942:C:T	2.69805e-12	-2.90362e-10	-0.218685	5.39406e-05	-2.90362e-10	-0.150535	0.000219244	-2.90362e-10	-0.16811
47831261	chr12:47831261:G:A	3.92976e-10	5.45932	-0.696789	1.36864e-05	-0.876185	-0.645832	6.20477e-05	-0.764413	-0.665979
47831362	chr12:47831362:C:G	9.84745e-13	-2.90362e-10	-1.22659	1.83387e-05	-2.90362e-10	-1.22941	7.58636e-05	-2.90362e-10	-1.22936
47831365	chr12:47831365:G:T	1.08991e-12	-2.90362e-10	-1.12512	2.10489e-05	-2.90362e-10	-1.09157	8.47503e-05	-2.90362e-10	-1.11859
47831795	chr12:47831795:G:A	9.78332e-13	-2.90362e-10	-1.23312	1.82682e-05	-2.90362e-10	-1.23326	7.55444e-05	-2.90362e-10	-1.23357
47831959	chr12:47831959:T:C	6.68167e-06	14.7619	-0.258245	3.50604e-05	-0.300018	-0.281327	0.000124783	-0.407083	-0.324637
47832559	chr12:47832559:G:A	5.05639e-13	-1.89315	-2.70255e-10	1.51282e-05	-1.42186	-2.70255e-10	6.43345e-05	-1.3942	-2.70255e-10
47832659	chr12:47832659:C:T	1.37007e-12	-2.90362e-10	-0.896356	2.71962e-05	-2.90362e-10	-0.835342	0.000107382	-2.90362e-10	-0.881903
47832767	chr12:47832767:C:T	2.71096e-12	-2.90362e-10	-0.213914	5.37493e-05	-2.90362e-10	-0.154087	0.000219249	-2.90362e-10	-0.168087
47833186	chr12:47833186:A:G	1.04364e-12	-2.90362e-10	-1.1685	1.97935e-05	-2.90362e-10	-1.15306	8.18622e-05	-2.90362e-10	-1.15326
47833638	chr12:47833638:G:A	1.25421e-12	-0.984709	-2.70255e-10	9.14855e-06	-1.92482	-2.70255e-10	4.1094e-05	-1.84243	-2.70255e-10
47833708	chr12:47833708:T:A	2.76046e-12	-0.195819	-2.70255e-10	1.83247e-05	-1.23017	-2.70255e-10	7.77498e-05	-1.2048	-2.70255e-10
47834581	chr12:47834581:G:A	1.42381e-12	-2.90362e-10	-0.857878	2.58248e-05	-2.90362e-10	-0.887083	0.000109187	-2.90362e-10	-0.865235
47834985	chr12:47834985:A:T	0.000944828	20.6889	-1.23359	0.00216437	4.77505	-1.23358	0.0265889	5.86339	-1.23344
47835038	chr12:47835038:A:C	2.36133e-11	2.28669	-0.336092	8.80572e-06	-1.63463	-0.328383	3.2177e-05	-1.71715	-0.36989
47835438	chr12:47835438:G:A	3.23218e-12	-2.90362e-10	-0.0380584	6.34805e-05	-2.90362e-10	0.012315	0.000256752	-2.90362e-10	-0.0101864
47835485	chr12:47835485:C:T	5.46158e-13	-1.74593	-0.0701352	7.24494e-06	-2.01009	-0.148023	3.06149e-05	-2.027	-0.109804
47835953	chr12:47835953:G:C	1.19912e-12	-2.90362e-10	-1.02962	2.2519e-05	-2.90362e-10	-1.02406	9.30803e-05	-2.90362e-10	-1.02483
47836395	chr12:47836395:C:T	1.05084e-12	-2.90362e-10	-1.16163	1.95188e-05	-2.90362e-10	-1.16704	8.09348e-05	-2.90362e-10	-1.16465
47836630	chr12:47836630:C:T	1.10201e-12	-2.90362e-10	-1.11408	2.03227e-05	-2.90362e-10	-1.12668	8.40433e-05	-2.90362e-10	-1.12696
47836721	chr12:47836721:ACG:A	1.05206e-12	-2.90362e-10	-1.16047	1.98928e-05	-2.90362e-10	-1.14806	8.15014e-05	-2.90362e-10	-1.15768
47836913	chr12:47836913:T:G	1.00281e-12	-2.90362e-10	-1.20841	1.87794e-05	-2.90362e-10	-1.20566	7.81202e-05	-2.90362e-10	-1.20005
47837196	chr12:47837196:T:C	2.36992e-12	-2.90362e-10	-0.348358	4.25422e-05	-2.90362e-10	-0.387922	0.000175382	-2.90362e-10	-0.39133
47837432	chr12:47837432:A:G	9.976e-13	-2.90362e-10	-1.21362	1.86377e-05	-2.90362e-10	-1.21323	7.69482e-05	-2.90362e-10	-1.21516
47837457	chr12:47837457:G:A	1.16397e-12	-2.90362e-10	-1.05938	2.18968e-05	-2.90362e-10	-1.05208	9.0083e-05	-2.90362e-10	-1.05756
47837504	chr12:47837504:T:A	2.70429e-12	-2.90362e-10	-0.216375	4.81731e-05	-2.90362e-10	-0.263618	0.000204208	-2.90362e-10	-0.239155
47837529	chr12:47837529:C:T	9.82883e-13	-2.90362e-10	-1.22848	1.83852e-05	-2.90362e-10	-1.22687	7.607e-05	-2.90362e-10	-1.22664
47837647	chr12:47837647:G:A	9.10902e-11	4.0478	-0.747165	1.14404e-05	-0.983697	-0.717572	5.07186e-05	-0.911612	-0.72039
47837769	chr12:47837769:G:A	1.23726e-12	-2.90362e-10	-0.998312	2.32417e-05	-2.90362e-10	-0.992469	9.6832e-05	-2.90362e-10	-0.985319
47838015	chr12:47838015:T:C	1.41413e-12	-2.90362e-10	-0.864701	2.65071e-05	-2.90362e-10	-0.861005	0.000110276	-2.90362e-10	-0.855306
47838115	chr12:47838115:C:T	2.93455e-11	3.39407	-1.22615	5.06513e-06	-1.28706	-1.22898	2.44985e-05	-1.13634	-1.22335
47838310	chr12:47838310:C:T	2.68344e-11	3.28387	-1.2054	5.00567e-06	-1.31695	-1.2109	2.41833e-05	-1.17268	-1.19995
47838389	chr12:47838389:C:T	5.67958e-13	-1.77692	-2.70255e-10	8.23235e-06	-2.03035	-2.70255e-10	3.39686e-05	-2.03286	-2.70255e-10
47838500	chr12:47838500:G:T	1.58626e-12	-2.90362e-10	-0.749833	3.05982e-05	-2.90362e-10	-0.717475	0.000126538	-2.90362e-10	-0.71775
47838964	chr12:47838964:T:C	5.82257e-11	4.08658	-1.23347	7.30619e-06	-0.917103	-1.23259	3.92086e-05	-0.655873	-1.23353
47838970	chr12:47838970:A:G	1.04591e-12	-2.90362e-10	-1.16632	1.9341e-05	-2.90362e-10	-1.17619	8.18102e-05	-2.90362e-10	-1.15389
47839002	chr12:47839002:C:T	9.13732e-11	-2.90362e-10	3.30374	0.00177814	-2.90362e-10	3.34491	0.00806121	-2.90362e-10	3.43652
47839237	chr12:47839237:G:A	1.03586e-12	-2.90362e-10	-1.17598	1.94285e-05	-2.90362e-10	-1.17167	8.04904e-05	-2.90362e-10	-1.17016
47839916	chr12:47839916:C:T	4.39768e-13	-2.03272	-2.70255e-10	1.73005e-05	-1.28768	-2.70255e-10	5.73463e-05	-1.50919	-2.70255e-10
47840065	chr12:47840065:G:T	7.32407e-11	4.02516	-0.942629	8.29524e-06	-1.0743	-0.948437	4.66426e-05	-0.805374	-0.910408
47840305	chr12:47840305:C:T	1.08779e-12	-2.90362e-10	-1.12706	2.04378e-05	-2.90362e-10	-1.12103	8.48115e-05	-2.90362e-10	-1.11786
47840868	chr12:47840868:G:T	1.29758e-12	-2.90362e-10	-0.950713	2.32038e-05	-2.90362e-10	-0.994101	9.76913e-05	-2.90362e-10	-0.976483
47841134	chr12:47841134:C:T	1.53447e-13	-2.01694	-1.06867	5.52236e-06	-1.34455	-1.08506	2.46846e-05	-1.26024	-1.09188
47841247	chr12:47841247:C:G	1.03372e-12	-2.90362e-10	-1.17805	1.90791e-05	-2.90362e-10	-1.18982	7.93495e-05	-2.90362e-10	-1.18443
47841313	chr12:47841313:T:C	2.26833e-12	-2.90362e-10	-0.392173	4.21873e-05	-2.90362e-10	-0.396298	0.0001761	-2.90362e-10	-0.387243
47841480	chr12:47841480:T:C	9.83371e-13	-2.90362e-10	-1.22798	1.8388e-05	-2.90362e-10	-1.22672	7.64148e-05	-2.90362e-10	-1.22212
47841772	chr12:47841772:T:A	2.33933e-13	-2.03296	-0.630977	4.76711e-06	-1.94886	-0.627816	1.95137e-05	-1.96519	-0.621991
47841919	chr12:47841919:T:C	9.81489e-13	-2.90362e-10	-1.2299	1.83138e-05	-2.90362e-10	-1.23077	7.56035e-05	-2.90362e-10	-1.23279
47841955	chr12:47841955:C:T	1.36476e-13	-1.96925	-1.23357	2.39429e-06	-2.03175	-1.23358	9.93792e-06	-2.02839	-1.23355
47842153	chr12:47842153:T:C	1.16918e-12	-2.90362e-10	-1.05491	2.1398e-05	-2.90362e-10	-1.07512	8.9711e-05	-2.90362e-10	-1.0617
47842603	chr12:47842603:T:A	2.94996e-11	3.36274	-1.18958	4.25022e-06	-1.5167	-1.17475	2.12202e-05	-1.31014	-1.1932
47842754	chr12:47842754:G:A	1.5029e-12	-2.90362e-10	-0.803819	2.82239e-05	-2.90362e-10	-0.798248	0.000117296	-2.90362e-10	-0.793599
47842881	chr12:47842881:C:T	4.49113e-11	2.59347	-2.70255e-10	0.000182095	1.06611	-2.70255e-10	0.000965331	1.31417	-2.70255e-10
47843243	chr12:47843243:C:T	1.06186e-12	-2.90362e-10	-1.15119	1.99843e-05	-2.90362e-10	-1.14347	8.35797e-05	-2.90362e-10	-1.1325
47843269	chr12:47843269:G:A	1.51303e-12	-2.90362e-10	-0.797103	2.85685e-05	-2.90362e-10	-0.786112	0.000118919	-2.90362e-10	-0.779856
47843326	chr12:47843326:A:G	8.52632e-13	-1.37064	-2.70255e-10	8.77095e-06	-1.96697	-2.70255e-10	4.62936e-05	-1.72329	-2.70255e-10
47843465	chr12:47843465:C:T	9.90177e-13	-2.90362e-10	-1.22109	1.85341e-05	-2.90362e-10	-1.2188	7.68233e-05	-2.90362e-10	-1.21679
47843504	chr12:47843504:T:C	9.98491e-13	-2.90362e-10	-1.21272	1.87024e-05	-2.90362e-10	-1.20977	7.75578e-05	-2.90362e-10	-1.20727
47843520	chr12:47843520:A:G	4.78853e-13	-1.94758	-2.70255e-10	9.64952e-06	-1.87151	-2.70255e-10	3.80259e-05	-1.92003	-2.70255e-10
47843854	chr12:47843854:C:T	1.00648e-12	-2.90362e-10	-1.20476	1.87766e-05	-2.90362e-10	-1.2058	7.73491e-05	-2.90362e-10	-1.20997
47843998	chr12:47843998:A:C	1.53833e-12	-2.90362e-10	-0.780515	2.89278e-05	-2.90362e-10	-0.773616	0.000120051	-2.90362e-10	-0.770376
47844184	chr12:47844184:T:G	2.24331e-13	-2.02169	-0.684158	4.85406e-06	-1.87711	-0.681495	1.97532e-05	-1.89932	-0.675658
47844285	chr12:47844285:C:A	3.05807e-13	-2.02758	-0.368438	6.23106e-06	-1.91226	-0.396613	2.76454e-05	-1.82347	-0.415364
47844337	chr12:47844337:C:T	1.16726e-12	-2.90362e-10	-1.05656	2.13663e-05	-2.90362e-10	-1.0766	8.95692e-05	-2.90362e-10	-1.06328
47844338	chr12:47844338:A:G	9.9242e-13	-2.90362e-10	-1.21882	1.84311e-05	-2.90362e-10	-1.22438	7.61854e-05	-2.90362e-10	-1.22513
47844524	chr12:47844524:C:G	1.9718e-12	-2.90362e-10	-0.53227	3.81507e-05	-2.90362e-10	-0.496874	0.000157979	-2.90362e-10	-0.495834
47844562	chr12:47844562:A:C	1.79324e-12	-2.90362e-10	-0.627194	3.49201e-05	-2.90362e-10	-0.585354	0.000142996	-2.90362e-10	-0.595477
47844974	chr12:47844974:A:G	1.95168e-11	2.93629	-1.17623	2.83944e-06	-1.90745	-1.18736	1.2445e-05	-1.85839	-1.17859
47845054	chr12:47845054:C:A	3.55198e-11	3.30281	-0.943931	5.44343e-06	-1.50573	-0.938279	2.80463e-05	-1.30065	-0.923785
47845245	chr12:47845245:C:T	9.84503e-13	-2.90362e-10	-1.22683	1.83769e-05	-2.90362e-10	-1.22732	7.58772e-05	-2.90362e-10	-1.22918
47845567	chr12:47845567:A:C	2.58157e-12	-2.90362e-10	-0.262815	5.02774e-05	-2.90362e-10	-0.220862	0.000207738	-2.90362e-10	-0.222016
47845672	chr12:47845672:G:A	1.30818e-12	-2.90362e-10	-0.942577	2.41645e-05	-2.90362e-10	-0.953531	0.00010245	-2.90362e-10	-0.928925
47845883	chr12:47845883:G:A	1.96407e-12	-2.90362e-10	-0.536194	3.79946e-05	-2.90362e-10	-0.500972	0.000157227	-2.90362e-10	-0.500606
47845892	chr12:47845892:C:T	2.75677e-13	-2.0243	-0.47544	5.74886e-06	-1.88758	-0.501834	2.57291e-05	-1.79124	-0.519434
47845981	chr12:47845981:C:T	9.82762e-13	-2.90362e-10	-1.2286	1.83218e-05	-2.90362e-10	-1.23033	7.58759e-05	-2.90362e-10	-1.2292
47847065	chr12:47847065:G:T	1.08873e-12	-2.90362e-10	-1.1262	2.00511e-05	-2.90362e-10	-1.14013	8.38301e-05	-2.90362e-10	-1.1295
47847236	chr12:47847236:C:G	2.29907e-13	-2.02302	-0.658276	4.41514e-06	-1.99815	-0.655229	1.81771e-05	-2.0085	-0.649635
47847325	chr12:47847325:G:A	1.4699e-12	-2.90362e-10	-0.826022	2.77433e-05	-2.90362e-10	-0.815425	0.000115436	-2.90362e-10	-0.809576
47847358	chr12:47847358:CA:C	1.35817e-13	-2.02136	-1.1863	2.54696e-06	-2.0246	-1.17892	1.04132e-05	-2.02868	-1.18655
47847563	chr12:47847563:T:A	1.52893e-12	-2.90362e-10	-0.786648	2.96127e-05	-2.90362e-10	-0.750216	0.000121211	-2.90362e-10	-0.760763
47847651	chr12:47847651:C:T	1.72338e-13	-1.97761	-0.991904	3.1401e-06	-2.02576	-0.968401	1.27886e-05	-2.01986	-0.989877
47847842	chr12:47847842:A:G	3.06278e-11	3.43817	-1.22748	4.79406e-06	-1.34575	-1.22529	2.4472e-05	-1.13187	-1.2289
47847969	chr12:47847969:G:A	1.29429e-12	-2.90362e-10	-0.953254	2.39583e-05	-2.90362e-10	-0.962101	0.000101112	-2.90362e-10	-0.94207
47847986	chr12:47847986:G:A	9.77903e-13	-2.90362e-10	-1.23356	1.82637e-05	-2.90362e-10	-1.2335	7.55439e-05	-2.90362e-10	-1.23358
47848025	chr12:47848025:G:A	4.44308e-13	-2.02245	-2.70255e-10	1.49446e-05	-1.43407	-2.70255e-10	5.05023e-05	-1.63628	-2.70255e-10
47848065	chr12:47848065:A:G	9.8124e-13	-2.90362e-10	-1.23015	1.83188e-05	-2.90362e-10	-1.23049	7.56811e-05	-2.90362e-10	-1.23177
47848473	chr12:47848473:A:G	6.04075e-11	4.12299	-1.2331	6.47595e-06	-1.03682	-1.2335	3.38684e-05	-0.803277	-1.23254
47848707	chr12:47848707:G:C	3.78574e-11	3.61562	-1.19301	4.74703e-06	-1.38915	-1.19175	2.45944e-05	-1.16602	-1.18976
47848843	chr12:47848843:G:A	1.1771e-12	-1.04816	-2.70255e-10	1.0721e-05	-1.76621	-2.70255e-10	4.25557e-05	-1.80748	-2.70255e-10
47848862	chr12:47848862:G:A	1.08103e-12	-2.90362e-10	-1.1333	1.99007e-05	-2.90362e-10	-1.14766	8.2879e-05	-2.90362e-10	-1.14091
47848939	chr12:47848939:A:G	2.08412e-12	-2.90362e-10	-0.476869	4.08716e-05	-2.90362e-10	-0.427982	0.000163989	-2.90362e-10	-0.458498
47849048	chr12:47849048:C:T	4.44796e-13	-2.02135	-2.70255e-10	1.49007e-05	-1.43701	-2.70255e-10	5.03655e-05	-1.63899	-2.70255e-10
47849054	chr12:47849054:C:T	7.09528e-11	3.86035	-0.809551	8.54965e-06	-1.22158	-0.770944	4.48342e-05	-0.968475	-0.786851
47849129	chr12:47849129:TC:T	1.10784e-12	-2.90362e-10	-1.1088	2.03319e-05	-2.90362e-10	-1.12622	8.48007e-05	-2.90362e-10	-1.11799
47849140	chr12:47849140:C:T	1.42696e-13	-1.99944	-1.15882	2.60192e-06	-2.03267	-1.14949	1.06575e-05	-2.03286	-1.15917
47849364	chr12:47849364:C:T	3.42175e-12	-2.90362e-10	0.0189374	6.69815e-05	-2.90362e-10	0.0659991	0.000276831	-2.90362e-10	0.0651107
47849594	chr12:47849594:G:A	3.58552e-11	3.53609	-1.16781	4.73975e-06	-1.41606	-1.16638	2.44811e-05	-1.19683	-1.16357
47849919	chr12:47849919:C:T	3.3795e-11	3.43658	-1.12748	4.88099e-06	-1.43251	-1.12056	2.5217e-05	-1.21479	-1.11598
47850776	chr12:47850776:G:A	5.49109e-11	4.02047	-1.22597	5.38514e-06	-1.22595	-1.22883	2.85119e-05	-0.97872	-1.22925
47850800	chr12:47850800:G:A	3.49114e-11	3.57511	-1.23351	4.5083e-06	-1.39923	-1.23327	2.32395e-05	-1.17935	-1.23309
47850905	chr12:47850905:T:G	8.91987e-12	-2.90362e-10	0.977066	0.000178084	-2.90362e-10	1.04384	0.000732987	-2.90362e-10	1.03883
47851452	chr12:47851452:C:A	8.28153e-11	4.43859	-1.23319	6.2923e-06	-1.06551	-1.23359	3.40505e-05	-0.796872	-1.23358
47851736	chr12:47851736:C:T	9.81209e-13	-2.90362e-10	-1.23018	1.83554e-05	-2.90362e-10	-1.22849	7.5847e-05	-2.90362e-10	-1.22958
47852045	chr12:47852045:G:A	2.13522e-10	4.16698	-0.0144512	1.44369e-05	-1.5018	0.0331679	6.27424e-05	-1.41667	-0.0025912
47852115	chr12:47852115:A:C	1.37808e-12	-2.90362e-10	-0.890527	2.65574e-05	-2.90362e-10	-0.859109	0.000107176	-2.90362e-10	-0.883823
47852651	chr12:47852651:C:T	1.3035e-12	-2.90362e-10	-0.946165	2.47106e-05	-2.90362e-10	-0.931185	0.000104271	-2.90362e-10	-0.9113
47852751	chr12:47852751:T:A	1.65944e-12	-2.90362e-10	-0.704736	3.029e-05	-2.90362e-10	-0.727599	0.000129442	-2.90362e-10	-0.695066
47852954	chr12:47852954:T:G	3.7724e-12	-2.90362e-10	0.116498	7.23669e-05	-2.90362e-10	0.143332	0.000293514	-2.90362e-10	0.12363
47852976	chr12:47852976:G:C	1.19023e-12	-2.90362e-10	-1.03707	2.22182e-05	-2.90362e-10	-1.03751	9.08158e-05	-2.90362e-10	-1.04946
47853046	chr12:47853046:T:C	1.88316e-12	-2.90362e-10	-0.578264	3.38728e-05	-2.90362e-10	-0.615805	0.000141873	-2.90362e-10	-0.603367
47853080	chr12:47853080:A:G	2.0848e-12	-2.90362e-10	-0.476544	3.94778e-05	-2.90362e-10	-0.46268	0.000158795	-2.90362e-10	-0.49068
47853208	chr12:47853208:C:T	1.18667e-12	-2.90362e-10	-1.04006	2.29595e-05	-2.90362e-10	-1.00468	9.3094e-05	-2.90362e-10	-1.02469
47853813	chr12:47853813:T:C	6.0904e-13	-2.00522	0.298128	1.12416e-05	-2.03159	0.312798	4.57507e-05	-2.03017	0.295083
47853993	chr12:47853993:CAATG:C	9.80479e-13	-2.90362e-10	-1.23093	1.83964e-05	-2.90362e-10	-1.22626	7.59474e-05	-2.90362e-10	-1.22825
47853997	chr12:47853997:G:A	9.66768e-11	4.57881	-1.21865	7.93207e-06	-0.848582	-1.21892	4.33241e-05	-0.566448	-1.22314
47854062	chr12:47854062:T:G	1.45009e-12	-2.90362e-10	-0.839588	2.65731e-05	-2.90362e-10	-0.858519	0.00011324	-2.90362e-10	-0.828788
47854355	chr12:47854355:G:A	9.86173e-13	-2.90362e-10	-1.22514	1.84006e-05	-2.90362e-10	-1.22604	7.62069e-05	-2.90362e-10	-1.22484
47854494	chr12:47854494:C:T	1.09224e-12	-2.90362e-10	-1.12298	2.01046e-05	-2.90362e-10	-1.13747	8.40441e-05	-2.90362e-10	-1.12695
47854516	chr12:47854516:C:T	2.00177e-13	-2.01032	-0.809442	4.43219e-06	-1.8492	-0.800321	1.85145e-05	-1.86377	-0.775975
47854715	chr12:47854715:C:G	9.83651e-13	-2.90362e-10	-1.2277	1.83159e-05	-2.90362e-10	-1.23065	7.5914e-05	-2.90362e-10	-1.22869
47854940	chr12:47854940:C:T	1.31473e-12	-2.90362e-10	-0.937582	2.43742e-05	-2.90362e-10	-0.944891	0.000101261	-2.90362e-10	-0.940592
47855037	chr12:47855037:A:T	2.60668e-12	-2.90362e-10	-0.253136	5.09319e-05	-2.90362e-10	-0.207928	0.000209842	-2.90362e-10	-0.211941
47855100	chr12:47855100:T:C	1.24905e-12	-1.78837	0.799544	2.99005e-05	-1.56657	0.826023	0.000120701	-1.55213	0.78715
47855476	chr12:47855476:C:T	2.09808e-10	4.16382	-0.0288399	1.41468e-05	-1.48828	-0.0006469	6.26844e-05	-1.39717	-0.0230085
47855605	chr12:47855605:C:T	1.74985e-12	-2.90362e-10	-0.651684	3.29734e-05	-2.90362e-10	-0.642715	0.000133304	-2.90362e-10	-0.66566
47855850	chr12:47855850:A:G	1.26667e-12	-2.90362e-10	-0.974826	2.33305e-05	-2.90362e-10	-0.988654	9.89519e-05	-2.90362e-10	-0.963662
47856077	chr12:47856077:G:A	4.21636e-11	3.76185	-1.23151	5.82853e-06	-1.1433	-1.23235	3.07064e-05	-0.900716	-1.23311
47856241	chr12:47856241:C:A	1.00115e-12	-2.90362e-10	-1.21006	1.87172e-05	-2.90362e-10	-1.20898	7.77218e-05	-2.90362e-10	-1.20516
47857011	chr12:47857011:T:A	2.54256e-13	-1.99622	-0.584412	4.78031e-06	-1.97787	-0.59604	2.0874e-05	-1.92092	-0.598868
47857293	chr12:47857293:C:T	9.23449e-13	-1.29085	-2.70255e-10	1.04917e-05	-1.78783	-2.70255e-10	3.98963e-05	-1.87201	-2.70255e-10
47857522	chr12:47857522:G:A	1.07617e-12	-2.90362e-10	-1.13781	1.95781e-05	-2.90362e-10	-1.16401	8.1479e-05	-2.90362e-10	-1.15795
47857750	chr12:47857750:C:T	5.16266e-11	3.16456	-0.431739	1.37145e-05	-1.09621	-0.423753	7.19544e-05	-0.904709	-0.377554
47858516	chr12:47858516:A:T	1.13048e-12	-2.90362e-10	-1.08857	2.09514e-05	-2.90362e-10	-1.09621	8.72805e-05	-2.90362e-10	-1.08917
47858776	chr12:47858776:G:A	1.0525e-12	-2.90362e-10	-1.16005	1.96873e-05	-2.90362e-10	-1.15844	8.20207e-05	-2.90362e-10	-1.15132
47859087	chr12:47859087:G:T	1.80278e-12	-2.90362e-10	-0.621886	3.50343e-05	-2.90362e-10	-0.582089	0.000144421	-2.90362e-10	-0.585562
47859144	chr12:47859144:T:C	1.3081e-12	-0.942641	-2.70255e-10	1.08216e-05	-1.75687	-2.70255e-10	4.2877e-05	-1.79996	-2.70255e-10
47859305	chr12:47859305:C:T	1.61089e-12	-2.90362e-10	-0.734431	2.94264e-05	-2.90362e-10	-0.756526	0.000125627	-2.90362e-10	-0.724979
47859573	chr12:47859573:A:G	2.65841e-11	3.00553	-0.936436	6.04361e-06	-1.41169	-0.927726	2.96231e-05	-1.24191	-0.927831
47860055	chr12:47860055:C:T	1.34585e-12	-2.90362e-10	-0.91419	2.54819e-05	-2.90362e-10	-0.900448	0.000107791	-2.90362e-10	-0.878103
47860164	chr12:47860164:C:T	9.84916e-13	-2.90362e-10	-1.22641	1.83478e-05	-2.90362e-10	-1.22891	7.64363e-05	-2.90362e-10	-1.22184
47860307	chr12:47860307:C:T	4.24864e-11	-2.90362e-10	2.53797	0.000814288	-2.90362e-10	2.5639	0.00328556	-2.90362e-10	2.539
47860350	chr12:47860350:C:T	3.23803e-11	3.22586	-0.959526	6.3084e-06	-1.34561	-0.950923	3.10867e-05	-1.16973	-0.951784
47860464	chr12:47860464:G:A	1.52735e-12	-2.90362e-10	-0.78768	2.75953e-05	-2.90362e-10	-0.820774	0.000115836	-2.90362e-10	-0.806123
47860570	chr12:47860570:T:A	1.35522e-12	-0.907253	-2.70255e-10	3.17781e-05	-0.67964	-2.70255e-10	0.000169263	-0.426839	-2.70255e-10
47860610	chr12:47860610:A:T	1.25037e-12	-2.90362e-10	-0.987775	2.35806e-05	-2.90362e-10	-0.977994	9.95982e-05	-2.90362e-10	-0.957152
47860874	chr12:47860874:A:C	5.3684e-11	2.7719	-2.70255e-10	0.000220933	1.25944	-2.70255e-10	0.00119022	1.52359	-2.70255e-10
47860893	chr12:47860893:G:A	2.85363e-11	3.36341	-1.22344	5.47571e-06	-1.21278	-1.22531	2.71553e-05	-1.03622	-1.2205
47860957	chr12:47860957:A:G	9.86067e-13	-2.90362e-10	-1.22525	1.83557e-05	-2.90362e-10	-1.22848	7.65403e-05	-2.90362e-10	-1.22048
47860995	chr12:47860995:G:A	2.61205e-11	2.79195	-0.740443	6.56948e-06	-1.53096	-0.725018	3.05109e-05	-1.4074	-0.732815
47861323	chr12:47861323:C:A	9.9418e-13	-2.90362e-10	-1.21705	1.85778e-05	-2.90362e-10	-1.21645	7.75421e-05	-2.90362e-10	-1.20747
47861472	chr12:47861472:A:G	9.85664e-13	-2.90362e-10	-1.22566	1.84672e-05	-2.90362e-10	-1.22242	7.62358e-05	-2.90362e-10	-1.22447
47861628	chr12:47861628:T:C	1.11468e-11	2.14973	-0.949788	4.37689e-06	-1.68514	-0.976934	2.15669e-05	-1.51648	-0.970662
47861742	chr12:47861742:T:A	1.10472e-12	-2.90362e-10	-1.11162	2.1145e-05	-2.90362e-10	-1.08702	8.4191e-05	-2.90362e-10	-1.12521
47862076	chr12:47862076:A:G	1.47912e-13	-1.94733	-1.17503	2.76903e-06	-1.95201	-1.16791	1.16576e-05	-1.93443	-1.1679
47862166	chr12:47862166:A:C	1.92428e-13	-1.7074	-1.15185	3.29852e-06	-1.80346	-1.14148	1.40842e-05	-1.78253	-1.13071
47862263	chr12:47862263:C:G	1.75315e-13	-1.73392	-1.21847	2.99228e-06	-1.82217	-1.22021	1.2543e-05	-1.80486	-1.22427
47862270	chr12:47862270:A:G	9.97401e-13	-2.90362e-10	-1.21382	1.84589e-05	-2.90362e-10	-1.22287	7.68726e-05	-2.90362e-10	-1.21615
47863357	chr12:47863357:T:C	9.78352e-13	-2.90362e-10	-1.2331	1.82755e-05	-2.90362e-10	-1.23285	7.55774e-05	-2.90362e-10	-1.23314
47863543	chr12:47863543:C:T	4.81837e-13	-1.99075	0.0493813	9.1515e-06	-2.01406	0.0895654	3.95387e-05	-2.01893	0.137912
47863983	chr12:47863983:T:C	3.47567e-11	3.15198	-0.814822	6.77912e-06	-1.42302	-0.801551	3.04864e-05	-1.31343	-0.827588
47864112	chr12:47864112:G:A	1.28433e-12	-2.90362e-10	-0.960976	2.48504e-05	-2.90362e-10	-0.925544	0.000100913	-2.90362e-10	-0.944037
47864852	chr12:47864852:C:T	4.67979e-12	-2.90362e-10	0.332038	8.81769e-05	-2.90362e-10	0.340927	0.00036505	-2.90362e-10	0.341739
47865242	chr12:47865242:G:A	1.03217e-12	-2.90362e-10	-1.17955	1.96021e-05	-2.90362e-10	-1.16278	7.91245e-05	-2.90362e-10	-1.18727
47865341	chr12:47865341:A:G	6.22439e-13	-1.68533	-2.70255e-10	8.47398e-06	-2.00142	-2.70255e-10	3.7924e-05	-1.92271	-2.70255e-10
47865343	chr12:47865343:C:T	2.84362e-13	-1.94413	-0.524593	4.8554e-06	-2.03186	-0.526471	2.09956e-05	-2.0328	-0.481183
47865540	chr12:47865540:T:C	1.09646e-12	-2.90362e-10	-1.11913	2.01745e-05	-2.90362e-10	-1.134	8.30873e-05	-2.90362e-10	-1.1384
47865599	chr12:47865599:A:G	4.77132e-11	2.55835	0.0956456	1.60479e-05	-1.48546	0.122622	7.40383e-05	-1.4103	0.156589
47865679	chr12:47865679:C:A	9.86104e-13	-2.90362e-10	-1.22521	1.84728e-05	-2.90362e-10	-1.22212	7.62351e-05	-2.90362e-10	-1.22447
47865857	chr12:47865857:C:T	2.06673e-12	-2.90362e-10	-0.485249	3.68313e-05	-2.90362e-10	-0.53207	0.000158847	-2.90362e-10	-0.490355
47865861	chr12:47865861:C:T	1.98008e-12	-2.90362e-10	-0.52808	3.81914e-05	-2.90362e-10	-0.495807	0.00015824	-2.90362e-10	-0.49418
47865942	chr12:47865942:C:T	7.8104e-13	-1.45834	-2.70255e-10	8.44142e-06	-2.00527	-2.70255e-10	3.42459e-05	-2.02473	-2.70255e-10
47866269	chr12:47866269:G:A	1.09154e-12	-2.90362e-10	-1.12363	2.00924e-05	-2.90362e-10	-1.13808	8.27446e-05	-2.90362e-10	-1.14254
47866423	chr12:47866423:C:A	4.40611e-13	-2.03081	-2.70255e-10	1.27635e-05	-1.59183	-2.70255e-10	4.10973e-05	-1.84235	-2.70255e-10
47867074	chr12:47867074:G:T	2.81949e-12	-0.348187	0.173529	3.30926e-05	-0.82288	0.183771	0.000122008	-0.931712	0.177506
47867241	chr12:47867241:C:A	1.93062e-13	-1.95497	-0.900991	3.34456e-06	-2.03057	-0.900517	1.41589e-05	-2.0322	-0.875751
47867834	chr12:47867834:A:T	1.51416e-12	-2.90362e-10	-0.796351	2.87147e-05	-2.90362e-10	-0.78101	0.00011475	-2.90362e-10	-0.815538
47867971	chr12:47867971:C:CA	2.42093e-12	-0.326833	-0.000228091	2.85336e-05	-0.796632	0.0092963	0.00010504	-0.907726	0.00377136
47868121	chr12:47868121:C:T	7.07697e-13	-1.55695	-2.70255e-10	8.21825e-06	-2.03206	-2.70255e-10	3.5051e-05	-2.00149	-2.70255e-10
47868290	chr12:47868290:C:A	1.49464e-13	-1.98916	-1.12276	2.7421e-06	-2.0182	-1.1115	1.13303e-05	-2.01495	-1.11587
47868377	chr12:47868377:C:A	4.66576e-13	-1.97355	-2.70255e-10	8.4782e-06	-2.00092	-2.70255e-10	3.56806e-05	-1.98369	-2.70255e-10
47868930	chr12:47868930:C:T	9.77883e-13	-2.90362e-10	-1.23358	1.82621e-05	-2.90362e-10	-1.23359	7.55447e-05	-2.90362e-10	-1.23357
47869379	chr12:47869379:G:A	3.58828e-11	3.03724	-0.668201	8.87247e-06	-1.29602	-0.659445	4.04011e-05	-1.21041	-0.649029
47869412	chr12:47869412:T:C	1.29468e-12	-2.90362e-10	-0.952948	2.4373e-05	-2.90362e-10	-0.944944	0.00010381	-2.90362e-10	-0.91573
47869617	chr12:47869617:G:A	1.78074e-13	-1.88994	-1.04683	2.98086e-06	-2.01732	-1.02888	1.22595e-05	-2.01577	-1.03623
47869624	chr12:47869624:C:T	1.05758e-12	-2.90362e-10	-1.15523	1.97906e-05	-2.90362e-10	-1.15321	8.17157e-05	-2.90362e-10	-1.15505
47869657	chr12:47869657:G:C	6.07545e-13	-1.70954	-2.70255e-10	9.3516e-06	-1.90287	-2.70255e-10	3.55983e-05	-1.986	-2.70255e-10
47869732	chr12:47869732:A:G	1.15651e-12	-2.90362e-10	-1.06581	2.14656e-05	-2.90362e-10	-1.07197	9.03662e-05	-2.90362e-10	-1.05443
47870045	chr12:47870045:G:T	2.10216e-12	0.734558	-1.20281	9.38439e-06	-0.695731	-1.20364	3.68904e-05	-0.739683	-1.21066
47870429	chr12:47870429:C:T	1.52935e-12	-2.90362e-10	-0.786372	2.69441e-05	-2.90362e-10	-0.844651	0.000112839	-2.90362e-10	-0.832332
47870710	chr12:47870710:G:A	1.05488e-10	4.15947	-0.712086	1.21836e-05	-0.921904	-0.716423	6.39823e-05	-0.671162	-0.728527
47870753	chr12:47870753:T:C	1.01004e-12	-2.90362e-10	-1.20123	1.89378e-05	-2.90362e-10	-1.19726	7.81248e-05	-2.90362e-10	-1.19999
47870993	chr12:47870993:T:A	4.99767e-13	-1.35641	-0.548415	5.87614e-06	-1.86145	-0.506069	2.5374e-05	-1.84588	-0.478687
47870994	chr12:47870994:A:T	5.05084e-13	-1.35723	-0.537012	5.94611e-06	-1.86156	-0.494118	2.56766e-05	-1.84602	-0.466698
47871223	chr12:47871223:A:G	5.97497e-13	-1.36827	-0.357952	7.3166e-06	-1.80535	-0.342922	3.21128e-05	-1.77556	-0.313479
47871399	chr12:47871399:TTCTC:T	1.05501e-12	-1.41028	0.252619	1.36622e-05	-1.83638	0.312593	5.98451e-05	-1.80814	0.341599
47871526	chr12:47871526:C:T	1.05766e-12	-2.90362e-10	-1.15515	2.0126e-05	-2.90362e-10	-1.1364	8.23656e-05	-2.90362e-10	-1.14713
47871754	chr12:47871754:C:T	5.53373e-13	-2.02135	0.218406	1.02643e-05	-2.03289	0.223142	4.25139e-05	-2.03246	0.223994
47871841	chr12:47871841:A:T	1.19555e-12	-2.90362e-10	-1.03261	2.20746e-05	-2.90362e-10	-1.04399	9.33513e-05	-2.90362e-10	-1.02193
47872187	chr12:47872187:A:T	1.01715e-12	-1.19421	-2.70255e-10	1.35914e-05	-1.52898	-2.70255e-10	5.07499e-05	-1.63139	-2.70255e-10
47872384	chr12:47872384:G:C	1.19107e-10	4.03247	-0.463658	1.99214e-05	-0.67495	-0.471671	0.000102187	-0.447931	-0.48356
47873551	chr12:47873551:C:T	1.29159e-11	0.24373	1.10351	3.16742e-05	-1.80952	1.1266	0.000124433	-1.83138	1.09685
47873577	chr12:47873577:G:T	2.25088e-12	0.179643	-0.579538	6.92471e-06	-1.66317	-0.540155	2.81078e-05	-1.68164	-0.540609
47873761	chr12:47873761:G:A	1.66789e-12	-2.90362e-10	-0.699655	2.93133e-05	-2.90362e-10	-0.760375	0.000123133	-2.90362e-10	-0.745029
47873852	chr12:47873852:A:G	2.36025e-13	-1.73823	-0.916801	4.99435e-06	-1.62987	-0.900236	2.2518e-05	-1.55625	-0.887728
47875250	chr12:47875250:C:A	1.73334e-12	-2.90362e-10	-0.661165	3.17182e-05	-2.90362e-10	-0.681528	0.000135576	-2.90362e-10	-0.648761
47875849	chr12:47875849:T:C	1.17898e-12	-2.90362e-10	-1.04656	2.27806e-05	-2.90362e-10	-1.01251	8.98559e-05	-2.90362e-10	-1.06009
47875867	chr12:47875867:T:A	6.91037e-12	1.93485	-1.21304	3.10229e-06	-1.79327	-1.21301	1.36951e-05	-1.72556	-1.2157
47876015	chr12:47876015:T:C	6.68464e-11	3.2249	-0.233717	1.60805e-05	-1.1271	-0.233708	7.23161e-05	-1.04725	-0.23
47876056	chr12:47876056:T:C	1.30441e-12	-2.90362e-10	-0.945464	2.53394e-05	-2.90362e-10	-0.906057	9.90575e-05	-2.90362e-10	-0.962595
47876201	chr12:47876201:A:G	1.69621e-13	-1.75386	-1.23154	2.54258e-06	-1.97488	-1.23036	1.02827e-05	-1.99703	-1.23081
47876382	chr12:47876382:T:C	1.34446e-11	2.28275	-0.895387	4.65729e-06	-1.69027	-0.909716	2.08174e-05	-1.6176	-0.904911
47876813	chr12:47876813:T:C	8.00264e-11	2.69008	0.481057	2.69636e-05	-1.30963	0.465706	0.000128712	-1.19455	0.493832
47876830	chr12:47876830:CAG:C	9.78803e-13	-2.90362e-10	-1.23264	1.82885e-05	-2.90362e-10	-1.23214	7.56733e-05	-2.90362e-10	-1.23187
47877599	chr12:47877599:G:A	9.86032e-13	-2.90362e-10	-1.22528	1.83408e-05	-2.90362e-10	-1.22929	7.59025e-05	-2.90362e-10	-1.22885
47877672	chr12:47877672:A:G	1.51357e-12	-2.90362e-10	-0.796747	2.80429e-05	-2.90362e-10	-0.804682	0.00011924	-2.90362e-10	-0.777156
47877829	chr12:47877829:G:A	2.47189e-12	-2.90362e-10	-0.306232	4.4818e-05	-2.90362e-10	-0.335808	0.000193633	-2.90362e-10	-0.29233
47877851	chr12:47877851:T:C	9.85654e-13	-2.90362e-10	-1.22567	1.8533e-05	-2.90362e-10	-1.21886	7.64775e-05	-2.90362e-10	-1.2213
47878317	chr12:47878317:A:G	9.78182e-13	-2.90362e-10	-1.23327	1.82657e-05	-2.90362e-10	-1.23339	7.5549e-05	-2.90362e-10	-1.23351
47878322	chr12:47878322:C:T	1.80227e-13	-1.75062	-1.17413	6.632e-06	-1.07156	-1.17495	2.84713e-05	-1.03288	-1.17652
47878386	chr12:47878386:A:G	9.87618e-13	-2.90362e-10	-1.22367	1.84184e-05	-2.90362e-10	-1.22507	7.63221e-05	-2.90362e-10	-1.22333
47878685	chr12:47878685:G:T	9.78516e-13	-2.90362e-10	-1.23293	1.82673e-05	-2.90362e-10	-1.23331	7.5548e-05	-2.90362e-10	-1.23353
47878732	chr12:47878732:A:G	5.48737e-13	-1.81135	-2.70255e-10	9.32595e-06	-1.90562	-2.70255e-10	3.93319e-05	-1.88626	-2.70255e-10
47879057	chr12:47879057:G:A	1.30059e-13	-2.03268	-1.21829	2.43222e-06	-2.03201	-1.2176	1.00625e-05	-2.03287	-1.21662
47879066	chr12:47879066:A:G	2.40429e-12	-2.90362e-10	-0.333959	4.57847e-05	-2.90362e-10	-0.314469	0.000191429	-2.90362e-10	-0.303781
47879112	chr12:47879112:A:G	1.47957e-13	-1.98914	-1.13291	2.71562e-06	-2.00708	-1.13232	1.0934e-05	-2.02321	-1.14321
47879166	chr12:47879166:C:T	5.39072e-13	-1.82912	-2.70255e-10	8.49433e-06	-1.99902	-2.70255e-10	3.45648e-05	-2.01546	-2.70255e-10
47879301	chr12:47879301:A:G	1.22642e-12	-2.90362e-10	-1.00711	2.26904e-05	-2.90362e-10	-1.01648	9.52626e-05	-2.90362e-10	-1.00166
47879424	chr12:47879424:T:C	1.01491e-12	-2.90362e-10	-1.19641	1.86745e-05	-2.90362e-10	-1.21126	7.88378e-05	-2.90362e-10	-1.1909
47879436	chr12:47879436:T:G	1.14112e-12	-2.90362e-10	-1.0792	2.14099e-05	-2.90362e-10	-1.07457	8.6121e-05	-2.90362e-10	-1.10254
47879782	chr12:47879782:T:C	3.26148e-13	-1.24364	-1.08798	8.36955e-06	-0.908567	-1.10525	2.661e-05	-1.21038	-1.06663
47880069	chr12:47880069:C:CA	4.54897e-12	-2.90362e-10	0.303685	7.98572e-05	-2.90362e-10	0.241822	0.000330251	-2.90362e-10	0.241558
47880190	chr12:47880190:T:A	2.53442e-13	-1.35068	-1.23315	1.60875e-05	-0.127111	-1.23326	3.82299e-05	-0.681292	-1.23339
47880602	chr12:47880602:C:A	1.48857e-12	-2.90362e-10	-0.813396	2.8492e-05	-2.90362e-10	-0.788796	0.000115227	-2.90362e-10	-0.811391
47880811	chr12:47880811:T:C	2.38849e-13	-1.89884	-0.744297	4.21535e-06	-2.00956	-0.690125	1.82116e-05	-1.94039	-0.715846
47880885	chr12:47880885:ATT:A	1.24834e-12	-2.90362e-10	-0.989403	2.37099e-05	-2.90362e-10	-0.972524	9.6299e-05	-2.90362e-10	-0.990838
47881224	chr12:47881224:T:A	4.48302e-13	-1.87723	-0.136278	1.07606e-05	-1.63941	-0.123112	4.21547e-05	-1.72589	-0.0910628
47882051	chr12:47882051:A:C	2.13837e-13	-1.9654	-0.788359	3.81866e-06	-1.97912	-0.819401	1.57777e-05	-2.01265	-0.78705
47882396	chr12:47882396:C:G	1.61869e-13	-1.79867	-1.23352	2.67899e-06	-1.92029	-1.23269	1.21388e-05	-1.82862	-1.23327
47882830	chr12:47882830:A:G	7.39979e-13	-1.51235	-2.70255e-10	1.04024e-05	-1.79638	-2.70255e-10	4.45306e-05	-1.76212	-2.70255e-10
47883370	chr12:47883370:C:T	2.76279e-12	-2.90362e-10	-0.194974	5.08917e-05	-2.90362e-10	-0.208717	0.000218955	-2.90362e-10	-0.169431
47883930	chr12:47883930:C:T	7.69581e-13	-1.30343	-0.169695	2.28301e-05	-0.80443	-0.20591	6.96201e-05	-1.24518	-0.0700582
47884227	chr12:47884227:A:G	1.99305e-13	-2.02175	-0.802383	3.7971e-06	-1.99405	-0.810131	1.61035e-05	-1.97993	-0.799329
47884704	chr12:47884704:G:A	1.65367e-13	-1.97016	-1.04064	3.01353e-06	-2.03273	-1.00257	1.23794e-05	-2.03255	-1.00971
47884976	chr12:47884976:T:G	9.7912e-13	-2.90362e-10	-1.23232	1.82624e-05	-2.90362e-10	-1.23357	7.56951e-05	-2.90362e-10	-1.23158
47885630	chr12:47885630:C:T	1.85007e-12	-2.90362e-10	-0.595992	3.68407e-05	-2.90362e-10	-0.531814	0.00014969	-2.90362e-10	-0.549731
47885746	chr12:47885746:G:C	9.89708e-13	-2.90362e-10	-1.22156	1.85668e-05	-2.90362e-10	-1.21704	7.63337e-05	-2.90362e-10	-1.22318
47885850	chr12:47885850:G:A	1.95599e-13	-1.78006	-1.06285	3.11056e-06	-1.95295	-1.05066	1.42376e-05	-1.82868	-1.07373
47885913	chr12:47885913:C:A	1.06312e-12	-2.90362e-10	-1.15001	1.99031e-05	-2.90362e-10	-1.14754	8.24075e-05	-2.90362e-10	-1.14662
47886435	chr12:47886435:C:T	9.99405e-13	-2.90362e-10	-1.21181	1.87177e-05	-2.90362e-10	-1.20895	7.70447e-05	-2.90362e-10	-1.21391
47886571	chr12:47886571:C:T	2.5982e-13	-1.66348	-0.895502	3.77412e-06	-1.8893	-0.920949	1.87715e-05	-1.74239	-0.883569
47886672	chr12:47886672:G:T	1.71385e-13	-1.74321	-1.23185	2.5757e-06	-1.9657	-1.22659	1.037e-05	-1.99123	-1.22815
47886690	chr12:47886690:G:GA	4.40234e-13	-2.03166	-2.70255e-10	8.31044e-06	-2.0209	-2.70255e-10	3.40403e-05	-2.03075	-2.70255e-10
47887397	chr12:47887397:T:C	1.27282e-12	-2.90362e-10	-0.969981	2.32856e-05	-2.90362e-10	-0.990583	0.000101946	-2.90362e-10	-0.933848
47887474	chr12:47887474:T:C	1.56776e-12	-1.88604	1.12447	5.25931e-05	-1.37954	1.20371	0.000205083	-1.50971	1.27483
47887877	chr12:47887877:T:A	1.31588e-12	-1.11096	0.174255	2.79991e-05	-0.959249	0.153003	0.000116854	-1.04578	0.248414
47888236	chr12:47888236:C:G	5.05934e-13	-1.69837	-0.194193	1.20744e-05	-1.43399	-0.213341	4.45898e-05	-1.625	-0.135787
47888477	chr12:47888477:A:G	2.58621e-11	-2.90362e-10	2.04156	0.000551971	-2.90362e-10	2.17508	0.00221946	-2.90362e-10	2.14673
47888619	chr12:47888619:C:T	1.50251e-13	-1.93706	-1.1696	4.6473e-06	-1.44034	-1.16179	1.71153e-05	-1.5509	-1.16742
47888710	chr12:47888710:G:A	1.76422e-11	1.65908	-2.70255e-10	0.0002483	1.37622	-2.70255e-10	0.000685722	0.972176	-2.70255e-10
47888960	chr12:47888960:G:A	1.20792e-12	-2.90362e-10	-1.02231	2.21461e-05	-2.90362e-10	-1.04076	9.63337e-05	-2.90362e-10	-0.990477
47889022	chr12:47889022:A:G	2.36833e-13	-2.02642	-0.625192	4.85004e-06	-2.00015	-0.559283	1.99516e-05	-1.9902	-0.574785
47889115	chr12:47889115:G:A	9.87141e-13	-2.90362e-10	-1.22416	1.8567e-05	-2.90362e-10	-1.21703	7.61243e-05	-2.90362e-10	-1.22593
47889117	chr12:47889117:G:A	1.50086e-13	-1.92098	-1.18678	3.32712e-06	-1.76033	-1.17598	1.59636e-05	-1.60504	-1.18294
47889266	chr12:47889266:A:G	1.54327e-13	-1.92507	-1.15483	4.61374e-06	-1.46702	-1.14235	1.71667e-05	-1.56951	-1.14581
47889442	chr12:47889442:A:G	9.8114e-13	-2.90362e-10	-1.23026	1.83276e-05	-2.90362e-10	-1.23001	7.58383e-05	-2.90362e-10	-1.22969
47889504	chr12:47889504:G:A	3.6826e-12	-2.90362e-10	0.0924054	7.10495e-05	-2.90362e-10	0.12496	0.000291687	-2.90362e-10	0.117386
47889848	chr12:47889848:G:A	1.02125e-12	-2.90362e-10	-1.19019	1.9177e-05	-2.90362e-10	-1.18471	7.91003e-05	-2.90362e-10	-1.18758
47889864	chr12:47889864:C:T	3.48187e-11	-2.90362e-10	2.33894	0.00070511	-2.90362e-10	2.41994	0.0030152	-2.90362e-10	2.45313
47889910	chr12:47889910:C:G	4.56516e-13	-1.99535	-2.70255e-10	1.05539e-05	-1.78193	-2.70255e-10	3.71979e-05	-1.94204	-2.70255e-10
47890042	chr12:47890042:A:G	1.16169e-12	-2.90362e-10	-1.06134	2.13465e-05	-2.90362e-10	-1.07753	9.20761e-05	-2.90362e-10	-1.03568
47890429	chr12:47890429:TC:T	9.95351e-13	-2.90362e-10	-1.21588	1.85343e-05	-2.90362e-10	-1.21879	7.66542e-05	-2.90362e-10	-1.21899
47890482	chr12:47890482:G:A	5.03898e-13	-0.900258	-0.996339	4.64769e-06	-1.60875	-0.9933	2.3304e-05	-1.41162	-0.998056
47890499	chr12:47890499:A:T	2.63875e-13	-1.52542	-1.01807	9.51125e-06	-0.850768	-1.03517	3.86795e-05	-0.907263	-0.995724
47890550	chr12:47890550:G:C	2.07406e-12	-2.90362e-10	-0.481707	4.11045e-05	-2.90362e-10	-0.422301	0.000160099	-2.90362e-10	-0.482501
47890632	chr12:47890632:A:T	1.11165e-12	-2.90362e-10	-1.10537	2.1149e-05	-2.90362e-10	-1.08682	8.52475e-05	-2.90362e-10	-1.11274
47891025	chr12:47891025:T:G	2.17129e-13	-1.95743	-0.781043	4.36388e-06	-1.8722	-0.792852	1.63492e-05	-1.97749	-0.786628
47891631	chr12:47891631:G:A	2.10495e-12	-1.84571	1.37879	3.97073e-05	-1.97412	1.51724	0.000142467	-2.02876	1.42958
47891671	chr12:47891671:G:A	9.91348e-13	-2.90362e-10	-1.2199	1.86782e-05	-2.90362e-10	-1.21106	7.63245e-05	-2.90362e-10	-1.2233
47891714	chr12:47891714:A:G	2.22438e-12	-2.90362e-10	-0.411738	4.14149e-05	-2.90362e-10	-0.414777	0.000169876	-2.90362e-10	-0.423228
47892196	chr12:47892196:C:G	5.01516e-13	-1.90134	-2.70255e-10	8.53856e-06	-1.99383	-2.70255e-10	3.52848e-05	-1.99484	-2.70255e-10
47892560	chr12:47892560:G:T	1.84733e-12	-2.90362e-10	-0.597473	3.52891e-05	-2.90362e-10	-0.574844	0.000147339	-2.90362e-10	-0.565557
47893420	chr12:47893420:G:A	1.98224e-13	-1.85697	-0.972606	8.19732e-06	-1.08115	-0.953463	3.38746e-05	-1.05318	-0.982454
47893425	chr12:47893425:G:A	2.29477e-13	-1.95856	-0.724609	3.74282e-06	-2.03274	-0.785837	1.65986e-05	-1.99495	-0.754026
47893590	chr12:47893590:C:A	5.44742e-13	-1.81866	-2.70255e-10	9.42701e-06	-1.89484	-2.70255e-10	3.90423e-05	-1.89365	-2.70255e-10
47893831	chr12:47893831:A:G	9.78898e-13	-2.90362e-10	-1.23254	1.82652e-05	-2.90362e-10	-1.23342	7.5605e-05	-2.90362e-10	-1.23277
47894003	chr12:47894003:G:A	1.11887e-12	-2.90362e-10	-1.09889	2.1524e-05	-2.90362e-10	-1.06925	8.84498e-05	-2.90362e-10	-1.07586
47894463	chr12:47894463:G:A	3.65653e-13	-1.47342	-0.74386	6.58358e-06	-1.58672	-0.667121	3.64144e-05	-1.22616	-0.737176
47894498	chr12:47894498:T:G	1.06994e-12	-2.90362e-10	-1.14362	1.99649e-05	-2.90362e-10	-1.14444	8.21896e-05	-2.90362e-10	-1.14927
47895545	chr12:47895545:C:T	1.22334e-12	-2.90362e-10	-1.00963	2.21202e-05	-2.90362e-10	-1.04193	9.55823e-05	-2.90362e-10	-0.998309
47895572	chr12:47895572:G:A	1.34118e-13	-2.0329	-1.18735	4.94536e-06	-1.37775	-1.16222	1.56399e-05	-1.62695	-1.18152
47895590	chr12:47895590:C:T	1.29197e-13	-2.0329	-1.22473	4.56593e-06	-1.40841	-1.21138	1.46648e-05	-1.65153	-1.22132
47895724	chr12:47895724:T:A	1.20581e-12	-2.90362e-10	-1.02407	2.30186e-05	-2.90362e-10	-1.00212	9.43066e-05	-2.90362e-10	-1.01174
47897367	chr12:47897367:T:C	2.51354e-13	-2.0106	-0.581509	4.79006e-06	-1.88512	-0.686753	2.32801e-05	-1.83744	-0.573256
47897468	chr12:47897468:G:A	1.12404e-12	-2.90362e-10	-1.09428	2.1389e-05	-2.90362e-10	-1.07554	8.88754e-05	-2.90362e-10	-1.07106
47897538	chr12:47897538:G:T	1.4616e-12	-2.90362e-10	-0.831684	2.90015e-05	-2.90362e-10	-0.771071	0.000112108	-2.90362e-10	-0.838829
47897918	chr12:47897918:G:A	1.21686e-12	-2.90362e-10	-1.01494	2.20076e-05	-2.90362e-10	-1.04703	9.50606e-05	-2.90362e-10	-1.00378
47898608	chr12:47898608:A:G	6.68407e-13	-1.61407	-2.70255e-10	1.11916e-05	-1.72325	-2.70255e-10	4.01869e-05	-1.86475	-2.70255e-10
47898992	chr12:47898992:G:T	1.37802e-12	-2.90362e-10	-0.890566	2.52722e-05	-2.90362e-10	-0.908714	0.000107915	-2.90362e-10	-0.876951
47899093	chr12:47899093:A:G	2.4341e-13	-1.96029	-0.663931	4.11309e-06	-1.98951	-0.734734	1.88358e-05	-1.98286	-0.639678
47899254	chr12:47899254:C:A	2.43604e-13	-2.00602	-0.617409	4.13078e-06	-2.01872	-0.701234	1.80098e-05	-2.02506	-0.642316
47899437	chr12:47899437:G:A	1.57694e-12	-2.90362e-10	-0.755729	2.89438e-05	-2.90362e-10	-0.773062	0.00012396	-2.90362e-10	-0.738335
47899515	chr12:47899515:A:C	1.72951e-13	-1.91276	-1.0532	4.35662e-06	-1.6667	-1.00002	1.84593e-05	-1.61807	-1.02466
47899607	chr12:47899607:T:C	5.02517e-13	-1.89934	-2.70255e-10	8.22092e-06	-2.03174	-2.70255e-10	3.43745e-05	-2.02098	-2.70255e-10
47899842	chr12:47899842:A:G	9.9472e-13	-2.90362e-10	-1.21651	1.87053e-05	-2.90362e-10	-1.20961	7.69195e-05	-2.90362e-10	-1.21554
47899921	chr12:47899921:G:A	1.26589e-12	-2.90362e-10	-0.975441	2.32705e-05	-2.90362e-10	-0.99123	9.89998e-05	-2.90362e-10	-0.963178
47900176	chr12:47900176:G:A	1.40249e-12	-2.90362e-10	-0.872969	2.74762e-05	-2.90362e-10	-0.825098	0.000112479	-2.90362e-10	-0.835534
47900348	chr12:47900348:G:A	1.47673e-13	-1.99293	-1.13104	4.81644e-06	-1.42434	-1.14204	2.08477e-05	-1.35541	-1.16564
47900630	chr12:47900630:G:A	2.8924e-13	-1.77715	-0.674566	5.29606e-06	-1.8761	-0.595354	2.62462e-05	-1.62268	-0.668098
47901300	chr12:47901300:C:T	7.15585e-13	-1.54587	-2.70255e-10	2.4738e-05	-0.930077	-2.70255e-10	6.67493e-05	-1.35735	-2.70255e-10
47901350	chr12:47901350:C:T	1.60322e-13	-1.88913	-1.15265	2.83805e-06	-1.93789	-1.15741	1.18099e-05	-1.93865	-1.15071
47901398	chr12:47901398:T:C	3.34707e-12	-2.90362e-10	-0.00312847	5.67469e-05	-2.90362e-10	-0.0998159	0.000271918	-2.90362e-10	0.0472057
47901568	chr12:47901568:T:C	1.64656e-13	-1.90877	-1.10634	4.12512e-06	-1.66093	-1.0604	1.75299e-05	-1.61086	-1.08352
47901705	chr12:47901705:T:A	1.47061e-13	-1.94686	-1.18127	5.42161e-06	-1.25914	-1.18889	2.37511e-05	-1.18593	-1.20474
47902053	chr12:47902053:C:T	1.35733e-12	-2.90362e-10	-0.905697	2.46435e-05	-2.90362e-10	-0.933905	0.000106043	-2.90362e-10	-0.894447
47902485	chr12:47902485:C:T	1.438e-13	-1.93164	-1.2189	2.46515e-06	-2.00897	-1.22719	1.15667e-05	-1.88294	-1.22723
47902561	chr12:47902561:C:A	1.28737e-12	-2.90362e-10	-0.958611	2.46691e-05	-2.90362e-10	-0.932866	0.000100858	-2.90362e-10	-0.944587
47902703	chr12:47902703:A:G	1.35657e-13	-2.02958	-1.17926	4.30401e-06	-1.5234	-1.15547	1.38904e-05	-1.7541	-1.173
47902867	chr12:47902867:T:G	1.34163e-12	-2.90362e-10	-0.917331	2.57534e-05	-2.90362e-10	-0.889853	0.000105212	-2.90362e-10	-0.902316
47903047	chr12:47903047:C:T	1.02923e-12	-2.90362e-10	-1.1824	1.89314e-05	-2.90362e-10	-1.1976	7.93889e-05	-2.90362e-10	-1.18394
47903258	chr12:47903258:CTG:C	1.19019e-12	-2.90362e-10	-1.0371	2.24872e-05	-2.90362e-10	-1.02547	9.3695e-05	-2.90362e-10	-1.01825
47903362	chr12:47903362:C:T	2.66317e-12	-2.90362e-10	-0.231697	5.33352e-05	-2.90362e-10	-0.16182	0.000213037	-2.90362e-10	-0.196828
47903512	chr12:47903512:T:G	1.25486e-12	-2.90362e-10	-0.984191	2.45513e-05	-2.90362e-10	-0.937654	9.63729e-05	-2.90362e-10	-0.990071
47903936	chr12:47903936:T:C	1.05316e-12	-2.90362e-10	-1.15942	1.93203e-05	-2.90362e-10	-1.17726	8.11177e-05	-2.90362e-10	-1.16239
47904009	chr12:47904009:A:G	2.51503e-13	-1.3676	-1.22392	6.13444e-06	-1.09094	-1.23356	2.58747e-05	-1.07635	-1.22868
47904149	chr12:47904149:G:A	1.11266e-12	-2.90362e-10	-1.10447	2.09768e-05	-2.90362e-10	-1.095	8.72725e-05	-2.90362e-10	-1.08926
47904512	chr12:47904512:A:G	5.30059e-13	-1.84598	-2.70255e-10	9.20429e-06	-1.91875	-2.70255e-10	3.82301e-05	-1.91467	-2.70255e-10
47905658	chr12:47905658:C:G	1.42551e-12	-2.90362e-10	-0.856683	2.6215e-05	-2.90362e-10	-0.872088	0.000113162	-2.90362e-10	-0.829475
47905787	chr12:47905787:C:T	1.51552e-13	-2.03225	-1.0658	2.94589e-06	-1.94692	-1.11109	1.31567e-05	-1.91653	-1.06483
47905845	chr12:47905845:T:G	1.65816e-12	-2.90362e-10	-0.705505	3.04507e-05	-2.90362e-10	-0.72231	0.000132395	-2.90362e-10	-0.672503
47906043	chr12:47906043:T:C	1.36992e-13	-1.98492	-1.21413	3.91961e-06	-1.55824	-1.21418	1.14129e-05	-1.91529	-1.20826
47906757	chr12:47906757:C:T	1.80172e-12	-2.90362e-10	-0.622472	3.31429e-05	-2.90362e-10	-0.637589	0.00014155	-2.90362e-10	-0.605643
47906909	chr12:47906909:T:C	1.80986e-12	-2.90362e-10	-0.617965	3.37485e-05	-2.90362e-10	-0.61948	0.000146116	-2.90362e-10	-0.573894
47907600	chr12:47907600:G:T	1.35537e-13	-1.98802	-1.2217	3.93962e-06	-1.5448	-1.22254	1.13783e-05	-1.90953	-1.21706
47908115	chr12:47908115:G:A	1.4456e-13	-1.96421	-1.18107	3.83021e-06	-1.61416	-1.18133	1.15154e-05	-1.94304	-1.17157
47908465	chr12:47908465:C:G	1.20834e-12	-2.90362e-10	-1.02196	2.30821e-05	-2.90362e-10	-0.999359	9.45299e-05	-2.90362e-10	-1.00938
47908551	chr12:47908551:G:A	1.0277e-12	-2.90362e-10	-1.18389	1.88748e-05	-2.90362e-10	-1.20059	7.98691e-05	-2.90362e-10	-1.17791
47908576	chr12:47908576:T:C	9.4593e-13	-1.2668	-2.70255e-10	4.00508e-05	-0.44827	-2.70255e-10	0.000116245	-0.802593	-2.70255e-10
47908762	chr12:47908762:C:T	1.4229e-13	-1.93783	-1.22327	2.41245e-06	-2.03057	-1.22721	1.16388e-05	-1.87254	-1.23141
47909113	chr12:47909113:G:A	1.42792e-13	-1.98998	-1.1676	4.15801e-06	-1.54564	-1.16774	1.20873e-05	-1.90896	-1.15718
47909163	chr12:47909163:G:T	1.1123e-12	-2.90362e-10	-1.10479	2.1139e-05	-2.90362e-10	-1.0873	8.68036e-05	-2.90362e-10	-1.09465
47909315	chr12:47909315:T:C	4.17609e-12	-2.90362e-10	0.21816	7.87829e-05	-2.90362e-10	0.228278	0.000335748	-2.90362e-10	0.258066
47909318	chr12:47909318:G:A	1.54417e-12	-2.90362e-10	-0.776726	2.73988e-05	-2.90362e-10	-0.827918	0.000120282	-2.90362e-10	-0.768458
47909596	chr12:47909596:C:G	5.6906e-13	-1.77498	-2.70255e-10	1.72068e-05	-1.29311	-2.70255e-10	5.059e-05	-1.63454	-2.70255e-10
47909778	chr12:47909778:T:A	1.43059e-13	-2.00882	-1.1469	4.42883e-06	-1.4909	-1.15939	1.8971e-05	-1.43668	-1.1787
47910076	chr12:47910076:A:G	1.46896e-13	-1.95282	-1.17642	3.75435e-06	-1.63904	-1.17647	1.14389e-05	-1.95459	-1.16668
47910398	chr12:47910398:T:C	2.74064e-13	-1.27822	-1.22739	7.0513e-06	-0.981406	-1.2038	2.87779e-05	-0.97678	-1.22191
47910586	chr12:47910586:C:A	1.47671e-12	-2.90362e-10	-0.821396	2.64002e-05	-2.90362e-10	-0.865046	0.000110717	-2.90362e-10	-0.851316
47910725	chr12:47910725:A:G	9.80685e-13	-2.90362e-10	-1.23072	1.82891e-05	-2.90362e-10	-1.23211	7.5658e-05	-2.90362e-10	-1.23207
47910769	chr12:47910769:C:T	1.36779e-13	-1.97063	-1.22998	2.42357e-06	-2.02112	-1.23206	1.11121e-05	-1.91668	-1.23358
47910787	chr12:47910787:A:C	1.06173e-12	-2.90362e-10	-1.15131	1.99747e-05	-2.90362e-10	-1.14395	8.19026e-05	-2.90362e-10	-1.15277
47911014	chr12:47911014:A:T	1.28783e-13	-2.02724	-1.23359	3.06726e-06	-1.79063	-1.227	9.90115e-06	-2.03222	-1.23342
47911069	chr12:47911069:T:C	1.03472e-12	-2.90362e-10	-1.17708	1.94184e-05	-2.90362e-10	-1.1722	7.98314e-05	-2.90362e-10	-1.17838
47911447	chr12:47911447:G:A	6.4567e-13	-1.64868	-2.70255e-10	1.07699e-05	-1.76166	-2.70255e-10	4.45288e-05	-1.76216	-2.70255e-10
47911696	chr12:47911696:C:T	1.1335e-12	-2.90362e-10	-1.0859	2.10581e-05	-2.90362e-10	-1.09113	8.87657e-05	-2.90362e-10	-1.0723
47911750	chr12:47911750:C:T	3.04566e-13	-1.16868	-1.2314	7.80464e-06	-0.852287	-1.23141	3.23914e-05	-0.847142	-1.23326
47911861	chr12:47911861:A:G	3.11946e-13	-1.14893	-1.22721	7.65807e-06	-0.869264	-1.23339	3.20351e-05	-0.860617	-1.23085
47911914	chr12:47911914:T:G	1.02453e-12	-2.90362e-10	-1.18698	1.92181e-05	-2.90362e-10	-1.18256	7.90545e-05	-2.90362e-10	-1.18816
47912295	chr12:47912295:C:T	9.87367e-13	-2.90362e-10	-1.22393	1.83327e-05	-2.90362e-10	-1.22973	7.62179e-05	-2.90362e-10	-1.2247
47912377	chr12:47912377:T:C	1.40782e-12	-2.90362e-10	-0.869174	2.70824e-05	-2.90362e-10	-0.839532	0.000110517	-2.90362e-10	-0.853124
47912553	chr12:47912553:A:G	1.44823e-13	-1.96474	-1.17871	5.21235e-06	-1.30223	-1.18516	2.45902e-05	-1.1529	-1.20305
47913321	chr12:47913321:A:G	1.67951e-13	-1.76556	-1.22974	2.88905e-06	-1.85146	-1.22603	1.19492e-05	-1.84813	-1.22951
47913858	chr12:47913858:G:A	3.52088e-13	-1.02255	-1.23254	8.72742e-06	-0.74196	-1.22999	3.62762e-05	-0.733553	-1.23358
47914100	chr12:47914100:A:G	1.47478e-13	-1.89279	-1.2325	2.39276e-06	-2.03296	-1.23301	1.19476e-05	-1.84462	-1.23314
47914127	chr12:47914127:T:C	1.23691e-12	-2.90362e-10	-0.998595	2.24937e-05	-2.90362e-10	-1.02518	9.35936e-05	-2.90362e-10	-1.01933
47914173	chr12:47914173:G:A	1.30437e-13	-2.03155	-1.21653	3.11369e-06	-1.8177	-1.18491	1.00356e-05	-2.03296	-1.2192
47914205	chr12:47914205:G:A	4.75268e-13	-1.95509	-2.70255e-10	1.08283e-05	-1.75626	-2.70255e-10	4.68716e-05	-1.71088	-2.70255e-10
47914289	chr12:47914289:C:T	1.82416e-13	-1.68306	-1.22962	3.09522e-06	-1.78268	-1.22588	1.27971e-05	-1.77969	-1.22939
47914391	chr12:47914391:A:G	1.49249e-13	-1.88122	-1.23213	2.39391e-06	-2.03277	-1.23272	1.21086e-05	-1.83104	-1.23334
47914453	chr12:47914453:G:A	9.99376e-13	-2.90362e-10	-1.21184	1.85701e-05	-2.90362e-10	-1.21686	7.71028e-05	-2.90362e-10	-1.21316
47914824	chr12:47914824:A:G	1.57685e-13	-1.87817	-1.1802	6.19479e-06	-1.1285	-1.18621	3.02969e-05	-0.943155	-1.2041
47915160	chr12:47915160:A:C	1.20895e-12	-2.90362e-10	-1.02146	2.29355e-05	-2.90362e-10	-1.00573	9.20724e-05	-2.90362e-10	-1.03572
47915249	chr12:47915249:C:T	9.9185e-13	-2.90362e-10	-1.2194	1.8449e-05	-2.90362e-10	-1.22341	7.65425e-05	-2.90362e-10	-1.22045
47915726	chr12:47915726:G:A	3.43361e-13	-1.04717	-1.23301	8.48746e-06	-0.770954	-1.22887	3.52115e-05	-0.763348	-1.23357
47915787	chr12:47915787:C:T	1.54126e-13	-1.96728	-1.11392	5.50486e-06	-1.306	-1.12679	2.56642e-05	-1.16021	-1.15298
47916002	chr12:47916002:AC:A	1.32091e-13	-2.00801	-1.22746	2.65889e-06	-1.95719	-1.20332	1.0229e-05	-2.00338	-1.22968
47916005	chr12:47916005:AC:A	1.30879e-13	-2.02598	-1.21872	2.69437e-06	-1.91431	-1.23295	1.01975e-05	-2.02267	-1.21348
47916050	chr12:47916050:A:G	9.03764e-13	-1.3124	-2.70255e-10	0.000108918	0.552182	-2.70255e-10	0.000330414	0.242051	-2.70255e-10
47916072	chr12:47916072:A:T	1.66088e-13	-1.8431	-1.16335	2.55818e-06	-2.0292	-1.16992	1.32233e-05	-1.78602	-1.19029
47916569	chr12:47916569:A:G	1.84484e-13	-1.9276	-0.973813	4.5286e-06	-1.7196	-0.908404	1.91204e-05	-1.66651	-0.941031
47916705	chr12:47916705:G:A	1.01851e-12	-2.90362e-10	-1.19287	1.90994e-05	-2.90362e-10	-1.18876	7.85938e-05	-2.90362e-10	-1.194
47917148	chr12:47917148:G:A	1.2954e-13	-2.0329	-1.22208	2.95484e-06	-1.8559	-1.19907	9.99545e-06	-2.03097	-1.2252
47917289	chr12:47917289:A:G	1.20854e-12	-2.90362e-10	-1.0218	2.20633e-05	-2.90362e-10	-1.0445	9.4197e-05	-2.90362e-10	-1.01291
47917468	chr12:47917468:A:T	1.60342e-12	-2.90362e-10	-0.739077	2.94367e-05	-2.90362e-10	-0.756174	0.000127849	-2.90362e-10	-0.707444
47917505	chr12:47917505:C:A	1.31434e-13	-2.02186	-1.2186	2.78691e-06	-1.92582	-1.18767	1.02054e-05	-2.0133	-1.22208
47917564	chr12:47917564:A:T	1.64213e-13	-2.03241	-0.985398	3.11568e-06	-1.96127	-1.04071	1.40898e-05	-1.92916	-0.983686
47917592	chr12:47917592:T:C	1.01412e-12	-2.90362e-10	-1.19719	1.89086e-05	-2.90362e-10	-1.1988	7.85393e-05	-2.90362e-10	-1.1947
47917848	chr12:47917848:C:T	1.11303e-12	-2.90362e-10	-1.10413	2.05249e-05	-2.90362e-10	-1.11678	8.59855e-05	-2.90362e-10	-1.10412
47917904	chr12:47917904:A:T	2.3101e-12	-2.90362e-10	-0.373926	4.04198e-05	-2.90362e-10	-0.439099	0.000171187	-2.90362e-10	-0.415539
47918084	chr12:47918084:A:G	1.25755e-12	-2.90362e-10	-0.982053	2.45141e-05	-2.90362e-10	-0.939168	9.78144e-05	-2.90362e-10	-0.975224
47918086	chr12:47918086:A:G	1.29475e-13	-2.03284	-1.22264	2.9595e-06	-1.85328	-1.20011	9.98836e-06	-2.03123	-1.22564
47918108	chr12:47918108:C:T	1.0182e-12	-2.90362e-10	-1.19318	1.90999e-05	-2.90362e-10	-1.18874	7.85918e-05	-2.90362e-10	-1.19403
47918314	chr12:47918314:T:C	9.7891e-13	-2.90362e-10	-1.23253	1.83112e-05	-2.90362e-10	-1.23091	7.56345e-05	-2.90362e-10	-1.23238
47918399	chr12:47918399:A:C	9.78304e-13	-2.90362e-10	-1.23315	1.82917e-05	-2.90362e-10	-1.23197	7.55853e-05	-2.90362e-10	-1.23303
47918470	chr12:47918470:G:A	2.97732e-13	-1.19563	-1.22715	6.11091e-06	-1.12232	-1.20602	2.51272e-05	-1.11269	-1.22165
47918519	chr12:47918519:G:A	9.94388e-13	-2.90362e-10	-1.21684	1.84216e-05	-2.90362e-10	-1.22489	7.6739e-05	-2.90362e-10	-1.21789
47918579	chr12:47918579:A:T	1.01036e-12	-2.90362e-10	-1.20091	1.89382e-05	-2.90362e-10	-1.19723	7.79744e-05	-2.90362e-10	-1.20192
47918656	chr12:47918656:C:A	1.28682e-13	-2.02994	-1.23168	3.01518e-06	-1.80373	-1.23103	9.92153e-06	-2.03295	-1.23064
47918807	chr12:47918807:T:C	1.31148e-13	-2.00938	-1.23326	2.59707e-06	-1.95509	-1.22895	1.02595e-05	-1.99764	-1.23246
47918952	chr12:47918952:C:T	2.58808e-13	-1.32943	-1.23346	6.47698e-06	-1.04311	-1.22705	2.67443e-05	-1.03866	-1.23331
47919077	chr12:47919077:T:C	1.44157e-13	-1.94988	-1.19818	5.37957e-06	-1.25243	-1.20338	2.55563e-05	-1.10034	-1.21707
47919101	chr12:47919101:G:A	1.38645e-12	-2.90362e-10	-0.88447	2.66567e-05	-2.90362e-10	-0.855378	0.000108811	-2.90362e-10	-0.868686
47919235	chr12:47919235:T:A	1.28324e-13	-2.03207	-1.23234	2.95496e-06	-1.8349	-1.22003	9.90138e-06	-2.03253	-1.23309
47919254	chr12:47919254:T:C	1.38015e-12	-2.90362e-10	-0.889025	2.65306e-05	-2.90362e-10	-0.86012	0.000108303	-2.90362e-10	-0.873366
47919359	chr12:47919359:G:A	1.40611e-12	-2.90362e-10	-0.870386	2.70501e-05	-2.90362e-10	-0.840727	0.000110388	-2.90362e-10	-0.854296
47919398	chr12:47919398:C:G	1.34973e-13	-2.0239	-1.18999	4.91161e-06	-1.35859	-1.18823	1.36282e-05	-1.76513	-1.18102
47919671	chr12:47919671:A:G	9.78808e-13	-2.90362e-10	-1.23263	1.83078e-05	-2.90362e-10	-1.23109	7.56282e-05	-2.90362e-10	-1.23247
47919867	chr12:47919867:C:A	1.71868e-13	-1.74945	-1.22279	3.95349e-06	-1.56696	-1.19686	1.61321e-05	-1.56101	-1.21647
47919874	chr12:47919874:C:T	1.37485e-13	-2.01104	-1.18442	2.89725e-06	-1.94694	-1.12771	1.06502e-05	-2.00217	-1.19055
47920142	chr12:47920142:G:A	3.18333e-12	-2.90362e-10	-0.0532871	7.21304e-05	-2.90362e-10	0.140058	0.000246093	-2.90362e-10	-0.0525858
47920344	chr12:47920344:T:C	1.01878e-12	-2.90362e-10	-1.19261	1.91046e-05	-2.90362e-10	-1.18849	7.8614e-05	-2.90362e-10	-1.19375
47920819	chr12:47920819:T:G	1.49009e-13	-1.91704	-1.19792	5.94672e-06	-1.15241	-1.20317	2.84858e-05	-0.991961	-1.21693
47920979	chr12:47920979:C:T	7.66943e-13	-1.47656	-2.70255e-10	3.82199e-05	-0.495062	-2.70255e-10	6.6512e-05	-1.36091	-2.70255e-10
47920999	chr12:47920999:C:T	5.53752e-13	-1.80225	-2.70255e-10	1.04833e-05	-1.78864	-2.70255e-10	3.82512e-05	-1.91412	-2.70255e-10
47921107	chr12:47921107:A:G	2.32995e-13	-1.4452	-1.22275	5.80024e-06	-1.18628	-1.19424	2.36055e-05	-1.18114	-1.21568
47921117	chr12:47921117:G:A	2.785e-13	-1.2572	-1.23235	5.58721e-06	-1.19751	-1.22043	2.31829e-05	-1.18504	-1.22984
47921152	chr12:47921152:G:T	2.3245e-13	-2.03293	-0.637362	7.09277e-06	-1.66683	-0.512513	1.79685e-05	-2.01609	-0.653586
47921232	chr12:47921232:A:G	2.01008e-13	-2.03107	-0.784556	3.72952e-06	-1.94716	-0.874978	1.73835e-05	-1.91128	-0.791492
47922199	chr12:47922199:G:C	1.29731e-12	-2.90362e-10	-0.95092	2.48729e-05	-2.90362e-10	-0.924639	0.000101406	-2.90362e-10	-0.939161
47922350	chr12:47922350:A:G	1.23843e-12	-2.90362e-10	-0.997373	2.23619e-05	-2.90362e-10	-1.03106	9.63217e-05	-2.90362e-10	-0.990602
47922478	chr12:47922478:T:C	1.30739e-13	-2.03168	-1.21409	2.91222e-06	-1.87422	-1.19528	1.01082e-05	-2.02771	-1.21723
47922515	chr12:47922515:T:C	1.98133e-12	-2.90362e-10	-0.527447	3.54712e-05	-2.90362e-10	-0.569698	0.000158705	-2.90362e-10	-0.491246
47922939	chr12:47922939:C:T	1.44344e-13	-2.00497	-1.1418	3.00397e-06	-1.95116	-1.08732	1.11987e-05	-1.99737	-1.14513
47922962	chr12:47922962:C:T	1.35693e-13	-2.03288	-1.17569	3.19568e-06	-1.83556	-1.14106	1.04481e-05	-2.03218	-1.1797
47922993	chr12:47922993:A:G	2.29823e-13	-1.98974	-0.691915	8.88456e-06	-1.38769	-0.56641	1.84577e-05	-1.93651	-0.706302
47922995	chr12:47922995:T:G	9.83732e-13	-2.90362e-10	-1.22762	1.83221e-05	-2.90362e-10	-1.23031	7.59326e-05	-2.90362e-10	-1.22845
47923019	chr12:47923019:A:C	1.79555e-12	-2.90362e-10	-0.625902	3.4268e-05	-2.90362e-10	-0.604205	0.000143512	-2.90362e-10	-0.59188
47923622	chr12:47923622:G:A	1.62631e-12	-2.90362e-10	-0.724902	3.12398e-05	-2.90362e-10	-0.696726	0.000127857	-2.90362e-10	-0.70738
47924216	chr12:47924216:G:A	1.68864e-13	-1.84384	-1.14603	4.25538e-06	-1.62186	-1.06837	1.60781e-05	-1.65509	-1.12575
47924327	chr12:47924327:CT:C	4.41499e-13	-2.0288	-2.70255e-10	8.44554e-06	-2.00478	-2.70255e-10	3.46986e-05	-2.0116	-2.70255e-10
47924787	chr12:47924787:C:T	1.33478e-12	-2.90362e-10	-0.922446	2.38857e-05	-2.90362e-10	-0.965136	0.000103726	-2.90362e-10	-0.916542
47924801	chr12:47924801:G:C	2.009e-12	-2.90362e-10	-0.513576	3.84325e-05	-2.90362e-10	-0.489513	0.000161089	-2.90362e-10	-0.476336
47925489	chr12:47925489:G:A	9.87692e-13	-2.90362e-10	-1.2236	1.85296e-05	-2.90362e-10	-1.21905	7.63978e-05	-2.90362e-10	-1.22234
47925542	chr12:47925542:T:C	1.68779e-13	-1.86171	-1.12867	2.59298e-06	-2.02699	-1.15862	1.41372e-05	-1.76052	-1.14897
47925543	chr12:47925543:G:A	1.2906e-13	-2.02664	-1.23205	3.40621e-06	-1.67975	-1.23307	1.00438e-05	-2.01775	-1.23359
47925800	chr12:47925800:G:A	1.77843e-13	-1.84368	-1.09439	2.67933e-06	-2.02322	-1.12963	1.49167e-05	-1.73774	-1.11807
47925811	chr12:47925811:A:G	1.76041e-13	-1.85544	-1.09282	2.67631e-06	-2.0257	-1.12828	1.47246e-05	-1.75214	-1.11664
47925830	chr12:47925830:A:G	1.45929e-13	-1.92393	-1.21192	5.95924e-06	-1.14584	-1.20763	3.07984e-05	-0.940714	-1.19012
47925919	chr12:47925919:A:T	1.75324e-13	-1.8505	-1.10183	2.65818e-06	-2.02471	-1.13606	1.4691e-05	-1.74626	-1.1248
47925964	chr12:47925964:G:A	9.84291e-13	-2.90362e-10	-1.22705	1.84516e-05	-2.90362e-10	-1.22327	7.61214e-05	-2.90362e-10	-1.22597
47926077	chr12:47926077:A:G	2.02069e-13	-1.8492	-0.961165	3.03435e-06	-2.02526	-1.00316	1.67534e-05	-1.74869	-0.991009
47926100	chr12:47926100:A:G	3.95984e-13	-0.90408	-1.23352	1.56304e-05	-0.156217	-1.23298	6.54377e-05	-0.14377	-1.23343
47926137	chr12:47926137:G:T	2.6522e-13	-1.50606	-1.03235	3.03396e-06	-1.96183	-1.06672	1.99337e-05	-1.50375	-1.06213
47926229	chr12:47926229:C:T	1.35543e-13	-2.02504	-1.18464	3.55117e-06	-1.66546	-1.20568	1.04194e-05	-2.01485	-1.19978
47926326	chr12:47926326:C:T	1.79374e-13	-1.84454	-1.08496	2.69997e-06	-2.02364	-1.12153	1.49653e-05	-1.74303	-1.10953
47926359	chr12:47926359:G:A	1.36614e-12	-2.90362e-10	-0.899224	2.44121e-05	-2.90362e-10	-0.94334	0.000106202	-2.90362e-10	-0.892956
47926559	chr12:47926559:G:GT	1.76906e-13	-1.84452	-1.09883	2.6661e-06	-2.0235	-1.1343	1.48282e-05	-1.73922	-1.12254
47926811	chr12:47926811:C:A	9.87437e-13	-2.90362e-10	-1.22386	1.84164e-05	-2.90362e-10	-1.22518	7.66565e-05	-2.90362e-10	-1.21896
47927106	chr12:47927106:A:G	1.016e-12	-2.90362e-10	-1.19534	1.95089e-05	-2.90362e-10	-1.16755	7.94229e-05	-2.90362e-10	-1.18351
47927149	chr12:47927149:G:C	4.4384e-13	-2.02351	-2.70255e-10	1.28973e-05	-1.5814	-2.70255e-10	4.6322e-05	-1.72268	-2.70255e-10
47927152	chr12:47927152:G:C	1.43466e-13	-1.91964	-1.23323	2.40586e-06	-2.03095	-1.22956	1.17461e-05	-1.86455	-1.23022
47927240	chr12:47927240:G:A	1.44328e-13	-1.91329	-1.23359	5.99636e-06	-1.11402	-1.23325	3.06272e-05	-0.906829	-1.22958
47927634	chr12:47927634:A:G	4.86892e-13	-0.863867	-1.06706	1.95209e-05	-0.0890674	-1.07786	8.44175e-05	-0.0578693	-1.06465
47927916	chr12:47927916:A:G	1.40279e-13	-1.96214	-1.2132	4.07368e-06	-1.52208	-1.21179	1.20895e-05	-1.85856	-1.20741
47928423	chr12:47928423:T:G	9.87784e-12	-2.90362e-10	1.07908	0.000164015	-2.90362e-10	0.961542	0.000717175	-2.90362e-10	1.01702
47928746	chr12:47928746:G:A	1.76343e-11	-2.90362e-10	1.65863	0.000290812	-2.90362e-10	1.53426	0.00127419	-2.90362e-10	1.59177
47929073	chr12:47929073:T:TG	5.06895e-13	-0.673249	-1.21742	2.3721e-05	0.243254	-1.21531	0.000100148	0.263767	-1.21542
47929436	chr12:47929436:C:T	1.33426e-12	-2.90362e-10	-0.92284	2.37024e-05	-2.90362e-10	-0.972842	0.000102291	-2.90362e-10	-0.930476
47929603	chr12:47929603:G:A	1.54929e-12	-2.90362e-10	-0.773418	2.78892e-05	-2.90362e-10	-0.810178	0.000124369	-2.90362e-10	-0.735045
47929907	chr12:47929907:A:G	1.79575e-12	-2.90362e-10	-0.625795	3.42868e-05	-2.90362e-10	-0.603657	0.000143497	-2.90362e-10	-0.591982
47930044	chr12:47930044:G:A	1.09801e-12	-2.90362e-10	-1.11772	1.9779e-05	-2.90362e-10	-1.15379	8.30645e-05	-2.90362e-10	-1.13868
47930691	chr12:47930691:T:C	1.44742e-13	-1.93287	-1.21115	5.90132e-06	-1.15793	-1.20531	3.03677e-05	-0.956476	-1.18844
47931044	chr12:47931044:C:T	1.25442e-12	-2.90362e-10	-0.984541	2.30057e-05	-2.90362e-10	-1.00267	9.80777e-05	-2.90362e-10	-0.972535
47931271	chr12:47931271:C:T	9.86097e-13	-2.90362e-10	-1.22522	1.85684e-05	-2.90362e-10	-1.21696	7.60118e-05	-2.90362e-10	-1.22741
47931371	chr12:47931371:G:T	1.01823e-12	-2.90362e-10	-1.19315	1.89821e-05	-2.90362e-10	-1.19492	7.91629e-05	-2.90362e-10	-1.18679
47931902	chr12:47931902:C:T	3.92414e-13	-2.02353	-0.123128	1.46111e-05	-1.55263	0.0959933	3.09531e-05	-1.99282	-0.132997
47932060	chr12:47932060:A:G	1.46101e-13	-1.94998	-1.18469	3.46018e-06	-1.78593	-1.11117	1.30679e-05	-1.8186	-1.16954
47932299	chr12:47932299:T:C	1.04137e-12	-2.90362e-10	-1.17068	1.92685e-05	-2.90362e-10	-1.17995	8.02659e-05	-2.90362e-10	-1.17295
47932378	chr12:47932378:T:G	2.09039e-12	-2.90362e-10	-0.473864	3.70712e-05	-2.90362e-10	-0.525576	0.000167714	-2.90362e-10	-0.436036
47932671	chr12:47932671:C:T	1.654e-12	-2.90362e-10	-0.708021	3.15514e-05	-2.90362e-10	-0.686801	0.000131764	-2.90362e-10	-0.677286
47932777	chr12:47932777:A:G	1.84594e-12	-2.90362e-10	-0.598228	3.24474e-05	-2.90362e-10	-0.658799	0.000143862	-2.90362e-10	-0.589441
47933097	chr12:47933097:A:G	1.4801e-13	-1.95207	-1.16962	5.77172e-06	-1.2231	-1.16235	2.98071e-05	-1.02826	-1.13529
47933195	chr12:47933195:A:G	1.97068e-12	-2.90362e-10	-0.532835	4.18672e-05	-2.90362e-10	-0.403914	0.000149026	-2.90362e-10	-0.554172
47933288	chr12:47933288:C:T	4.5762e-13	-2.01943	0.0264976	1.77071e-05	-1.5236	0.259145	3.62189e-05	-1.9844	0.015681
47933313	chr12:47933313:A:G	2.08656e-13	-1.77696	-1.00132	3.32205e-06	-2.02838	-0.909456	1.65928e-05	-1.74611	-1.00322
47933323	chr12:47933323:A:G	1.79785e-13	-1.96064	-0.966564	3.5661e-06	-1.99883	-0.86811	1.40234e-05	-1.94878	-0.968784
47933533	chr12:47933533:A:G	9.80417e-13	-2.90362e-10	-1.23099	1.83657e-05	-2.90362e-10	-1.22793	7.57506e-05	-2.90362e-10	-1.23085
47933584	chr12:47933584:A:AG	1.00799e-12	-2.90362e-10	-1.20325	1.87049e-05	-2.90362e-10	-1.20963	7.77405e-05	-2.90362e-10	-1.20492
47934132	chr12:47934132:T:C	2.02764e-12	-2.90362e-10	-0.504341	3.59971e-05	-2.90362e-10	-0.55498	0.000162627	-2.90362e-10	-0.466836
47934261	chr12:47934261:G:A	1.45661e-13	-2.02789	-1.1098	3.0236e-06	-1.94298	-1.08899	1.11694e-05	-2.03259	-1.11252
47934523	chr12:47934523:C:T	1.68108e-12	-2.90362e-10	-0.69178	3.20926e-05	-2.90362e-10	-0.669792	0.000134019	-2.90362e-10	-0.660314
47934671	chr12:47934671:A:T	3.40984e-13	-2.01471	-0.272426	1.37524e-05	-1.49171	-0.0254975	2.79307e-05	-1.97515	-0.253423
47935071	chr12:47935071:G:A	1.09894e-12	-2.90362e-10	-1.11686	2.04814e-05	-2.90362e-10	-1.1189	8.57205e-05	-2.90362e-10	-1.1072
47935149	chr12:47935149:C:T	2.43906e-12	-2.90362e-10	-0.3196	4.71077e-05	-2.90362e-10	-0.285981	0.000196781	-2.90362e-10	-0.276205
47935459	chr12:47935459:G:A	2.81158e-12	-0.177468	-2.70255e-10	1.74711e-05	-1.27787	-2.70255e-10	8.54737e-05	-1.11009	-2.70255e-10
47935516	chr12:47935516:G:A	1.02089e-12	-2.90362e-10	-1.19054	1.88785e-05	-2.90362e-10	-1.2004	7.96905e-05	-2.90362e-10	-1.18015
47935605	chr12:47935605:T:A	1.00833e-12	-2.90362e-10	-1.20292	1.87019e-05	-2.90362e-10	-1.20979	7.77485e-05	-2.90362e-10	-1.20482
47935992	chr12:47935992:C:G	1.05514e-12	-2.90362e-10	-1.15754	1.90894e-05	-2.90362e-10	-1.18929	8.00326e-05	-2.90362e-10	-1.17586
47936065	chr12:47936065:G:A	2.47756e-12	-2.90362e-10	-0.303942	4.76751e-05	-2.90362e-10	-0.274008	0.00019978	-2.90362e-10	-0.26108
47936190	chr12:47936190:G:A	2.15034e-12	-2.90362e-10	-0.44559	4.12395e-05	-2.90362e-10	-0.41902	0.000172619	-2.90362e-10	-0.407209
47936637	chr12:47936637:T:C	5.01953e-13	-0.964775	-0.935688	1.57431e-05	-0.418288	-0.963729	7.19819e-05	-0.343691	-0.93819
47936665	chr12:47936665:A:T	2.1473e-13	-2.00882	-0.740776	7.78652e-06	-1.46657	-0.61945	1.70307e-05	-1.96779	-0.755485
47936846	chr12:47936846:G:A	1.51673e-13	-1.88311	-1.21414	2.51505e-06	-2.02821	-1.18791	1.18942e-05	-1.86499	-1.21725
47937014	chr12:47937014:G:T	1.00846e-12	-2.90362e-10	-1.20279	1.84851e-05	-2.90362e-10	-1.22145	7.70251e-05	-2.90362e-10	-1.21416
47937158	chr12:47937158:G:A	1.5377e-13	-1.86825	-1.21526	2.50525e-06	-2.03042	-1.18961	1.20683e-05	-1.84945	-1.21826
47937523	chr12:47937523:C:T	1.33996e-13	-2.02596	-1.1952	2.97599e-06	-1.88344	-1.1644	1.03368e-05	-2.02323	-1.19935
47937637	chr12:47937637:C:G	1.35515e-13	-2.02625	-1.18363	3.027e-06	-1.88174	-1.14911	1.045e-05	-2.02334	-1.18835
47937747	chr12:47937747:T:C	3.80019e-13	-0.956751	-1.222	1.20769e-05	-0.419357	-1.22777	5.32562e-05	-0.358945	-1.22424
47938191	chr12:47938191:TG:T	3.5865e-13	-1.28391	-0.952714	1.07488e-05	-0.794714	-0.968909	4.78937e-05	-0.732545	-0.956766
47938470	chr12:47938470:G:T	1.09412e-12	-2.90362e-10	-1.12126	2.05614e-05	-2.90362e-10	-1.115	8.5479e-05	-2.90362e-10	-1.11002
47938530	chr12:47938530:G:A	2.56193e-12	-0.270453	-2.70255e-10	3.93194e-05	-0.466699	-2.70255e-10	0.000111058	-0.848244	-2.70255e-10
47938716	chr12:47938716:A:G	2.35885e-12	-2.90362e-10	-0.353042	4.53041e-05	-2.90362e-10	-0.32502	0.000190072	-2.90362e-10	-0.310895
47938746	chr12:47938746:G:A	2.4345e-13	-1.90879	-0.715272	4.50965e-06	-2.02523	-0.606969	1.93743e-05	-1.88171	-0.712636
47938858	chr12:47938858:C:A	5.71684e-13	-2.02701	0.256631	2.03292e-05	-1.60187	0.47551	4.52484e-05	-2.00737	0.261245
47938941	chr12:47938941:T:C	1.4246e-13	-1.95386	-1.20605	5.36835e-06	-1.24125	-1.21665	2.68509e-05	-1.04636	-1.22164
47939111	chr12:47939111:G:T	1.24467e-12	-2.90362e-10	-0.992344	2.35135e-05	-2.90362e-10	-0.980842	9.71874e-05	-2.90362e-10	-0.981655
47939241	chr12:47939241:G:T	2.31559e-12	-2.90362e-10	-0.37155	4.4539e-05	-2.90362e-10	-0.342052	0.000186418	-2.90362e-10	-0.330307
47939317	chr12:47939317:G:A	1.23554e-12	-2.90362e-10	-0.999703	2.24864e-05	-2.90362e-10	-1.02551	9.70336e-05	-2.90362e-10	-0.983239
47939815	chr12:47939815:A:G	1.72699e-13	-1.8102	-1.15722	2.71793e-06	-2.03292	-1.10563	1.3293e-05	-1.80925	-1.16181
47939853	chr12:47939853:T:A	1.69604e-13	-1.81569	-1.16981	2.67391e-06	-2.03289	-1.12199	1.31454e-05	-1.8082	-1.17402
47939922	chr12:47939922:T:C	1.637e-13	-1.84098	-1.17996	2.64115e-06	-2.03162	-1.13558	1.26819e-05	-1.8343	-1.18382
47939943	chr12:47939943:T:C	1.68329e-13	-1.81329	-1.17976	2.63854e-06	-2.03293	-1.13526	1.30544e-05	-1.80555	-1.18362
47939963	chr12:47939963:C:T	2.05116e-12	-2.90362e-10	-0.492809	3.96023e-05	-2.90362e-10	-0.459531	0.000161857	-2.90362e-10	-0.471585
47939967	chr12:47939967:A:G	1.6983e-13	-1.81067	-1.1735	2.66071e-06	-2.03295	-1.12687	1.31673e-05	-1.80298	-1.17757
47940064	chr12:47940064:C:A	1.29882e-12	-2.90362e-10	-0.949756	2.59239e-05	-2.90362e-10	-0.883253	9.83849e-05	-2.90362e-10	-0.969409
47940072	chr12:47940072:G:A	1.69198e-13	-1.812	-1.1759	2.65189e-06	-2.03294	-1.13021	1.31153e-05	-1.80458	-1.17994
47940107	chr12:47940107:T:A	1.6691e-13	-1.81329	-1.18822	4.28163e-06	-1.56789	-1.11619	1.6043e-05	-1.60944	-1.17358
47940495	chr12:47940495:G:T	3.06851e-12	-0.0900225	-2.70255e-10	1.94398e-05	-1.1711	-2.70255e-10	9.49399e-05	-1.00505	-2.70255e-10
47940649	chr12:47940649:G:A	1.20526e-12	-2.90362e-10	-1.02452	2.24519e-05	-2.90362e-10	-1.02704	9.36472e-05	-2.90362e-10	-1.01876
47940660	chr12:47940660:C:T	4.012e-12	-2.90362e-10	0.178074	7.45769e-05	-2.90362e-10	0.173414	0.000326474	-2.90362e-10	0.230054
47940820	chr12:47940820:G:A	1.0322e-12	-2.90362e-10	-1.17952	1.91025e-05	-2.90362e-10	-1.1886	7.96818e-05	-2.90362e-10	-1.18026
47940856	chr12:47940856:T:C	3.4861e-13	-1.29297	-0.972044	3.39464e-06	-1.90014	-1.01608	2.5126e-05	-1.33486	-0.999533
47941763	chr12:47941763:C:A	4.10389e-12	-2.90362e-10	0.20072	7.88087e-05	-2.90362e-10	0.228606	0.000333249	-2.90362e-10	0.250595
47942042	chr12:47942042:G:A	1.79017e-12	-1.38022	0.751322	5.6664e-05	-0.899916	0.798638	0.000195984	-1.03533	0.75507
47942280	chr12:47942280:C:T	1.14315e-12	-2.90362e-10	-1.07742	2.12078e-05	-2.90362e-10	-1.08405	8.931e-05	-2.90362e-10	-1.06618
47942358	chr12:47942358:G:C	1.37375e-12	0.20288	-1.09655	7.65392e-06	-0.951092	-1.15211	4.03202e-05	-0.744086	-1.11736
47942528	chr12:47942528:G:T	1.62982e-13	-1.91839	-1.10694	6.09322e-06	-1.19526	-1.13599	1.21859e-05	-1.95026	-1.10775
47942567	chr12:47942567:G:C	1.14278e-12	-2.90362e-10	-1.07775	2.17739e-05	-2.90362e-10	-1.05771	8.97297e-05	-2.90362e-10	-1.06149
47942640	chr12:47942640:C:A	3.0694e-12	-2.90362e-10	-0.0897341	5.88946e-05	-2.90362e-10	-0.0626678	0.000248355	-2.90362e-10	-0.0434355
47942830	chr12:47942830:G:A	1.00266e-12	-2.90362e-10	-1.20856	1.89133e-05	-2.90362e-10	-1.19855	7.83985e-05	-2.90362e-10	-1.19649
47942997	chr12:47942997:G:A	1.23063e-12	-2.90362e-10	-1.00369	2.26097e-05	-2.90362e-10	-1.02004	9.51497e-05	-2.90362e-10	-1.00284
47943286	chr12:47943286:G:A	1.4796e-13	-1.90146	-1.22057	6.81214e-06	-0.997129	-1.22258	1.13487e-05	-1.91205	-1.21714
47943401	chr12:47943401:C:A	9.9746e-13	-2.90362e-10	-1.21376	1.86894e-05	-2.90362e-10	-1.21046	7.69011e-05	-2.90362e-10	-1.21578
47943427	chr12:47943427:G:A	9.95213e-13	-2.90362e-10	-1.21601	1.86518e-05	-2.90362e-10	-1.21248	7.70913e-05	-2.90362e-10	-1.2133
47943534	chr12:47943534:C:G	2.26135e-13	-1.46641	-1.23142	2.46434e-06	-2.00335	-1.23315	1.01909e-05	-2.00643	-1.23037
47943545	chr12:47943545:C:T	1.16686e-12	-2.90362e-10	-1.0569	2.34152e-05	-2.90362e-10	-0.98503	9.31355e-05	-2.90362e-10	-1.02424
47943846	chr12:47943846:C:T	1.31832e-13	-2.00425	-1.23319	5.74719e-06	-1.15629	-1.23341	1.89097e-05	-1.38523	-1.23339
47944052	chr12:47944052:A:G	9.79893e-13	-2.90362e-10	-1.23153	1.82621e-05	-2.90362e-10	-1.23359	7.57753e-05	-2.90362e-10	-1.23052
47944209	chr12:47944209:G:C	1.23637e-12	-2.90362e-10	-0.999038	2.29157e-05	-2.90362e-10	-1.00659	9.81013e-05	-2.90362e-10	-0.972295
47944267	chr12:47944267:C:A	8.57531e-13	-1.59509	0.230173	2.1892e-05	-1.27561	0.223316	6.24209e-05	-1.72964	0.305243
47944413	chr12:47944413:C:T	2.38847e-13	-1.42392	-1.21923	2.46187e-06	-2.01292	-1.22458	1.04642e-05	-1.99331	-1.21702
47944631	chr12:47944631:G:A	1.28973e-13	-2.02714	-1.23222	3.61338e-06	-1.62845	-1.22532	9.94355e-06	-2.03295	-1.22843
47944639	chr12:47944639:G:A	1.91474e-13	-2.00778	-0.856442	9.85726e-06	-1.05777	-0.792444	1.70505e-05	-1.90529	-0.816823
47944768	chr12:47944768:T:C	1.21076e-12	-0.743083	-0.276881	9.85524e-06	-1.53079	-0.319627	4.96733e-05	-1.37703	-0.275797
47945512	chr12:47945512:A:C	1.01965e-12	-0.801435	-0.390324	8.49627e-06	-1.5682	-0.430591	4.24911e-05	-1.41952	-0.389481
47945617	chr12:47945617:G:C	1.15569e-12	-2.90362e-10	-1.06652	2.02755e-05	-2.90362e-10	-1.12901	8.7044e-05	-2.90362e-10	-1.09188
47945690	chr12:47945690:A:G	1.97192e-12	-2.90362e-10	-0.532206	3.60106e-05	-2.90362e-10	-0.554603	0.00015495	-2.90362e-10	-0.515194
47945957	chr12:47945957:G:C	5.85885e-13	-1.74585	-2.70255e-10	8.32595e-06	-2.01904	-2.70255e-10	3.6814e-05	-1.95242	-2.70255e-10
47946043	chr12:47946043:T:C	5.20854e-13	-1.04575	-0.817752	1.50948e-05	-0.644812	-0.779253	2.7573e-05	-1.41001	-0.831447
47946053	chr12:47946053:C:G	2.22452e-12	-2.90362e-10	-0.411675	4.72898e-05	-2.90362e-10	-0.282124	0.000181443	-2.90362e-10	-0.357357
47946226	chr12:47946226:T:A	1.36627e-13	-2.03021	-1.1715	5.39056e-06	-1.27461	-1.17916	1.78017e-05	-1.49565	-1.18335
47946412	chr12:47946412:C:T	7.41907e-13	-1.50975	-2.70255e-10	3.24771e-05	-0.657882	-2.70255e-10	6.20978e-05	-1.42959	-2.70255e-10
47947176	chr12:47947176:C:T	8.86077e-13	-1.33217	-2.70255e-10	9.98022e-06	-1.83781	-2.70255e-10	4.68386e-05	-1.71159	-2.70255e-10
47947222	chr12:47947222:A:G	1.48498e-12	-2.90362e-10	-0.815811	2.80395e-05	-2.90362e-10	-0.804803	0.000116736	-2.90362e-10	-0.798377
47947229	chr12:47947229:G:A	1.1117e-12	-2.90362e-10	-1.10533	1.96732e-05	-2.90362e-10	-1.15916	8.39994e-05	-2.90362e-10	-1.12749
47947654	chr12:47947654:C:T	1.24598e-12	-2.90362e-10	-0.991289	2.38141e-05	-2.90362e-10	-0.96814	9.81378e-05	-2.90362e-10	-0.971923
47947801	chr12:47947801:A:G	1.29961e-13	-2.02101	-1.23072	5.74773e-06	-1.15664	-1.23297	1.86711e-05	-1.39779	-1.23353
47947836	chr12:47947836:C:G	1.82681e-13	-1.86586	-1.04537	3.41335e-06	-1.82889	-1.08183	1.20435e-05	-2.01711	-1.05266
47947838	chr12:47947838:A:T	8.70407e-13	-0.356611	-0.993399	6.42651e-06	-1.27592	-1.00206	3.24062e-05	-1.09179	-0.988157
47947958	chr12:47947958:G:A	4.64589e-13	-1.97782	-2.70255e-10	8.22527e-06	-2.03121	-2.70255e-10	3.40651e-05	-2.03002	-2.70255e-10
47948086	chr12:47948086:C:T	1.18525e-12	-2.90362e-10	-1.04126	2.25813e-05	-2.90362e-10	-1.0213	9.31637e-05	-2.90362e-10	-1.02394
47948315	chr12:47948315:T:A	5.41011e-13	-1.57011	-0.255422	1.38732e-05	-1.2522	-0.256258	3.82307e-05	-1.71246	-0.202198
47948556	chr12:47948556:A:G	1.06061e-12	-1.15237	-2.70255e-10	1.61969e-05	-1.3536	-2.70255e-10	6.90886e-05	-1.32291	-2.70255e-10
47948579	chr12:47948579:C:T	7.52387e-13	-1.61821	0.122494	1.88573e-05	-1.31777	0.116255	5.43843e-05	-1.75477	0.192554
47948777	chr12:47948777:C:A	2.11743e-12	-2.90362e-10	-0.461014	3.91701e-05	-2.90362e-10	-0.470503	0.000167731	-2.90362e-10	-0.435937
47949412	chr12:47949412:T:C	9.91273e-13	-2.90362e-10	-1.21998	1.87778e-05	-2.90362e-10	-1.20574	7.63775e-05	-2.90362e-10	-1.22261
47949599	chr12:47949599:A:G	1.35903e-12	-2.90362e-10	-0.90444	2.80562e-05	-2.90362e-10	-0.804206	0.000110021	-2.90362e-10	-0.857622
47950547	chr12:47950547:G:T	1.09349e-12	-2.90362e-10	-1.12184	2.0383e-05	-2.90362e-10	-1.12372	8.549e-05	-2.90362e-10	-1.1099
47950785	chr12:47950785:CAG:C	2.67737e-11	2.0762	-2.70255e-10	0.000105454	0.519861	-2.70255e-10	0.000247727	-0.0459684	-2.70255e-10
47951584	chr12:47951584:T:C	1.22516e-12	-2.90362e-10	-1.00814	2.27178e-05	-2.90362e-10	-1.01527	9.7092e-05	-2.90362e-10	-0.982637
47951647	chr12:47951647:G:A	1.67278e-12	-0.45912	-0.237607	1.26057e-05	-1.33971	-0.264553	6.50566e-05	-1.16071	-0.222324
47951723	chr12:47951723:C:A	2.51006e-13	-1.60144	-0.99205	3.0235e-06	-1.98321	-1.0488	1.28569e-05	-2.00847	-0.995949
47951794	chr12:47951794:C:T	1.49337e-12	-2.90362e-10	-0.810182	2.82544e-05	-2.90362e-10	-0.797168	0.000117222	-2.90362e-10	-0.794224
47951884	chr12:47951884:G:T	1.94903e-12	-2.90362e-10	-0.543882	3.55973e-05	-2.90362e-10	-0.566147	0.000153131	-2.90362e-10	-0.527
47952192	chr12:47952192:C:T	1.51064e-13	-2.01301	-1.08826	1.43125e-05	-0.420548	-1.05674	1.72904e-05	-1.64151	-1.06664
47952580	chr12:47952580:C:T	1.43921e-13	-1.97901	-1.1707	5.55162e-06	-1.25268	-1.17165	1.06866e-05	-1.9983	-1.19101
47952685	chr12:47952685:G:A	8.84518e-13	-1.33393	-2.70255e-10	1.24338e-05	-1.618	-2.70255e-10	4.52859e-05	-1.7453	-2.70255e-10
47953017	chr12:47953017:G:A	3.34681e-13	-1.72135	-0.584444	8.32594e-06	-1.44418	-0.574863	2.46328e-05	-1.82112	-0.533092
47953127	chr12:47953127:T:C	1.2836e-12	-2.90362e-10	-0.961543	2.61292e-05	-2.90362e-10	-0.875364	9.74975e-05	-2.90362e-10	-0.978469
47953350	chr12:47953350:C:T	6.74551e-13	-0.751854	-0.853069	3.60631e-06	-2.0242	-0.831533	1.88598e-05	-1.75386	-0.867403
47953360	chr12:47953360:G:A	1.04451e-12	-2.90362e-10	-1.16767	1.98919e-05	-2.90362e-10	-1.1481	8.30287e-05	-2.90362e-10	-1.13911
47953373	chr12:47953373:C:T	4.50963e-13	-2.00759	-2.70255e-10	8.35409e-06	-2.01567	-2.70255e-10	3.62264e-05	-1.96851	-2.70255e-10
47953607	chr12:47953607:C:T	6.00194e-13	-1.72172	-2.70255e-10	1.15038e-05	-1.69574	-2.70255e-10	4.37133e-05	-1.78064	-2.70255e-10
47953825	chr12:47953825:A:G	1.31037e-12	-2.90362e-10	-0.940906	2.3988e-05	-2.90362e-10	-0.960866	9.96835e-05	-2.90362e-10	-0.956295
47954044	chr12:47954044:A:C	2.7457e-12	-2.90362e-10	-0.20118	5.06997e-05	-2.90362e-10	-0.212497	0.000219132	-2.90362e-10	-0.168621
47954092	chr12:47954092:C:T	9.77872e-13	-2.90362e-10	-1.23359	1.8307e-05	-2.90362e-10	-1.23113	7.55529e-05	-2.90362e-10	-1.23346
47954141	chr12:47954141:C:T	1.23151e-12	-2.90362e-10	-1.00298	2.29402e-05	-2.90362e-10	-1.00553	9.68848e-05	-2.90362e-10	-0.984774
47954569	chr12:47954569:C:G	3.80276e-13	-1.03638	-1.1417	1.3209e-05	-0.435366	-1.12215	3.0262e-05	-1.0026	-1.1458
47955025	chr12:47955025:A:C	1.13132e-12	-2.90362e-10	-1.08783	1.99313e-05	-2.90362e-10	-1.14613	8.53577e-05	-2.90362e-10	-1.11145
47955217	chr12:47955217:T:C	1.20195e-12	-2.90362e-10	-1.02727	2.23897e-05	-2.90362e-10	-1.02982	9.44651e-05	-2.90362e-10	-1.01007
47955277	chr12:47955277:C:G	1.19864e-12	-2.90362e-10	-1.03002	2.23286e-05	-2.90362e-10	-1.03255	9.41944e-05	-2.90362e-10	-1.01294
47955427	chr12:47955427:T:C	1.1952e-12	-2.90362e-10	-1.0329	2.22637e-05	-2.90362e-10	-1.03546	9.39141e-05	-2.90362e-10	-1.01592
47955687	chr12:47955687:G:A	1.10635e-12	-1.11015	-2.70255e-10	2.85875e-05	-0.785447	-2.70255e-10	6.42431e-05	-1.39562	-2.70255e-10
47955716	chr12:47955716:G:A	2.0986e-13	-1.62987	-1.14266	4.35384e-06	-1.53004	-1.13732	1.32195e-05	-1.84766	-1.12895
47955863	chr12:47955863:A:G	6.25724e-13	-1.0075	-0.672561	2.34976e-05	-0.269841	-0.71168	5.67732e-05	-0.857868	-0.661364
47955977	chr12:47955977:T:G	1.16184e-12	-2.90362e-10	-1.06121	2.16475e-05	-2.90362e-10	-1.06353	9.11804e-05	-2.90362e-10	-1.04546
47956106	chr12:47956106:A:G	1.05339e-12	-2.90362e-10	-1.1592	2.00819e-05	-2.90362e-10	-1.1386	8.39327e-05	-2.90362e-10	-1.12828
47956160	chr12:47956160:G:T	1.37096e-12	-2.90362e-10	-0.895705	2.63024e-05	-2.90362e-10	-0.868756	0.000108076	-2.90362e-10	-0.875465
47956290	chr12:47956290:C:T	1.24331e-12	-2.90362e-10	-0.993434	2.28082e-05	-2.90362e-10	-1.0113	9.47571e-05	-2.90362e-10	-1.00698
47956592	chr12:47956592:A:G	1.82652e-12	-2.90362e-10	-0.608803	3.30008e-05	-2.90362e-10	-0.641887	0.00014036	-2.90362e-10	-0.614089
47956666	chr12:47956666:T:C	2.01054e-13	-1.9116	-0.903797	6.80197e-06	-1.35334	-0.867869	1.44245e-05	-2.01178	-0.877587
47957075	chr12:47957075:G:A	1.19268e-12	-2.90362e-10	-1.03501	2.22164e-05	-2.90362e-10	-1.03759	9.3707e-05	-2.90362e-10	-1.01812
47957130	chr12:47957130:A:G	1.67592e-12	-2.90362e-10	-0.694855	3.04066e-05	-2.90362e-10	-0.723758	0.000127064	-2.90362e-10	-0.713602
47957292	chr12:47957292:G:A	1.20663e-12	-2.90362e-10	-1.02339	2.14726e-05	-2.90362e-10	-1.07164	9.55324e-05	-2.90362e-10	-0.99883
47957479	chr12:47957479:G:A	7.72318e-13	-0.565716	-0.903857	5.95477e-06	-1.43359	-0.920633	3.07154e-05	-1.24128	-0.892256
47957823	chr12:47957823:T:C	2.14835e-12	-0.446514	-2.70255e-10	1.49424e-05	-1.43422	-2.70255e-10	7.0611e-05	-1.30111	-2.70255e-10
47958168	chr12:47958168:C:T	9.91023e-13	-2.90362e-10	-1.22023	1.83648e-05	-2.90362e-10	-1.22798	7.62935e-05	-2.90362e-10	-1.22371
47958213	chr12:47958213:G:A	9.78809e-13	-2.90362e-10	-1.23263	1.82948e-05	-2.90362e-10	-1.2318	7.56976e-05	-2.90362e-10	-1.23155
47958366	chr12:47958366:T:C	1.18083e-12	-2.90362e-10	-1.045	2.19974e-05	-2.90362e-10	-1.04749	9.2734e-05	-2.90362e-10	-1.02856
47958368	chr12:47958368:G:A	2.35409e-13	-1.76517	-0.89248	9.77482e-06	-1.0042	-0.854412	1.60629e-05	-1.91532	-0.866463
47958498	chr12:47958498:A:G	6.36597e-13	-1.01884	-0.643993	2.3775e-05	-0.285731	-0.684052	5.76617e-05	-0.870857	-0.632847
47958528	chr12:47958528:G:A	1.20797e-12	-2.90362e-10	-1.02227	2.25014e-05	-2.90362e-10	-1.02484	9.49577e-05	-2.90362e-10	-1.00486
47958575	chr12:47958575:T:G	1.37096e-12	-2.90362e-10	-0.895705	2.63024e-05	-2.90362e-10	-0.868756	0.000108076	-2.90362e-10	-0.875465
47958629	chr12:47958629:T:C	2.58359e-13	-1.6546	-0.910018	1.15206e-05	-0.817777	-0.876502	1.60287e-05	-1.89979	-0.884125
47958943	chr12:47958943:C:T	2.04902e-13	-1.82155	-0.974884	7.97794e-06	-1.12071	-0.94103	1.42126e-05	-1.95206	-0.952103
47958999	chr12:47958999:C:T	1.67249e-12	-2.90362e-10	-0.696901	3.03655e-05	-2.90362e-10	-0.72511	0.000126815	-2.90362e-10	-0.715567
47959014	chr12:47959014:C:T	1.19814e-12	-2.90362e-10	-1.03044	2.23175e-05	-2.90362e-10	-1.03305	9.41411e-05	-2.90362e-10	-1.0135
47959373	chr12:47959373:C:T	2.53015e-13	-1.67294	-0.912578	5.24327e-06	-1.57529	-0.906183	1.63145e-05	-1.87468	-0.891561
47959590	chr12:47959590:C:A	1.08887e-12	-2.90362e-10	-1.12608	2.07725e-05	-2.90362e-10	-1.10479	8.33536e-05	-2.90362e-10	-1.1352
47959694	chr12:47959694:A:G	1.07961e-12	-0.869256	-0.26536	3.41634e-05	-0.291475	-0.315786	6.35306e-05	-1.1681	-0.238671
47959843	chr12:47959843:T:C	1.93994e-13	-1.67579	-1.17535	4.01035e-06	-1.58043	-1.16911	1.23656e-05	-1.87878	-1.1646
47959938	chr12:47959938:G:C	1.21212e-12	-2.90362e-10	-1.01884	2.31774e-05	-2.90362e-10	-0.99524	9.54296e-05	-2.90362e-10	-0.999907
47960413	chr12:47960413:C:T	1.77439e-12	-2.90362e-10	-0.637756	3.25294e-05	-2.90362e-10	-0.656274	0.000136289	-2.90362e-10	-0.643517
47960414	chr12:47960414:G:A	1.23774e-12	-2.90362e-10	-0.997925	2.36433e-05	-2.90362e-10	-0.975337	9.74533e-05	-2.90362e-10	-0.978922
47960620	chr12:47960620:A:G	6.13577e-13	-1.14684	-0.552827	2.18123e-05	-0.459664	-0.59628	5.46697e-05	-1.01627	-0.54072
47960823	chr12:47960823:C:T	1.05999e-12	-2.90362e-10	-1.15296	2.02218e-05	-2.90362e-10	-1.13165	8.457e-05	-2.90362e-10	-1.12072
47960904	chr12:47960904:G:C	1.8402e-12	-2.90362e-10	-0.601342	3.2967e-05	-2.90362e-10	-0.64291	0.000139079	-2.90362e-10	-0.623251
47961569	chr12:47961569:G:A	1.08502e-12	-2.90362e-10	-1.12962	2.07581e-05	-2.90362e-10	-1.10548	8.68975e-05	-2.90362e-10	-1.09357
47961695	chr12:47961695:AG:A	1.74231e-13	-1.78875	-1.16984	7.30265e-06	-0.966171	-1.18401	1.17871e-05	-1.91368	-1.17761
47962144	chr12:47962144:CTG:C	1.25579e-12	-0.521147	-0.462304	9.56033e-06	-1.39872	-0.482079	4.97117e-05	-1.20465	-0.447407
47962186	chr12:47962186:A:T	3.23706e-12	-2.90362e-10	-0.0365495	6.26328e-05	-2.90362e-10	-0.00112857	0.000254096	-2.90362e-10	-0.020583
47962298	chr12:47962298:A:T	4.63872e-13	-1.97936	-2.70255e-10	8.31997e-06	-2.01976	-2.70255e-10	3.65311e-05	-1.96013	-2.70255e-10
47962326	chr12:47962326:A:G	2.00105e-13	-1.90539	-0.914734	6.89802e-06	-1.29917	-0.908014	1.42453e-05	-1.99862	-0.903246
47962765	chr12:47962765:T:G	3.06165e-12	-0.0922596	-2.70255e-10	1.99833e-05	-1.14352	-2.70255e-10	0.000104016	-0.91375	-2.70255e-10
47962981	chr12:47962981:T:C	1.00565e-12	-2.90362e-10	-1.20558	1.84574e-05	-2.90362e-10	-1.22295	7.70181e-05	-2.90362e-10	-1.21426
47963147	chr12:47963147:G:A	1.44762e-12	-2.90362e-10	-0.841297	2.50432e-05	-2.90362e-10	-0.917815	0.000108112	-2.90362e-10	-0.875125
47963231	chr12:47963231:A:C	6.60703e-13	-0.519562	-1.1061	3.14275e-06	-1.94113	-1.05219	1.60496e-05	-1.68097	-1.10164
47963459	chr12:47963459:C:T	1.00546e-12	-2.90362e-10	-1.20577	1.8456e-05	-2.90362e-10	-1.22303	7.70101e-05	-2.90362e-10	-1.21436
47964274	chr12:47964274:C:T	1.54239e-12	-2.90362e-10	-0.777882	2.89887e-05	-2.90362e-10	-0.77151	0.000125082	-2.90362e-10	-0.729325
47964933	chr12:47964933:G:A	3.62073e-12	-2.90362e-10	0.0754601	6.64821e-05	-2.90362e-10	0.0585145	0.000292289	-2.90362e-10	0.119448
47965011	chr12:47965011:C:T	5.72212e-13	-0.753385	-1.01608	6.12093e-05	0.852315	-0.876433	2.39015e-05	-1.37241	-1.01194
47965447	chr12:47965447:A:G	9.90212e-13	-2.90362e-10	-1.22105	1.83032e-05	-2.90362e-10	-1.23134	7.60853e-05	-2.90362e-10	-1.22644
47965744	chr12:47965744:G:A	1.70383e-13	-1.79432	-1.1866	3.31915e-06	-1.77866	-1.16005	1.04048e-05	-2.03295	-1.18307
47965905	chr12:47965905:T:C	1.61211e-12	-2.90362e-10	-0.733671	2.86879e-05	-2.90362e-10	-0.781941	0.000126679	-2.90362e-10	-0.71664
47966014	chr12:47966014:C:A	9.9156e-13	-2.90362e-10	-1.21969	1.83141e-05	-2.90362e-10	-1.23074	7.61657e-05	-2.90362e-10	-1.22538
47966837	chr12:47966837:A:G	3.05816e-13	-1.82071	-0.575277	3.94076e-05	0.0708774	-0.535335	4.40036e-05	-1.19053	-0.583492
47966938	chr12:47966938:G:A	1.03203e-12	-2.90362e-10	-1.17968	1.91202e-05	-2.90362e-10	-1.18767	7.99946e-05	-2.90362e-10	-1.17634
47967220	chr12:47967220:G:A	2.64808e-12	-2.90362e-10	-0.237382	5.41254e-05	-2.90362e-10	-0.147114	0.000226487	-2.90362e-10	-0.135609
47967499	chr12:47967499:T:G	1.03546e-12	-2.90362e-10	-1.17637	1.96961e-05	-2.90362e-10	-1.15799	8.22111e-05	-2.90362e-10	-1.14901
47967740	chr12:47967740:C:T	1.07524e-12	-2.90362e-10	-1.13867	2.02062e-05	-2.90362e-10	-1.13243	8.45316e-05	-2.90362e-10	-1.12117
47967741	chr12:47967741:G:A	2.94752e-13	-1.86513	-0.567707	3.41807e-05	-0.0726037	-0.534154	4.03317e-05	-1.28322	-0.57794
47968127	chr12:47968127:C:A	3.83619e-12	-2.90362e-10	0.133264	7.04133e-05	-2.90362e-10	0.115964	0.000309983	-2.90362e-10	0.178221
47968658	chr12:47968658:AAG:A	2.87662e-12	-2.90362e-10	-0.154599	5.90198e-05	-2.90362e-10	-0.0605446	0.00024706	-2.90362e-10	-0.0486662
47968963	chr12:47968963:G:A	1.10201e-12	-2.90362e-10	-1.11408	2.03387e-05	-2.90362e-10	-1.12589	8.53332e-05	-2.90362e-10	-1.11173
47969241	chr12:47969241:G:T	1.11004e-12	-2.90362e-10	-1.10682	2.13e-05	-2.90362e-10	-1.07971	8.92219e-05	-2.90362e-10	-1.06717
47969250	chr12:47969250:G:A	3.46735e-13	-1.82297	-0.447441	4.49712e-05	0.0707015	-0.403098	4.99983e-05	-1.18984	-0.456465
47969327	chr12:47969327:A:G	1.0893e-12	-2.90362e-10	-1.12568	2.04994e-05	-2.90362e-10	-1.11802	8.4858e-05	-2.90362e-10	-1.11732
47969340	chr12:47969340:T:C	2.14743e-12	-2.90362e-10	-0.446944	3.94617e-05	-2.90362e-10	-0.463087	0.000174455	-2.90362e-10	-0.396632
47969865	chr12:47969865:G:A	3.27471e-13	-1.83509	-0.492478	4.95849e-06	-2.01588	-0.521434	2.12731e-05	-1.98167	-0.519177
47970292	chr12:47970292:T:G	2.67197e-13	-1.79154	-0.739439	3.93067e-06	-2.00309	-0.766522	1.70472e-05	-1.96075	-0.761557
47970319	chr12:47970319:AAC:A	1.00159e-12	-2.90362e-10	-1.20963	1.87955e-05	-2.90362e-10	-1.2048	7.81941e-05	-2.90362e-10	-1.1991
47970680	chr12:47970680:A:T	4.78615e-13	-0.844773	-1.1033	3.34987e-05	0.5055	-1.13241	1.85162e-05	-1.52402	-1.11563
47970721	chr12:47970721:C:T	3.67138e-12	-2.90362e-10	0.0893517	8.32041e-05	-2.90362e-10	0.282879	0.000311803	-2.90362e-10	0.184076
47970929	chr12:47970929:G:A	2.79653e-12	-2.90362e-10	-0.182836	5.73374e-05	-2.90362e-10	-0.0894648	0.000239824	-2.90362e-10	-0.0783919
47971098	chr12:47971098:C:T	1.0005e-12	-2.90362e-10	-1.21071	1.87377e-05	-2.90362e-10	-1.20788	7.8235e-05	-2.90362e-10	-1.19858
47971401	chr12:47971401:T:C	1.35087e-13	-2.01628	-1.19677	2.50439e-06	-2.02689	-1.19349	1.11423e-05	-1.95867	-1.18888
47971580	chr12:47971580:AT:A	2.52424e-12	-2.90362e-10	-0.285276	4.44998e-05	-2.90362e-10	-0.342934	0.000189768	-2.90362e-10	-0.312495
47971687	chr12:47971687:TATA:T	1.76923e-12	-0.640672	-2.70255e-10	1.54497e-05	-1.40083	-2.70255e-10	8.89895e-05	-1.06978	-2.70255e-10
47972105	chr12:47972105:G:A	3.24839e-13	-1.71817	-0.617467	8.16517e-06	-1.37806	-0.660478	2.52854e-05	-1.73486	-0.593211
47972442	chr12:47972442:T:G	6.05663e-12	-2.90362e-10	0.589939	0.000113058	-2.90362e-10	0.589484	0.000485817	-2.90362e-10	0.627537
47972764	chr12:47972764:G:A	1.37358e-13	-1.98228	-1.2141	3.15133e-06	-1.76056	-1.23003	1.00179e-05	-2.0258	-1.22812
47972767	chr12:47972767:G:A	1.32864e-13	-2.02705	-1.2026	2.49754e-06	-2.02122	-1.20189	1.09326e-05	-1.97345	-1.1931
47973112	chr12:47973112:G:A	2.1171e-12	-2.90362e-10	-0.461167	3.75292e-05	-2.90362e-10	-0.513298	0.000159795	-2.90362e-10	-0.484403
47973271	chr12:47973271:G:A	2.33178e-13	-1.6062	-1.06097	6.28193e-06	-1.24489	-1.05585	1.75308e-05	-1.63559	-1.05874
47973403	chr12:47973403:G:A	9.90563e-13	-2.90362e-10	-1.2207	1.8324e-05	-2.90362e-10	-1.2302	7.60371e-05	-2.90362e-10	-1.22707
47973422	chr12:47973422:C:T	1.03509e-12	-2.90362e-10	-1.17673	1.98596e-05	-2.90362e-10	-1.14973	7.9508e-05	-2.90362e-10	-1.18244
47973544	chr12:47973544:C:T	1.75154e-12	-2.90362e-10	-0.650719	3.22113e-05	-2.90362e-10	-0.666101	0.000136889	-2.90362e-10	-0.639127
47973644	chr12:47973644:G:A	2.5113e-12	-2.90362e-10	-0.290416	4.50168e-05	-2.90362e-10	-0.331383	0.000196695	-2.90362e-10	-0.276639
47973774	chr12:47973774:C:G	2.19976e-12	-2.90362e-10	-0.422866	4.02378e-05	-2.90362e-10	-0.44361	0.000172085	-2.90362e-10	-0.410304
47974193	chr12:47974193:C:T	1.05286e-12	-2.90362e-10	-1.15971	2.00827e-05	-2.90362e-10	-1.13856	8.38202e-05	-2.90362e-10	-1.12962
47974388	chr12:47974388:G:T	3.23229e-12	-2.90362e-10	-0.0380241	5.87673e-05	-2.90362e-10	-0.0648328	0.000254147	-2.90362e-10	-0.0203838
47974513	chr12:47974513:C:T	2.11047e-13	-1.62402	-1.14287	5.54183e-06	-1.26505	-1.16104	1.59254e-05	-1.65382	-1.13657
47974623	chr12:47974623:AAG:A	2.12126e-13	-1.63182	-1.12997	5.54222e-06	-1.27656	-1.14946	1.60114e-05	-1.66175	-1.12325
47974681	chr12:47974681:G:A	2.5464e-12	-2.90362e-10	-0.276533	5.20213e-05	-2.90362e-10	-0.186764	0.000216348	-2.90362e-10	-0.181407
47974758	chr12:47974758:C:T	1.98367e-13	-1.69991	-1.12894	5.04837e-06	-1.37082	-1.14853	1.50165e-05	-1.72696	-1.12218
47975097	chr12:47975097:G:T	1.18829e-12	-2.90362e-10	-1.0387	2.32358e-05	-2.90362e-10	-0.992725	9.0905e-05	-2.90362e-10	-1.04848
47975104	chr12:47975104:G:A	9.79246e-13	-2.90362e-10	-1.23219	1.82677e-05	-2.90362e-10	-1.23328	7.55452e-05	-2.90362e-10	-1.23356
47975110	chr12:47975110:C:T	1.05515e-12	-2.90362e-10	-1.15754	2.01318e-05	-2.90362e-10	-1.13612	8.4031e-05	-2.90362e-10	-1.12711
47975242	chr12:47975242:T:G	2.03209e-13	-1.6758	-1.12894	5.22791e-06	-1.33588	-1.14853	1.53811e-05	-1.70298	-1.12218
47975624	chr12:47975624:A:C	2.20432e-12	-2.90362e-10	-0.420794	4.03275e-05	-2.90362e-10	-0.441384	0.000172464	-2.90362e-10	-0.40811
47975801	chr12:47975801:C:T	3.51358e-12	-2.90362e-10	0.0454206	6.37985e-05	-2.90362e-10	0.0173118	0.00027636	-2.90362e-10	0.0634069
47975901	chr12:47975901:G:A	1.40765e-12	-2.90362e-10	-0.869296	2.64765e-05	-2.90362e-10	-0.862161	0.000112573	-2.90362e-10	-0.834691
47976140	chr12:47976140:G:A	2.72296e-12	-2.90362e-10	-0.209495	5.56795e-05	-2.90362e-10	-0.118806	0.000232234	-2.90362e-10	-0.110549
47976222	chr12:47976222:T:A	1.39355e-12	-2.90362e-10	-0.879361	2.62029e-05	-2.90362e-10	-0.872549	0.000111396	-2.90362e-10	-0.8452
47976640	chr12:47976640:A:G	1.60721e-12	-2.90362e-10	-0.736713	3.02074e-05	-2.90362e-10	-0.73033	0.000129135	-2.90362e-10	-0.697435
47977008	chr12:47977008:A:C	1.70532e-12	-2.90362e-10	-0.677465	3.1987e-05	-2.90362e-10	-0.673088	0.000137162	-2.90362e-10	-0.637135
47977228	chr12:47977228:T:C	2.01855e-12	-2.90362e-10	-0.508838	3.78486e-05	-2.90362e-10	-0.504823	0.000163243	-2.90362e-10	-0.463055
47977557	chr12:47977557:T:C	1.35424e-12	-2.90362e-10	-0.907971	2.54954e-05	-2.90362e-10	-0.89992	0.000108243	-2.90362e-10	-0.873919
47977561	chr12:47977561:C:G	1.23463e-12	-2.90362e-10	-1.00045	2.2724e-05	-2.90362e-10	-1.015	9.57695e-05	-2.90362e-10	-0.996352
47977812	chr12:47977812:G:A	3.08423e-13	-1.27583	-1.11167	1.10026e-05	-0.686678	-1.05361	1.95989e-05	-1.48144	-1.10138
47977896	chr12:47977896:C:T	1.37604e-12	-2.90362e-10	-0.892007	2.59043e-05	-2.90362e-10	-0.88401	0.000110076	-2.90362e-10	-0.857123
47977937	chr12:47977937:T:G	1.38571e-12	-2.90362e-10	-0.884999	2.60878e-05	-2.90362e-10	-0.876951	0.00011089	-2.90362e-10	-0.849756
47977984	chr12:47977984:C:T	1.37489e-12	-2.90362e-10	-0.892843	2.58828e-05	-2.90362e-10	-0.88484	0.00010998	-2.90362e-10	-0.857999
47978019	chr12:47978019:A:G	2.25967e-12	-2.90362e-10	-0.395997	4.13327e-05	-2.90362e-10	-0.416763	0.000176919	-2.90362e-10	-0.382606
47978294	chr12:47978294:C:T	1.76918e-12	-2.90362e-10	-0.640696	3.3139e-05	-2.90362e-10	-0.637706	0.000142424	-2.90362e-10	-0.59949
47978500	chr12:47978500:C:T	1.50013e-12	-2.90362e-10	-0.805664	2.79635e-05	-2.90362e-10	-0.807517	0.000117987	-2.90362e-10	-0.787717
47978550	chr12:47978550:C:T	1.24425e-12	-2.90362e-10	-0.992679	2.28993e-05	-2.90362e-10	-1.00731	9.65232e-05	-2.90362e-10	-0.988512
47978800	chr12:47978800:TTCC:T	3.41829e-13	-1.06532	-1.21933	8.54175e-06	-0.798271	-1.19518	3.94641e-05	-0.66734	-1.21557
47978857	chr12:47978857:G:A	2.24335e-12	-2.90362e-10	-0.403245	3.96603e-05	-2.90362e-10	-0.458068	0.000169132	-2.90362e-10	-0.427619
47978957	chr12:47978957:A:T	1.23721e-12	-2.90362e-10	-0.998353	2.32507e-05	-2.90362e-10	-0.992083	9.83845e-05	-2.90362e-10	-0.969413
47979006	chr12:47979006:C:T	2.12244e-13	-1.7654	-0.99583	5.94093e-06	-1.38277	-0.97378	1.65687e-05	-1.77836	-0.972414
47979097	chr12:47979097:C:T	1.24175e-12	-2.90362e-10	-0.994695	2.33424e-05	-2.90362e-10	-0.988145	9.87697e-05	-2.90362e-10	-0.965504
47979272	chr12:47979272:C:G	1.43075e-12	-2.90362e-10	-0.853014	2.69478e-05	-2.90362e-10	-0.844516	0.000114638	-2.90362e-10	-0.816518
47979291	chr12:47979291:A:G	1.4327e-12	-2.90362e-10	-0.851657	2.6984e-05	-2.90362e-10	-0.843175	0.000114792	-2.90362e-10	-0.815176
47979302	chr12:47979302:G:A	1.42541e-12	-2.90362e-10	-0.856753	2.6846e-05	-2.90362e-10	-0.848302	0.000114191	-2.90362e-10	-0.820427
47979314	chr12:47979314:T:G	1.4352e-12	-2.90362e-10	-0.849911	2.70328e-05	-2.90362e-10	-0.841365	0.000115011	-2.90362e-10	-0.813266
47979318	chr12:47979318:G:A	1.39863e-12	-2.90362e-10	-0.875723	2.63214e-05	-2.90362e-10	-0.868035	0.000111921	-2.90362e-10	-0.840503
47979398	chr12:47979398:A:G	3.23737e-13	-1.87361	-0.465426	4.47248e-05	0.0346444	-0.372533	3.46745e-05	-1.56557	-0.44672
47979669	chr12:47979669:C:T	1.00833e-12	-2.90362e-10	-1.20292	1.8765e-05	-2.90362e-10	-1.20643	7.76894e-05	-2.90362e-10	-1.20558
47979696	chr12:47979696:T:G	1.34017e-12	-2.90362e-10	-0.918422	2.52443e-05	-2.90362e-10	-0.909816	0.000107099	-2.90362e-10	-0.884542
47979728	chr12:47979728:T:C	1.22034e-12	-2.90362e-10	-1.01208	2.29639e-05	-2.90362e-10	-1.0045	9.69603e-05	-2.90362e-10	-0.983994
47980160	chr12:47980160:A:G	1.38123e-12	-2.90362e-10	-0.888238	2.57458e-05	-2.90362e-10	-0.890147	0.000108404	-2.90362e-10	-0.872435
47980245	chr12:47980245:T:C	2.57206e-13	-1.62155	-0.947543	8.4757e-06	-1.08017	-0.921049	2.13164e-05	-1.5773	-0.921521
47980296	chr12:47980296:G:A	1.45229e-12	-2.90362e-10	-0.838071	2.65132e-05	-2.90362e-10	-0.860774	0.000112891	-2.90362e-10	-0.831874
47980513	chr12:47980513:C:T	2.15077e-12	-2.90362e-10	-0.445388	3.93502e-05	-2.90362e-10	-0.465917	0.00016809	-2.90362e-10	-0.433794
47980545	chr12:47980545:G:A	1.19787e-12	-2.90362e-10	-1.03067	2.25331e-05	-2.90362e-10	-1.02343	9.50451e-05	-2.90362e-10	-1.00394
47980833	chr12:47980833:T:C	2.03388e-13	-1.75708	-1.04677	7.5585e-06	-1.15808	-0.957663	1.9412e-05	-1.57017	-1.02223
47981149	chr12:47981149:A:T	9.78152e-13	-2.90362e-10	-1.2333	1.83013e-05	-2.90362e-10	-1.23145	7.55638e-05	-2.90362e-10	-1.23332
47981654	chr12:47981654:C:CT	1.35905e-13	-2.03092	-1.17609	5.42746e-06	-1.26119	-1.18575	1.8315e-05	-1.46618	-1.18439
47981668	chr12:47981668:G:A	1.77212e-13	-1.91164	-1.02999	4.45698e-06	-1.61606	-1.02789	1.38238e-05	-1.91215	-1.01976
47981692	chr12:47981692:C:G	6.42453e-13	-0.420097	-1.23358	4.1034e-05	0.80228	-1.2263	3.85926e-05	-0.671938	-1.2333
47981785	chr12:47981785:A:G	1.50626e-13	-1.89831	-1.20586	3.8e-06	-1.59974	-1.20368	1.09988e-05	-1.95746	-1.20305
47981940	chr12:47981940:C:T	4.51513e-13	-2.00637	-2.70255e-10	8.22059e-06	-2.03178	-2.70255e-10	3.50058e-05	-2.00278	-2.70255e-10
47982039	chr12:47982039:C:T	2.81914e-13	-1.37518	-1.10219	9.61129e-06	-0.771408	-1.10407	2.21174e-05	-1.36355	-1.09838
47982182	chr12:47982182:C:T	3.9203e-13	-0.933231	-1.2144	2.53548e-05	0.311967	-1.21742	2.39352e-05	-1.17079	-1.21216
47982192	chr12:47982192:A:G	2.36777e-13	-1.429	-1.22285	1.09338e-05	-0.534868	-1.21169	1.46805e-05	-1.65145	-1.22033
47982354	chr12:47982354:G:A	2.23682e-13	-1.49856	-1.21019	9.53158e-06	-0.67248	-1.21133	1.51204e-05	-1.63867	-1.20358
47982430	chr12:47982430:G:A	2.04844e-13	-1.84225	-0.954468	4.31449e-05	0.655607	-1.02946	2.51293e-05	-1.35825	-0.97601
47982508	chr12:47982508:G:A	2.18421e-13	-1.53147	-1.20107	9.10967e-06	-0.726746	-1.20234	1.47913e-05	-1.67082	-1.19344
47982639	chr12:47982639:G:A	2.97241e-12	-2.90362e-10	-0.121842	5.78609e-05	-2.90362e-10	-0.0803766	0.000223477	-2.90362e-10	-0.148987
47982660	chr12:47982660:A:AC	1.55204e-13	-1.84071	-1.23352	4.02522e-06	-1.51238	-1.23345	1.10494e-05	-1.9224	-1.23352
47982664	chr12:47982664:A:G	1.57664e-13	-1.82584	-1.23266	4.12853e-06	-1.48803	-1.23246	1.11761e-05	-1.9111	-1.23342
47982720	chr12:47982720:C:T	1.50013e-13	-1.87543	-1.23282	3.80051e-06	-1.57062	-1.23266	1.07818e-05	-1.94695	-1.23349
47982791	chr12:47982791:G:A	2.57776e-13	-1.46689	-1.09999	8.46601e-06	-0.90142	-1.10094	2.01718e-05	-1.45797	-1.09604
47983086	chr12:47983086:T:C	2.87911e-13	-1.37351	-1.08281	9.57532e-06	-0.772495	-1.10673	2.22862e-05	-1.37228	-1.08205
47983186	chr12:47983186:C:A	1.41737e-13	-1.95443	-1.21056	1.98145e-05	0.033549	-1.18555	1.46815e-05	-1.65678	-1.21493
47983852	chr12:47983852:A:G	2.89989e-13	-1.53709	-0.912035	9.49977e-06	-0.940799	-0.946351	2.33125e-05	-1.50016	-0.90915
47983870	chr12:47983870:T:A	1.08202e-12	-2.90362e-10	-1.13239	2.04052e-05	-2.90362e-10	-1.12263	8.35657e-05	-2.90362e-10	-1.13266
47983935	chr12:47983935:T:C	2.37883e-13	-1.43498	-1.21221	8.36835e-06	-0.791973	-1.22199	1.90543e-05	-1.4008	-1.2102
47983973	chr12:47983973:T:C	2.57019e-13	-1.35857	-1.21125	9.14825e-06	-0.703691	-1.22116	2.03953e-05	-1.33373	-1.20926
47984164	chr12:47984164:G:T	2.45033e-13	-1.38707	-1.2305	8.89025e-06	-0.720146	-1.23332	1.96643e-05	-1.34978	-1.22971
47984174	chr12:47984174:C:T	9.78124e-13	-2.90362e-10	-1.23333	1.8308e-05	-2.90362e-10	-1.23108	7.55446e-05	-2.90362e-10	-1.23357
47984187	chr12:47984187:A:G	1.28553e-13	-2.03225	-1.23038	6.77066e-06	-1.00899	-1.21683	1.34781e-05	-1.72889	-1.22834
47984597	chr12:47984597:A:G	2.78679e-13	-1.25574	-1.23317	1.09166e-05	-0.518141	-1.22999	2.24466e-05	-1.21377	-1.23339
47984649	chr12:47984649:T:C	1.59917e-12	-2.90362e-10	-0.741728	3.05469e-05	-2.90362e-10	-0.719154	0.00012432	-2.90362e-10	-0.735437
47985117	chr12:47985117:A:G	1.78307e-13	-1.70362	-1.23184	5.63402e-06	-1.176	-1.23359	1.43048e-05	-1.66631	-1.23139
47985299	chr12:47985299:G:A	9.79852e-13	-2.90362e-10	-1.23157	1.82933e-05	-2.90362e-10	-1.23188	7.56561e-05	-2.90362e-10	-1.2321
47985625	chr12:47985625:C:T	2.23383e-13	-1.52561	-1.18447	7.91563e-06	-0.902661	-1.16692	1.78678e-05	-1.4888	-1.1865
47985711	chr12:47985711:G:A	1.90502e-12	-2.90362e-10	-0.56672	3.5583e-05	-2.90362e-10	-0.56655	0.000155126	-2.90362e-10	-0.51406
47986178	chr12:47986178:A:C	2.69213e-13	-1.7028	-0.820667	7.87633e-06	-1.32509	-0.749461	1.77927e-05	-1.83178	-0.847724
47986181	chr12:47986181:A:G	2.82863e-13	-1.66497	-0.809035	8.41452e-06	-1.27158	-0.736881	1.85258e-05	-1.80269	-0.836447
47986248	chr12:47986248:A:G	2.79188e-13	-1.56041	-0.926673	8.92313e-06	-1.08168	-0.868095	1.84022e-05	-1.70001	-0.945815
47986899	chr12:47986899:G:A	1.87383e-12	-0.110071	-0.473162	0.000475057	2.32179	-0.29677	6.92605e-05	-0.862053	-0.458369
47987262	chr12:47987262:C:T	7.00914e-13	-1.56659	-2.70255e-10	9.83966e-06	-1.852	-2.70255e-10	5.16508e-05	-1.61379	-2.70255e-10
47987591	chr12:47987591:C:G	9.78396e-13	-2.90362e-10	-1.23306	1.82699e-05	-2.90362e-10	-1.23316	7.55704e-05	-2.90362e-10	-1.23323
47988313	chr12:47988313:G:A	1.35521e-12	-2.90362e-10	-0.907257	2.47886e-05	-2.90362e-10	-0.928034	0.000103229	-2.90362e-10	-0.921344
47988499	chr12:47988499:A:C	2.07008e-13	-1.98243	-0.803783	5.09599e-06	-1.81383	-0.696131	1.52131e-05	-2.0288	-0.807334
47988674	chr12:47988674:A:G	2.56705e-13	-1.3428	-1.22824	9.54334e-06	-0.650283	-1.23229	2.05066e-05	-1.31159	-1.22596
47988790	chr12:47988790:G:C	1.34573e-13	-2.00504	-1.21183	8.51856e-06	-0.769072	-1.2271	1.07398e-05	-1.97731	-1.20703
47988815	chr12:47988815:C:T	1.27044e-12	-2.90362e-10	-0.971852	2.21193e-05	-2.90362e-10	-1.04197	9.71036e-05	-2.90362e-10	-0.982517
47988860	chr12:47988860:G:A	2.65512e-12	-2.90362e-10	-0.234725	4.93931e-05	-2.90362e-10	-0.238607	0.000217693	-2.90362e-10	-0.17521
47989452	chr12:47989452:A:G	1.83949e-13	-1.9938	-0.910518	4.43586e-06	-1.83158	-0.81712	1.36511e-05	-2.03088	-0.913601
47990014	chr12:47990014:G:T	1.42373e-13	-2.00894	-1.15158	1.19896e-05	-0.484068	-1.17031	1.19828e-05	-1.91206	-1.16277
47990026	chr12:47990026:G:T	1.24857e-12	-2.90362e-10	-0.989214	2.1791e-05	-2.90362e-10	-1.05692	9.54742e-05	-2.90362e-10	-0.99944
47990031	chr12:47990031:G:A	1.29991e-13	-2.01839	-1.23312	1.15959e-05	-0.456549	-1.23122	1.12463e-05	-1.90574	-1.23252
47990170	chr12:47990170:T:A	1.76492e-13	-1.99034	-0.955358	4.60266e-06	-1.74245	-0.869328	1.32246e-05	-2.01669	-0.959534
47990339	chr12:47990339:T:C	1.70725e-13	-1.98146	-0.997461	4.48466e-06	-1.72023	-0.917529	1.27535e-05	-2.01109	-1.00139
47990653	chr12:47990653:C:T	4.27024e-12	0.487929	-0.247474	0.00149089	3.21343	-0.0447199	0.000138851	-0.396712	-0.228183
47990665	chr12:47990665:CA:C	1.36013e-12	-2.90362e-10	-0.903631	2.34561e-05	-2.90362e-10	-0.983285	0.000103819	-2.90362e-10	-0.915649
47990797	chr12:47990797:A:G	7.69967e-12	-2.90362e-10	0.829962	0.000142504	-2.90362e-10	0.820952	0.000623951	-2.90362e-10	0.877776
47991133	chr12:47991133:C:T	2.40943e-12	-2.90362e-10	-0.331823	4.73053e-05	-2.90362e-10	-0.281796	0.00018007	-2.90362e-10	-0.364952
47991161	chr12:47991161:A:T	1.92138e-13	-1.92948	-0.931277	8.35719e-06	-1.22577	-0.789527	1.54222e-05	-1.9054	-0.917086
47991346	chr12:47991346:C:T	1.24725e-12	-0.990273	-2.70255e-10	1.55192e-05	-1.39634	-2.70255e-10	4.76108e-05	-1.69524	-2.70255e-10
47991793	chr12:47991793:A:G	1.86456e-13	-1.74958	-1.14119	5.07979e-06	-1.505	-1.00814	1.13128e-05	-2.00376	-1.1286
47991912	chr12:47991912:G:A	4.46505e-13	-0.805519	-1.212	2.075e-05	0.0914623	-1.19733	3.58149e-05	-0.765437	-1.21449
47992088	chr12:47992088:A:G	1.19778e-12	-2.90362e-10	-1.03075	2.30653e-05	-2.90362e-10	-1.00009	9.11076e-05	-2.90362e-10	-1.04626
47992162	chr12:47992162:A:G	2.05731e-13	-1.80895	-0.983448	6.3749e-06	-1.4355	-0.850552	1.35188e-05	-1.98409	-0.97012
47992277	chr12:47992277:T:C	1.52927e-13	-1.97928	-1.10973	3.97024e-06	-1.7186	-1.04099	1.14287e-05	-2.00999	-1.11218
47992549	chr12:47992549:C:A	1.55514e-12	-2.90362e-10	-0.769647	3.06686e-05	-2.90362e-10	-0.715178	0.000117781	-2.90362e-10	-0.789467
47992770	chr12:47992770:A:G	1.96445e-13	-1.67508	-1.16351	4.10816e-06	-1.64582	-1.07962	1.06097e-05	-2.02793	-1.1686
47992794	chr12:47992794:G:T	2.05131e-13	-1.64665	-1.14867	4.07872e-06	-1.67432	-1.05832	1.07334e-05	-2.03069	-1.15425
47993136	chr12:47993136:A:G	3.19087e-12	0.234677	-0.285598	0.00100761	2.85992	-0.0829986	0.000109594	-0.593708	-0.267804
47993242	chr12:47993242:T:A	2.03421e-13	-1.5705	-1.23319	3.28153e-06	-1.74017	-1.20993	9.89365e-06	-2.03285	-1.23356
47993269	chr12:47993269:A:C	1.95798e-13	-1.62315	-1.21873	3.58019e-06	-1.69625	-1.16676	1.00196e-05	-2.03214	-1.22161
47994319	chr12:47994319:G:A	3.39374e-13	-1.08845	-1.20341	1.79557e-05	-0.07011	-1.1804	3.34454e-05	-0.845595	-1.20279
47994367	chr12:47994367:G:A	1.08774e-12	-2.90362e-10	-1.12711	1.99038e-05	-2.90362e-10	-1.14751	8.50774e-05	-2.90362e-10	-1.11473
47994829	chr12:47994829:T:C	9.55102e-13	-1.20759	-0.0495599	7.01728e-06	-2.03257	-0.157475	3.44668e-05	-1.99934	-0.0189622
47995047	chr12:47995047:C:T	7.17705e-13	-1.27288	-0.270026	6.10496e-06	-2.03295	-0.296367	2.76268e-05	-2.00833	-0.231181
47995073	chr12:47995073:A:C	7.42263e-13	-1.24467	-0.264597	6.13705e-06	-2.03278	-0.291299	2.79271e-05	-2.00295	-0.22575
47995212	chr12:47995212:TC:T	3.27323e-12	0.525368	-0.550805	0.00193936	3.79852	-0.366824	0.00013249	-0.141424	-0.530367
47995240	chr12:47995240:C:T	1.41598e-13	-2.00698	-1.159	1.18593e-05	-0.470324	-1.19498	1.19657e-05	-1.92388	-1.15238
47995449	chr12:47995449:G:C	4.71498e-13	-0.740673	-1.22238	2.24317e-05	0.183146	-1.21109	3.80005e-05	-0.696542	-1.22415
47995462	chr12:47995462:C:T	2.26398e-12	-1.96643	1.57234	9.44723e-05	-1.65541	2.0653	0.000184191	-1.99965	1.65732
47995550	chr12:47995550:C:G	1.47477e-13	-2.03259	-1.09271	3.44317e-06	-1.9154	-0.986623	1.17016e-05	-2.02499	-1.07358
47995702	chr12:47995702:G:A	1.66571e-12	-2.90362e-10	-0.700962	3.47701e-05	-2.90362e-10	-0.58966	0.00013376	-2.90362e-10	-0.662246
47996297	chr12:47996297:T:C	2.69641e-12	-0.683761	0.464468	3.86108e-05	-1.10801	0.623129	0.00025899	-0.508399	0.506895
47996652	chr12:47996652:A:T	8.91143e-13	-1.32647	-2.70255e-10	8.3354e-06	-2.01791	-2.70255e-10	4.00044e-05	-1.86931	-2.70255e-10
47996802	chr12:47996802:T:A	3.26519e-12	0.529101	-0.556999	0.0019476	3.80977	-0.373836	0.000132536	-0.134836	-0.536604
47996939	chr12:47996939:A:G	7.7624e-13	-1.15153	-0.312978	5.80214e-06	-2.02952	-0.350669	2.70297e-05	-1.98464	-0.276721
47997272	chr12:47997272:G:A	1.52807e-13	-1.99582	-1.09397	1.16174e-05	-0.53953	-1.14638	1.25525e-05	-1.94201	-1.08637
47997311	chr12:47997311:C:T	2.94787e-12	0.6373	-0.767432	0.00173252	3.94799	-0.629081	0.000115949	-0.0526618	-0.752486
47997344	chr12:47997344:C:T	3.3e-12	0.507357	-0.52465	0.00195026	3.77459	-0.337288	0.000134207	-0.155186	-0.503725
47997874	chr12:47997874:T:A	1.31079e-11	1.362	-2.70255e-10	0.000563095	2.19503	-2.70255e-10	0.000243822	-0.0618589	-2.70255e-10
47997986	chr12:47997986:C:T	1.08838e-12	-2.90362e-10	-1.12653	2.13605e-05	-2.90362e-10	-1.07687	8.59348e-05	-2.90362e-10	-1.10471
47998614	chr12:47998614:G:A	7.51715e-13	-1.49661	-2.70255e-10	8.58247e-06	-1.9887	-2.70255e-10	3.75359e-05	-1.933	-2.70255e-10
47998650	chr12:47998650:A:G	5.09445e-13	-1.42724	-0.458407	0.00340337	3.9621	0.0320088	8.23065e-05	-0.715057	-0.432788
47998695	chr12:47998695:G:C	7.76688e-13	-1.46393	-2.70255e-10	8.66742e-06	-1.97885	-2.70255e-10	3.81206e-05	-1.91754	-2.70255e-10
47998966	chr12:47998966:C:T	1.19351e-12	-2.90362e-10	-1.03432	2.09727e-05	-2.90362e-10	-1.09519	9.13642e-05	-2.90362e-10	-1.04344
47999041	chr12:47999041:C:G	1.58524e-13	-1.82376	-1.22931	0.000125604	1.89323	-1.19851	2.52949e-05	-1.09961	-1.22808
47999131	chr12:47999131:C:G	2.44766e-13	-1.39158	-1.22709	2.88702e-06	-1.88121	-1.19698	1.01793e-05	-2.01509	-1.22285
47999167	chr12:47999167:G:A	2.82476e-12	-2.90362e-10	-0.172793	5.21541e-05	-2.90362e-10	-0.184214	0.000237621	-2.90362e-10	-0.0876195
47999315	chr12:47999315:G:A	2.59857e-11	1.09331	0.95302	0.0317347	4.77977	1.44698	0.00109521	0.410226	1.03018
47999537	chr12:47999537:G:A	7.14327e-13	-1.65389	0.106264	1.07394e-05	-2.0122	0.247706	3.75973e-05	-2.03291	0.101542
47999568	chr12:47999568:T:C	3.06879e-12	-2.90362e-10	-0.0899302	6.33513e-05	-2.90362e-10	0.0102778	0.000247359	-2.90362e-10	-0.0474563
48000627	chr12:48000627:T:C	7.62524e-13	-1.48234	-2.70255e-10	1.15417e-05	-1.69245	-2.70255e-10	3.77611e-05	-1.92702	-2.70255e-10
48001578	chr12:48001578:C:T	3.98274e-12	0.170755	-2.70255e-10	3.07856e-05	-0.711369	-2.70255e-10	0.000197418	-0.272975	-2.70255e-10
48002117	chr12:48002117:C:T	3.08596e-13	-1.22607	-1.16087	2.91922e-06	-1.99379	-1.07331	1.18303e-05	-1.93836	-1.14927
48002226	chr12:48002226:T:G	5.44358e-13	-1.81936	-2.70255e-10	8.32298e-06	-2.0194	-2.70255e-10	3.39659e-05	-2.03294	-2.70255e-10
48002427	chr12:48002427:C:T	7.94145e-13	-2.01207	0.570369	2.99746e-05	-1.78716	1.04909	6.46607e-05	-2.02884	0.639696
48002667	chr12:48002667:G:T	2.46494e-13	-1.47255	-1.13908	3.61364e-06	-1.81249	-1.04122	1.11209e-05	-2.02479	-1.12468
48002722	chr12:48002722:G:T	2.52245e-13	-1.45655	-1.13202	3.61203e-06	-1.82262	-1.03153	1.12291e-05	-2.0227	-1.11709
48002846	chr12:48002846:C:T	1.07553e-12	-2.90362e-10	-1.1384	2.09498e-05	-2.90362e-10	-1.09629	8.22145e-05	-2.90362e-10	-1.14896
48002867	chr12:48002867:G:A	2.60688e-12	-2.90362e-10	-0.253059	5.41769e-05	-2.90362e-10	-0.146162	0.0002073	-2.90362e-10	-0.224131
48003002	chr12:48003002:C:T	2.4731e-13	-1.47513	-1.1332	3.64836e-06	-1.81128	-1.03286	1.1189e-05	-2.025	-1.11836
48004297	chr12:48004297:T:A	2.0405e-13	-1.68631	-1.1143	4.34644e-06	-1.66149	-1.00757	1.14141e-05	-2.02597	-1.09748
48004440	chr12:48004440:G:A	2.48285e-13	-1.49671	-1.10768	4.06806e-06	-1.71746	-1.0178	1.14711e-05	-2.03252	-1.08594
48004508	chr12:48004508:C:T	1.04109e-12	-2.90362e-10	-1.17095	2.0294e-05	-2.90362e-10	-1.12809	8.18791e-05	-2.90362e-10	-1.15305
48005447	chr12:48005447:T:C	4.81405e-12	-2.90362e-10	0.360324	8.81881e-05	-2.90362e-10	0.341054	0.000414584	-2.90362e-10	0.46898
48005576	chr12:48005576:T:C	1.31402e-12	-2.90362e-10	-0.938124	2.34456e-05	-2.90362e-10	-0.983737	0.000104402	-2.90362e-10	-0.910048
48005620	chr12:48005620:T:C	1.94455e-13	-1.69298	-1.15579	4.12868e-06	-1.63891	-1.08155	1.10294e-05	-2.02187	-1.13586
48005778	chr12:48005778:T:C	9.94993e-13	-2.90362e-10	-1.21623	1.88932e-05	-2.90362e-10	-1.19962	7.65316e-05	-2.90362e-10	-1.22059
48005829	chr12:48005829:G:A	2.19925e-13	-1.80924	-0.916442	8.05798e-06	-1.33145	-0.720299	1.66279e-05	-1.84199	-0.905227
48006004	chr12:48006004:G:A	1.03682e-12	-2.90362e-10	-1.17506	2.00275e-05	-2.90362e-10	-1.14131	7.94304e-05	-2.90362e-10	-1.18342
48006148	chr12:48006148:A:G	2.34683e-13	-1.54192	-1.11882	3.84447e-06	-1.78089	-1.01089	1.1297e-05	-2.03235	-1.10141
48006196	chr12:48006196:G:A	1.85249e-12	-0.594686	-2.70255e-10	1.92465e-05	-1.18109	-2.70255e-10	0.000147179	-0.566643	-2.70255e-10
48006307	chr12:48006307:C:T	3.77323e-12	1.06355	-0.946836	0.00376887	4.78103	-0.684917	0.000144222	0.364476	-0.951417
48006834	chr12:48006834:C:T	1.86495e-13	-1.715	-1.17557	4.11054e-06	-1.61506	-1.1098	1.08246e-05	-2.01818	-1.1583
48007061	chr12:48007061:C:T	4.73461e-13	-0.976335	-0.982566	3.26045e-06	-2.01867	-0.937886	1.70482e-05	-1.73593	-0.986323
48007221	chr12:48007221:G:A	9.83865e-13	-2.90362e-10	-1.22748	1.88531e-05	-2.90362e-10	-1.20174	7.58462e-05	-2.90362e-10	-1.22959
48007266	chr12:48007266:G:A	1.05836e-12	-2.90362e-10	-1.1545	2.05426e-05	-2.90362e-10	-1.11592	8.09654e-05	-2.90362e-10	-1.16427
48007737	chr12:48007737:A:G	4.5056e-12	-2.90362e-10	0.294105	8.25818e-05	-2.90362e-10	0.275372	0.000387412	-2.90362e-10	0.401194
48008340	chr12:48008340:G:T	1.09824e-12	-2.90362e-10	-1.11751	2.14711e-05	-2.90362e-10	-1.07171	8.38576e-05	-2.90362e-10	-1.12918
48009385	chr12:48009385:T:C	1.08286e-12	-2.90362e-10	-1.13161	2.11135e-05	-2.90362e-10	-1.0885	8.27483e-05	-2.90362e-10	-1.14249
48009446	chr12:48009446:A:C	2.0026e-13	-1.72024	-1.09912	4.6434e-06	-1.60584	-0.997129	1.18181e-05	-2.01678	-1.07188
48009612	chr12:48009612:C:A	5.21431e-13	-0.642371	-1.22002	2.44404e-05	0.286191	-1.22837	4.16004e-05	-0.612358	-1.21783
48009657	chr12:48009657:C:T	1.90041e-13	-1.99281	-0.878922	3.13163e-06	-1.99902	-0.997844	1.60536e-05	-1.90203	-0.880337
48009747	chr12:48009747:C:T	2.08843e-13	-1.55984	-1.21755	3.11186e-06	-1.81417	-1.18903	1.01066e-05	-2.02899	-1.21612
48009798	chr12:48009798:G:A	5.12996e-13	-0.659112	-1.21959	2.39254e-05	0.264623	-1.2281	4.09286e-05	-0.629104	-1.21736
48009909	chr12:48009909:G:A	2.27956e-13	-1.49374	-1.19608	3.09946e-06	-1.85257	-1.15462	1.04122e-05	-2.02154	-1.19378
48009927	chr12:48009927:C:T	1.06005e-12	-2.90362e-10	-1.1529	2.0587e-05	-2.90362e-10	-1.11376	8.11019e-05	-2.90362e-10	-1.16259
48009982	chr12:48009982:G:A	1.30175e-13	-2.03036	-1.21973	1.16467e-05	-0.451953	-1.23144	1.13162e-05	-1.91421	-1.21785
48010134	chr12:48010134:T:C	2.17392e-13	-1.83327	-0.904	7.82537e-06	-1.37615	-0.704893	1.6435e-05	-1.86638	-0.892499
48010519	chr12:48010519:G:A	9.78612e-13	-2.90362e-10	-1.23284	1.82641e-05	-2.90362e-10	-1.23348	7.55525e-05	-2.90362e-10	-1.23347
48010760	chr12:48010760:A:T	5.45133e-13	-1.81794	-2.70255e-10	8.28201e-06	-2.02433	-2.70255e-10	3.56773e-05	-1.98378	-2.70255e-10
48010800	chr12:48010800:G:T	3.51225e-12	-2.90362e-10	0.045043	5.66495e-05	-2.90362e-10	-0.101535	0.000288198	-2.90362e-10	0.10535
48010909	chr12:48010909:G:A	1.89213e-13	-1.64579	-1.2303	3.5879e-06	-1.63836	-1.22249	9.99065e-06	-2.02426	-1.23238
48011106	chr12:48011106:C:A	1.31718e-12	-2.90362e-10	-0.935725	2.52875e-05	-2.90362e-10	-0.908106	0.000103009	-2.90362e-10	-0.923482
48011339	chr12:48011339:T:C	6.81997e-13	-1.59394	-2.70255e-10	8.26345e-06	-2.02657	-2.70255e-10	3.53625e-05	-1.99264	-2.70255e-10
48011589	chr12:48011589:G:A	1.3745e-12	0.311475	-1.2046	7.61969e-05	1.41356	-1.21865	8.98788e-05	0.141066	-1.2009
48011625	chr12:48011625:A:G	5.08186e-13	-1.88812	-2.70255e-10	8.54778e-06	-1.99275	-2.70255e-10	3.41925e-05	-2.02629	-2.70255e-10
48012077	chr12:48012077:C:T	2.13545e-13	-1.55736	-1.19776	3.4633e-06	-1.76204	-1.13415	1.02871e-05	-2.03255	-1.19486
48012423	chr12:48012423:A:G	9.29142e-13	-1.28471	-2.70255e-10	8.37202e-06	-2.01352	-2.70255e-10	4.05286e-05	-1.85629	-2.70255e-10
48013344	chr12:48013344:A:AG	5.79686e-13	-1.75648	-2.70255e-10	8.2431e-06	-2.02904	-2.70255e-10	3.40818e-05	-2.02953	-2.70255e-10
48014204	chr12:48014204:C:T	1.89826e-13	-1.72891	-1.14395	5.05313e-06	-1.52952	-0.988891	1.13471e-05	-2.00349	-1.12585
48014230	chr12:48014230:A:G	1.2853e-11	1.82029	-0.47793	0.0135693	5.45978	-0.0826335	0.000371708	0.831103	-0.47129
48014353	chr12:48014353:C:T	5.61255e-13	-1.7888	-2.70255e-10	8.5622e-06	-1.99106	-2.70255e-10	4.18422e-05	-1.82439	-2.70255e-10
48014378	chr12:48014378:C:T	1.31316e-12	0.265773	-1.20455	7.18294e-05	1.35434	-1.21846	8.57427e-05	0.0940212	-1.20097
48014429	chr12:48014429:C:T	3.48143e-13	-2.03211	-0.234247	7.67501e-06	-1.95593	-0.144514	2.67896e-05	-2.01355	-0.256734
48014801	chr12:48014801:A:T	1.21245e-12	-2.90362e-10	-1.01857	2.3588e-05	-2.90362e-10	-0.97768	9.29489e-05	-2.90362e-10	-1.02625
48014822	chr12:48014822:C:T	9.61423e-12	-2.90362e-10	1.05203	0.000237195	-2.90362e-10	1.33046	0.000708885	-2.90362e-10	1.0054
48014954	chr12:48014954:G:C	5.20933e-13	-1.86335	-2.70255e-10	9.8948e-06	-1.84641	-2.70255e-10	3.64936e-05	-1.96116	-2.70255e-10
48015043	chr12:48015043:T:C	3.55461e-12	-2.90362e-10	0.0570296	7.26735e-05	-2.90362e-10	0.147559	0.000281656	-2.90362e-10	0.0823917
48015514	chr12:48015514:C:T	2.87764e-13	-1.85065	-0.606176	1.10685e-05	-1.4262	-0.308122	2.18745e-05	-1.89752	-0.575456
48016434	chr12:48016434:C:A	1.35982e-12	-2.90362e-10	-0.903865	2.70452e-05	-2.90362e-10	-0.840908	0.000104054	-2.90362e-10	-0.91339
48016734	chr12:48016734:T:C	3.15493e-13	-1.7382	-0.626632	1.20122e-05	-1.34244	-0.310053	2.00228e-05	-1.9611	-0.600329
48016783	chr12:48016783:T:A	1.93806e-12	-1.5036	0.954068	2.67605e-05	-1.89718	1.04569	9.35216e-05	-2.01662	0.996514
48016900	chr12:48016900:A:G	1.5499e-12	0.309445	-1.08247	8.39713e-05	1.40959	-1.11753	0.000101439	0.1352	-1.07404
48017047	chr12:48017047:C:T	1.3471e-12	-0.149136	-0.764129	6.57002e-05	0.89273	-0.846045	9.29606e-05	-0.268277	-0.757843
48017049	chr12:48017049:G:T	1.49509e-12	0.0162187	-0.82525	9.39468e-05	1.15377	-0.749457	0.000110911	-0.0539676	-0.795602
48017150	chr12:48017150:C:G	1.53655e-12	-0.555494	-0.226181	4.18479e-05	-0.128099	-0.276278	0.000207754	0.0210385	-0.242978
48017171	chr12:48017171:G:C	4.33496e-12	-2.90362e-10	0.255497	7.80416e-05	-2.90362e-10	0.218824	0.000363872	-2.90362e-10	0.338507
48017375	chr12:48017375:T:C	1.86997e-13	-1.96202	-0.925864	1.65775e-05	-0.520538	-0.809835	1.51108e-05	-1.94957	-0.89332
48017406	chr12:48017406:C:T	1.74888e-12	-2.90362e-10	-0.652241	3.5413e-05	-2.90362e-10	-0.57134	0.000144394	-2.90362e-10	-0.585749
48017717	chr12:48017717:G:A	1.55785e-12	-2.90362e-10	-0.76791	3.00986e-05	-2.90362e-10	-0.733941	0.000122476	-2.90362e-10	-0.75038
48018004	chr12:48018004:A:G	1.09834e-12	-1.62802	0.510599	5.82753e-05	-1.07367	1.00043	8.25343e-05	-1.71051	0.565432
48018014	chr12:48018014:T:TCAGG	3.98064e-12	-2.90362e-10	0.170228	7.17284e-05	-2.90362e-10	0.13447	0.000333305	-2.90362e-10	0.250763
48018017	chr12:48018017:C:CACT	3.99512e-12	-2.90362e-10	0.173859	7.19857e-05	-2.90362e-10	0.13805	0.000334552	-2.90362e-10	0.254495
48018204	chr12:48018204:A:G	1.55043e-12	-2.90362e-10	-0.772682	4.01386e-05	-2.90362e-10	-0.446078	0.000124716	-2.90362e-10	-0.732258
48018627	chr12:48018627:C:T	1.49315e-12	0.277248	-1.08757	3.51387e-06	-1.89154	-0.99016	1.90469e-05	-1.52249	-1.0889
48018817	chr12:48018817:G:A	3.29602e-12	-2.90362e-10	-0.0184984	5.94987e-05	-2.90362e-10	-0.0524625	0.000274426	-2.90362e-10	0.0563851
48018950	chr12:48018950:C:T	1.10898e-12	-2.90362e-10	-1.10777	2.01742e-05	-2.90362e-10	-1.13401	8.55893e-05	-2.90362e-10	-1.10874
48019114	chr12:48019114:C:A	3.56454e-12	-2.90362e-10	0.0598205	6.43105e-05	-2.90362e-10	0.0253047	0.000297421	-2.90362e-10	0.136854
48019159	chr12:48019159:A:T	5.41064e-13	-1.82543	-2.70255e-10	8.35341e-06	-2.01575	-2.70255e-10	3.3967e-05	-2.03291	-2.70255e-10
48019263	chr12:48019263:C:T	8.4614e-12	-2.90362e-10	0.9243	0.000153244	-2.90362e-10	0.893611	0.000753948	-2.90362e-10	1.06703
48019586	chr12:48019586:C:T	1.15237e-12	0.0516784	-1.12107	5.93865e-05	1.09637	-1.15072	7.6771e-05	-0.103525	-1.11394
48019782	chr12:48019782:C:T	3.88612e-12	0.406943	-0.260747	1.18655e-05	-1.5477	-0.11708	4.81977e-05	-1.47598	-0.207007
48019810	chr12:48019810:A:G	3.71665e-13	-2.00022	-0.200759	3.24181e-05	-0.324348	-0.335353	3.41182e-05	-1.91733	-0.111138
48019851	chr12:48019851:T:G	4.03537e-12	0.401407	-0.217525	1.23941e-05	-1.55032	-0.070877	5.02502e-05	-1.47871	-0.162573
48020006	chr12:48020006:A:ATATTGT	4.01812e-12	0.350191	-0.170592	1.27389e-05	-1.57346	-0.0203037	5.14551e-05	-1.5034	-0.11419
48020092	chr12:48020092:G:A	4.76688e-12	-0.338686	0.689164	0.00087344	1.29806	1.33596	0.00036666	-0.469468	0.815607
48020139	chr12:48020139:A:G	1.12539e-12	-2.90362e-10	-1.09309	2.01714e-05	-2.90362e-10	-1.13415	8.52992e-05	-2.90362e-10	-1.11213
48020161	chr12:48020161:C:T	3.91501e-12	0.229739	-0.0761362	1.33394e-05	-1.6283	0.0805974	5.37389e-05	-1.55748	-0.0166782
48020167	chr12:48020167:A:C	3.7307e-12	0.376481	-0.2711	1.15857e-05	-1.56089	-0.12775	4.70221e-05	-1.49025	-0.217432
48020187	chr12:48020187:C:T	1.24146e-12	-2.90362e-10	-0.994928	2.18056e-05	-2.90362e-10	-1.05625	9.34661e-05	-2.90362e-10	-1.0207
48020275	chr12:48020275:C:T	1.15341e-12	-2.90362e-10	-1.06849	2.25513e-05	-2.90362e-10	-1.02262	9.10751e-05	-2.90362e-10	-1.04661
48021015	chr12:48021015:T:C	1.21497e-12	-2.90362e-10	-1.0165	2.89968e-05	-2.90362e-10	-0.771233	9.65645e-05	-2.90362e-10	-0.988085
48021618	chr12:48021618:A:C	2.80087e-12	-2.90362e-10	-0.181286	5.68021e-05	-2.90362e-10	-0.0988445	0.000221398	-2.90362e-10	-0.158334
48021751	chr12:48021751:A:G	1.04655e-12	-2.90362e-10	-1.16571	1.91715e-05	-2.90362e-10	-1.18499	8.07755e-05	-2.90362e-10	-1.16662
48021974	chr12:48021974:G:T	1.98297e-12	0.578332	-1.10495	0.000545928	3.1521	-0.988033	5.21298e-05	-0.49692	-1.10764
48022062	chr12:48022062:C:G	1.35695e-12	-2.90362e-10	-0.905976	2.55201e-05	-2.90362e-10	-0.898952	0.000107116	-2.90362e-10	-0.884381
48022240	chr12:48022240:G:A	3.01637e-13	-1.56869	-0.841052	1.91786e-05	-0.411005	-0.773615	2.38045e-05	-1.53571	-0.852706
48022269	chr12:48022269:G:T	3.85559e-12	0.764689	-0.626381	9.55393e-06	-1.35982	-0.521643	4.02893e-05	-1.2742	-0.588011
48022782	chr12:48022782:T:C	1.07054e-12	-2.90362e-10	-1.14305	1.95467e-05	-2.90362e-10	-1.16561	8.26322e-05	-2.90362e-10	-1.1439
48023057	chr12:48023057:G:A	9.92257e-13	-2.90362e-10	-1.21899	1.83604e-05	-2.90362e-10	-1.22822	7.65629e-05	-2.90362e-10	-1.22018
48023156	chr12:48023156:T:G	4.43205e-13	-2.02494	-2.70255e-10	8.4201e-06	-2.0078	-2.70255e-10	3.39785e-05	-2.03257	-2.70255e-10
48023328	chr12:48023328:A:AT	1.38114e-12	-2.90362e-10	-0.888305	2.38037e-05	-2.90362e-10	-0.968577	0.000110034	-2.90362e-10	-0.857502
48023380	chr12:48023380:C:T	9.78206e-13	-2.90362e-10	-1.23325	1.82691e-05	-2.90362e-10	-1.23321	7.56124e-05	-2.90362e-10	-1.23267
48023525	chr12:48023525:A:G	3.98174e-12	0.308593	-0.13809	0.000407874	1.55353	0.319016	0.000210385	-0.157684	-0.0516737
48023754	chr12:48023754:A:G	2.36228e-12	0.254121	-0.605706	7.83006e-06	-1.58187	-0.498581	3.23886e-05	-1.51413	-0.56636
48023874	chr12:48023874:C:T	1.57137e-12	-2.90362e-10	-0.759268	2.92512e-05	-2.90362e-10	-0.762497	0.000122655	-2.90362e-10	-0.748918
48024340	chr12:48024340:C:T	1.28499e-12	-2.90362e-10	-0.960465	2.46273e-05	-2.90362e-10	-0.934563	0.000100324	-2.90362e-10	-0.949893
48024363	chr12:48024363:C:T	5.53237e-12	-0.0664785	0.565879	0.000653667	1.29831	1.04588	0.000318678	-0.435136	0.641021
48024442	chr12:48024442:C:T	3.78972e-12	0.944778	-0.8237	0.00159265	3.7624	-0.527662	9.48558e-05	-0.172087	-0.833851
48024626	chr12:48024626:T:C	4.55288e-13	-1.99804	-2.70255e-10	1.09555e-05	-1.74457	-2.70255e-10	3.63255e-05	-1.96578	-2.70255e-10
48024773	chr12:48024773:G:T	3.94858e-13	-2.02715	-0.113293	7.2869e-05	0.406033	-0.255788	4.76056e-05	-1.68042	-0.0149225
48024927	chr12:48024927:T:C	4.97459e-13	-1.26602	-0.643434	4.6069e-06	-1.93674	-0.674124	2.24228e-05	-1.84453	-0.603693
48024993	chr12:48024993:AGAG:A	1.01068e-12	-2.90362e-10	-1.20059	1.90315e-05	-2.90362e-10	-1.19232	7.82528e-05	-2.90362e-10	-1.19835
48025026	chr12:48025026:A:G	1.35551e-12	-2.90362e-10	-0.907038	2.60103e-05	-2.90362e-10	-0.879923	0.000106214	-2.90362e-10	-0.892841
48025277	chr12:48025277:A:G	5.03445e-13	-1.98708	0.0895877	1.97866e-05	-1.73887	0.585463	3.99163e-05	-2.0214	0.149892
48026053	chr12:48026053:A:G	1.63195e-12	-2.90362e-10	-0.721441	3.17227e-05	-2.90362e-10	-0.681386	0.000129887	-2.90362e-10	-0.691629
48026193	chr12:48026193:C:T	8.54192e-13	-1.36881	-2.70255e-10	1.53571e-05	-1.40684	-2.70255e-10	8.02181e-05	-1.17355	-2.70255e-10
48026431	chr12:48026431:C:T	1.83644e-13	-1.87109	-1.03488	9.51183e-06	-1.10227	-0.783612	1.45318e-05	-1.87382	-1.00814
48026597	chr12:48026597:T:A	1.00431e-12	-2.90362e-10	-1.20691	1.84225e-05	-2.90362e-10	-1.22485	7.69418e-05	-2.90362e-10	-1.21525
48026785	chr12:48026785:C:T	1.23229e-12	-2.90362e-10	-1.00234	2.26474e-05	-2.90362e-10	-1.01837	9.48719e-05	-2.90362e-10	-1.00577
48026813	chr12:48026813:C:T	4.39903e-13	-2.03242	-2.70255e-10	8.7822e-06	-1.96569	-2.70255e-10	3.4266e-05	-2.02414	-2.70255e-10
48026930	chr12:48026930:A:G	1.8344e-13	-1.94919	-0.957892	4.97541e-06	-1.72118	-0.812729	1.36564e-05	-2.01889	-0.92519
48027251	chr12:48027251:A:G	4.30753e-13	-0.82061	-1.23283	5.23695e-06	-1.261	-1.22168	3.88553e-05	-0.666784	-1.23167
48027953	chr12:48027953:G:A	1.101e-12	-2.90362e-10	-1.11499	2.10944e-05	-2.90362e-10	-1.08941	8.56477e-05	-2.90362e-10	-1.10805
48027991	chr12:48027991:G:GCA	1.8841e-13	-1.75784	-1.12251	0.000460705	2.87969	-0.885349	3.14252e-05	-0.989709	-1.12098
48028073	chr12:48028073:C:T	1.44916e-13	-2.03074	-1.11208	2.86528e-05	0.37258	-1.15575	1.61441e-05	-1.69639	-1.08035
48028198	chr12:48028198:G:C	4.96868e-13	-1.91065	-2.70255e-10	1.37149e-05	-1.51994	-2.70255e-10	4.61242e-05	-1.72696	-2.70255e-10
48028199	chr12:48028199:G:T	9.78563e-13	-2.90362e-10	-1.23288	1.83144e-05	-2.90362e-10	-1.23073	7.56852e-05	-2.90362e-10	-1.23171
48028437	chr12:48028437:G:A	9.79663e-13	-2.90362e-10	-1.23176	1.83647e-05	-2.90362e-10	-1.22799	7.57247e-05	-2.90362e-10	-1.23119
48028448	chr12:48028448:A:G	1.11906e-12	-0.0387218	-1.06001	0.000154712	1.74257	-0.839424	7.58261e-05	-0.1928	-1.03705
48028922	chr12:48028922:C:T	7.81642e-13	-0.341415	-1.11616	3.70439e-05	0.620271	-1.14659	5.31358e-05	-0.476463	-1.10898
48029450	chr12:48029450:C:T	1.44877e-13	-1.93229	-1.2108	7.66119e-06	-0.872891	-1.22936	1.28354e-05	-1.78803	-1.21806
48029462	chr12:48029462:A:G	8.17815e-13	-0.329111	-1.08322	3.87475e-05	0.63669	-1.11804	5.56423e-05	-0.46421	-1.07514
48029540	chr12:48029540:TCTC:T	9.8144e-13	-2.90362e-10	-1.22995	1.83079e-05	-2.90362e-10	-1.23108	7.55868e-05	-2.90362e-10	-1.23301
48030123	chr12:48030123:A:G	1.08613e-12	-2.90362e-10	-1.12859	2.05598e-05	-2.90362e-10	-1.11508	8.42835e-05	-2.90362e-10	-1.12411
48030422	chr12:48030422:C:T	1.18076e-12	-2.90362e-10	-1.04505	2.17352e-05	-2.90362e-10	-1.05948	9.09429e-05	-2.90362e-10	-1.04806
48030714	chr12:48030714:C:G	2.99649e-13	-1.6692	-0.747159	1.8428e-05	-0.622187	-0.602357	1.77727e-05	-1.90614	-0.774498
48031784	chr12:48031784:C:T	1.2735e-12	-2.90362e-10	-0.969446	2.57491e-05	-2.90362e-10	-0.890018	9.67779e-05	-2.90362e-10	-0.985877
48032191	chr12:48032191:A:C	9.85435e-13	-2.90362e-10	-1.22589	1.83196e-05	-2.90362e-10	-1.23044	7.60509e-05	-2.90362e-10	-1.22689
48032209	chr12:48032209:A:G	1.44947e-13	-2.00586	-1.13674	0.000165764	1.86688	-0.894734	1.8052e-05	-1.52483	-1.1402
48032360	chr12:48032360:T:C	1.39334e-13	-2.02198	-1.16012	0.000125999	1.6375	-0.939649	1.63314e-05	-1.60206	-1.16315
48032436	chr12:48032436:T:C	1.05044e-12	-2.90362e-10	-1.162	1.90188e-05	-2.90362e-10	-1.19299	8.00333e-05	-2.90362e-10	-1.17585
48032512	chr12:48032512:T:C	2.99901e-13	-2.01441	-0.401107	1.39822e-05	-1.57754	0.0769045	2.46916e-05	-1.99602	-0.35581
48032601	chr12:48032601:T:G	1.04478e-12	-2.90362e-10	-1.16741	1.89419e-05	-2.90362e-10	-1.19704	7.96458e-05	-2.90362e-10	-1.18071
48032609	chr12:48032609:T:G	8.91029e-13	-0.439568	-0.887025	0.000817618	3.24296	-0.674981	4.91001e-05	-0.761416	-0.903018
48032943	chr12:48032943:A:G	6.89239e-13	-0.454993	-1.12839	0.000691375	3.35801	-0.957744	4.02358e-05	-0.721945	-1.14159
48033001	chr12:48033001:ATTCC:A	5.14208e-13	-1.87634	-2.70255e-10	8.5649e-06	-1.99074	-2.70255e-10	3.4031e-05	-2.03102	-2.70255e-10
48033272	chr12:48033272:T:C	1.42144e-12	-2.90362e-10	-0.859546	2.64553e-05	-2.90362e-10	-0.862962	0.00011021	-2.90362e-10	-0.85591
48033335	chr12:48033335:A:G	1.4211e-12	-2.90362e-10	-0.859787	2.64486e-05	-2.90362e-10	-0.863215	0.000110183	-2.90362e-10	-0.856155
48033546	chr12:48033546:T:C	2.99162e-13	-1.22181	-1.19618	0.0148836	6.4521	-0.982499	8.72272e-05	0.102777	-1.19256
48033713	chr12:48033713:C:T	2.98496e-13	-2.00984	-0.41037	1.42355e-05	-1.55087	0.0681942	2.46616e-05	-1.9888	-0.364251
48033740	chr12:48033740:G:A	1.41301e-13	-1.95211	-1.21597	8.22942e-06	-0.803848	-1.22685	1.31654e-05	-1.75804	-1.22266
48034036	chr12:48034036:TTTATTGATTTG:T	1.37335e-12	-2.90362e-10	-0.893965	2.66597e-05	-2.90362e-10	-0.855265	0.000107213	-2.90362e-10	-0.88348
48034092	chr12:48034092:A:T	2.08833e-12	0.354378	-0.829228	0.00214965	4.03539	-0.500744	7.9645e-05	-0.339247	-0.84147
48034101	chr12:48034101:A:G	1.01648e-12	-2.90362e-10	-1.19487	1.82663e-05	-2.90362e-10	-1.23336	7.80716e-05	-2.90362e-10	-1.20067
48034126	chr12:48034126:C:G	9.9779e-13	-2.90362e-10	-1.21343	1.88523e-05	-2.90362e-10	-1.20178	7.73018e-05	-2.90362e-10	-1.21058
48034363	chr12:48034363:T:C	1.08424e-12	-2.90362e-10	-1.13033	2.05237e-05	-2.90362e-10	-1.11684	8.40793e-05	-2.90362e-10	-1.12654
48034367	chr12:48034367:C:T	1.37198e-13	-1.96509	-1.23246	8.96881e-06	-0.746986	-1.19768	1.33876e-05	-1.73045	-1.23352
48034751	chr12:48034751:C:G	8.56333e-13	-0.259871	-1.10644	4.04579e-05	0.7003	-1.13845	5.64936e-05	-0.424957	-1.09921
48035199	chr12:48035199:A:G	1.03344e-12	-2.90362e-10	-1.17832	1.95417e-05	-2.90362e-10	-1.16587	8.00314e-05	-2.90362e-10	-1.17588
48035366	chr12:48035366:A:G	1.24105e-12	-2.90362e-10	-0.995261	2.39431e-05	-2.90362e-10	-0.962739	9.67333e-05	-2.90362e-10	-0.986338
48035918	chr12:48035918:C:T	1.49254e-13	-1.92874	-1.18458	7.60188e-06	-0.876444	-1.23358	1.30705e-05	-1.79243	-1.19551
48035993	chr12:48035993:C:T	2.67276e-13	-1.31071	-1.21998	0.0103813	6.16281	-1.05347	7.34626e-05	-0.0437364	-1.21778
48036150	chr12:48036150:A:T	1.08757e-12	-2.90362e-10	-1.12727	1.84921e-05	-2.90362e-10	-1.22107	8.31796e-05	-2.90362e-10	-1.13729
48036964	chr12:48036964:T:C	1.08041e-12	-2.90362e-10	-1.13388	1.94415e-05	-2.90362e-10	-1.17101	8.21133e-05	-2.90362e-10	-1.1502
48037130	chr12:48037130:T:C	1.03451e-12	-2.90362e-10	-1.17729	1.95585e-05	-2.90362e-10	-1.16501	8.01116e-05	-2.90362e-10	-1.17488
48037206	chr12:48037206:C:T	4.44077e-13	-2.02297	-2.70255e-10	8.30345e-06	-2.02175	-2.70255e-10	3.80329e-05	-1.91984	-2.70255e-10
48037279	chr12:48037279:G:C	9.78287e-13	-2.90362e-10	-1.23317	1.83209e-05	-2.90362e-10	-1.23038	7.56138e-05	-2.90362e-10	-1.23266
48037385	chr12:48037385:G:A	1.69023e-12	0.326788	-1.01314	0.00158562	3.98844	-0.758127	6.49564e-05	-0.362348	-1.02223
48037414	chr12:48037414:A:G	1.03039e-12	-2.90362e-10	-1.18127	1.94726e-05	-2.90362e-10	-1.16941	7.97862e-05	-2.90362e-10	-1.17894
48038134	chr12:48038134:A:AC	1.45758e-13	-2.03106	-1.10596	0.000114682	1.43357	-0.829832	1.59878e-05	-1.67714	-1.10933
48038153	chr12:48038153:C:T	2.52933e-13	-1.38507	-1.20078	0.0089407	5.94686	-0.986906	6.71155e-05	-0.154819	-1.19706
48038771	chr12:48038771:A:G	1.19986e-12	-1.02901	-2.70255e-10	6.94719e-05	0.102504	-2.70255e-10	0.000106884	-0.886555	-2.70255e-10
48038778	chr12:48038778:C:T	9.79151e-13	-2.90362e-10	-1.23228	1.84224e-05	-2.90362e-10	-1.22485	7.56047e-05	-2.90362e-10	-1.23278
48039017	chr12:48039017:A:T	7.47914e-13	-0.331396	-1.17029	4.07529e-05	0.76337	-1.19426	6.05163e-05	-0.274312	-1.18107
48039134	chr12:48039134:G:A	8.09932e-13	-0.239995	-1.18202	4.54092e-05	0.880677	-1.20338	6.57956e-05	-0.180042	-1.1917
48039153	chr12:48039153:C:T	9.86343e-13	-0.073495	-1.15147	4.94561e-05	0.939399	-1.17673	6.4755e-05	-0.242082	-1.1456
48039304	chr12:48039304:T:C	1.09395e-12	-2.90362e-10	-1.12142	2.1513e-05	-2.90362e-10	-1.06976	8.38915e-05	-2.90362e-10	-1.12877
48039758	chr12:48039758:A:G	1.25713e-12	-2.90362e-10	-0.982381	2.43903e-05	-2.90362e-10	-0.944232	9.81574e-05	-2.90362e-10	-0.971724
48039830	chr12:48039830:A:G	8.91476e-13	-0.202366	-1.12373	4.31859e-05	0.780486	-1.15339	5.89168e-05	-0.365189	-1.11698
48039890	chr12:48039890:C:G	1.28633e-12	-2.90362e-10	-0.959422	2.36057e-05	-2.90362e-10	-0.976931	0.000105155	-2.90362e-10	-0.902864
48040057	chr12:48040057:T:C	1.04975e-12	-2.90362e-10	-1.16267	1.99237e-05	-2.90362e-10	-1.14651	8.13706e-05	-2.90362e-10	-1.15928
48040100	chr12:48040100:A:G	1.73673e-12	-2.90362e-10	-0.659211	3.3224e-05	-2.90362e-10	-0.635144	0.000136151	-2.90362e-10	-0.644531
48040148	chr12:48040148:C:A	1.736e-12	-2.90362e-10	-0.659631	3.32112e-05	-2.90362e-10	-0.635532	0.000136094	-2.90362e-10	-0.64495
48040724	chr12:48040724:G:A	3.05835e-13	-2.01278	-0.383147	1.47744e-05	-1.55936	0.113836	2.53426e-05	-1.9918	-0.334009
48040949	chr12:48040949:T:A	4.02589e-13	-0.926716	-1.19434	2.67638e-06	-2.03292	-1.12103	1.15269e-05	-1.92708	-1.18654
48040956	chr12:48040956:A:T	3.65991e-13	-0.983656	-1.23271	2.46837e-06	-2.03188	-1.20298	1.08258e-05	-1.94397	-1.2324
48041392	chr12:48041392:A:T	4.14793e-13	-0.906525	-1.18467	3.04627e-06	-1.83229	-1.19221	1.50212e-05	-1.675	-1.17383
48041448	chr12:48041448:C:T	1.13197e-12	-2.90362e-10	-1.08726	2.01925e-05	-2.90362e-10	-1.13311	8.57199e-05	-2.90362e-10	-1.10721
48041752	chr12:48041752:C:G	9.78202e-13	-2.90362e-10	-1.23325	1.82689e-05	-2.90362e-10	-1.23322	7.5581e-05	-2.90362e-10	-1.23309
48041853	chr12:48041853:G:A	1.06463e-12	-2.90362e-10	-1.14859	1.93083e-05	-2.90362e-10	-1.17788	8.26753e-05	-2.90362e-10	-1.14337
48042864	chr12:48042864:G:A	1.39158e-13	-1.99481	-1.18855	9.43789e-06	-0.660097	-1.23359	1.48929e-05	-1.65909	-1.19832
48043312	chr12:48043312:G:T	9.78699e-13	-2.90362e-10	-1.23275	1.82784e-05	-2.90362e-10	-1.2327	7.56267e-05	-2.90362e-10	-1.23249
48043903	chr12:48043903:G:A	1.08933e-12	0.0388003	-1.16445	0.000951438	3.72037	-1.00082	4.57845e-05	-0.564589	-1.16976
48043950	chr12:48043950:A:G	9.78698e-13	-2.90362e-10	-1.23275	1.82784e-05	-2.90362e-10	-1.2327	7.56266e-05	-2.90362e-10	-1.23249
48044050	chr12:48044050:G:A	1.04455e-12	-2.90362e-10	-1.16763	1.91672e-05	-2.90362e-10	-1.18522	8.03979e-05	-2.90362e-10	-1.17131
48044097	chr12:48044097:A:G	1.04483e-12	-2.90362e-10	-1.16737	1.98199e-05	-2.90362e-10	-1.15173	8.09802e-05	-2.90362e-10	-1.16409
48044507	chr12:48044507:T:A	1.1028e-12	-2.90362e-10	-1.11336	1.86e-05	-2.90362e-10	-1.21526	8.43891e-05	-2.90362e-10	-1.12286
48044683	chr12:48044683:G:A	1.04344e-12	-2.90362e-10	-1.16869	1.91489e-05	-2.90362e-10	-1.18617	8.03143e-05	-2.90362e-10	-1.17235
48046339	chr12:48046339:T:C	1.03746e-12	-2.90362e-10	-1.17444	1.90625e-05	-2.90362e-10	-1.19069	7.98469e-05	-2.90362e-10	-1.17819
48046422	chr12:48046422:G:A	9.78621e-13	-2.90362e-10	-1.23283	1.8276e-05	-2.90362e-10	-1.23283	7.55837e-05	-2.90362e-10	-1.23305
48046738	chr12:48046738:C:A	1.54574e-12	-2.90362e-10	-0.775712	3.05509e-05	-2.90362e-10	-0.719023	0.000118285	-2.90362e-10	-0.7852
48046822	chr12:48046822:C:T	9.0492e-13	-1.31112	-2.70255e-10	0.000102064	0.487182	-2.70255e-10	0.000272682	0.0500116	-2.70255e-10
48047385	chr12:48047385:C:T	1.32017e-12	-2.90362e-10	-0.933454	2.57045e-05	-2.90362e-10	-0.891752	0.000103157	-2.90362e-10	-0.922045
48047548	chr12:48047548:A:C	1.02806e-12	-2.90362e-10	-1.18354	1.8916e-05	-2.90362e-10	-1.19841	7.91384e-05	-2.90362e-10	-1.1871
48047623	chr12:48047623:G:A	1.22228e-12	-2.90362e-10	-1.0105	2.36616e-05	-2.90362e-10	-0.974564	9.54367e-05	-2.90362e-10	-0.999833
48047696	chr12:48047696:C:G	1.88458e-12	0.409593	-0.987105	0.00190604	4.13383	-0.719469	7.16355e-05	-0.290271	-0.996435
48047807	chr12:48047807:T:C	9.78004e-13	-2.90362e-10	-1.23346	1.82621e-05	-2.90362e-10	-1.23359	7.55847e-05	-2.90362e-10	-1.23304
48047909	chr12:48047909:C:G	1.11268e-12	-2.90362e-10	-1.10444	1.86583e-05	-2.90362e-10	-1.21212	8.51327e-05	-2.90362e-10	-1.11408
48047965	chr12:48047965:G:A	8.53963e-13	-0.259123	-1.10996	4.70517e-05	0.857822	-1.14499	6.90906e-05	-0.198624	-1.12425
48048137	chr12:48048137:G:GT	1.11138e-12	-0.08711	-1.0185	6.97396e-05	1.1444	-1.03805	9.82243e-05	0.0586176	-1.02966
48049174	chr12:48049174:C:T	1.40174e-12	-0.873497	-2.70255e-10	1.17258e-05	-1.67663	-2.70255e-10	5.59186e-05	-1.5344	-2.70255e-10
48049265	chr12:48049265:T:C	1.36349e-13	-2.03191	-1.17184	2.18685e-05	0.152777	-1.20615	1.35211e-05	-1.78901	-1.16504
48049563	chr12:48049563:G:A	1.03741e-12	-1.17449	-2.70255e-10	9.35417e-06	-1.9026	-2.70255e-10	4.68399e-05	-1.71156	-2.70255e-10
48050705	chr12:48050705:C:T	1.42346e-13	-2.03285	-1.12786	9.66365e-05	1.30158	-0.869036	1.50097e-05	-1.71856	-1.13104
48050908	chr12:48050908:G:A	9.78962e-13	-2.90362e-10	-1.23248	1.82833e-05	-2.90362e-10	-1.23243	7.56505e-05	-2.90362e-10	-1.23217
48050922	chr12:48050922:G:C	3.59739e-12	-2.90362e-10	0.0689936	8.40221e-05	-2.90362e-10	0.292662	0.000300945	-2.90362e-10	0.148632
48051704	chr12:48051704:A:G	4.78648e-13	-1.94801	-2.70255e-10	9.12085e-06	-1.92785	-2.70255e-10	3.45651e-05	-2.01545	-2.70255e-10
48052325	chr12:48052325:T:G	9.77998e-13	-2.90362e-10	-1.23346	1.82742e-05	-2.90362e-10	-1.23293	7.55429e-05	-2.90362e-10	-1.23359
48052522	chr12:48052522:A:C	2.80142e-13	-2.01112	-0.472555	1.32465e-05	-1.55611	0.0014322	2.31341e-05	-1.9908	-0.426187
48052535	chr12:48052535:T:A	1.10265e-12	-2.90362e-10	-1.1135	1.85918e-05	-2.90362e-10	-1.2157	8.43996e-05	-2.90362e-10	-1.12273
48052936	chr12:48052936:CAT:C	1.07593e-12	-2.90362e-10	-1.13803	1.9456e-05	-2.90362e-10	-1.17026	8.1855e-05	-2.90362e-10	-1.15335
48052968	chr12:48052968:C:T	1.77618e-12	-2.90362e-10	-0.636752	3.40014e-05	-2.90362e-10	-0.612016	0.00013927	-2.90362e-10	-0.621884
48053322	chr12:48053322:C:A	2.11917e-13	-2.02816	-0.734618	2.93567e-05	0.0800875	-0.838984	2.15654e-05	-1.81342	-0.673782
48053875	chr12:48053875:A:G	1.85709e-12	0.396456	-0.98866	0.00186258	4.11282	-0.721518	7.06874e-05	-0.302036	-0.997993
48053907	chr12:48053907:CTAA:C	9.78918e-13	-2.90362e-10	-1.23252	1.82825e-05	-2.90362e-10	-1.23248	7.56467e-05	-2.90362e-10	-1.23222
48054006	chr12:48054006:G:C	4.288e-13	-0.887249	-1.17073	3.12317e-06	-1.82022	-1.17935	1.5505e-05	-1.65888	-1.15826
48054044	chr12:48054044:A:C	9.78375e-13	-2.90362e-10	-1.23308	1.82722e-05	-2.90362e-10	-1.23304	7.55976e-05	-2.90362e-10	-1.23287
48054683	chr12:48054683:G:A	1.95203e-12	0.42307	-0.965417	0.00198064	4.14131	-0.688552	7.3611e-05	-0.284217	-0.975284
48054869	chr12:48054869:T:C	1.01227e-12	-2.90362e-10	-1.19902	1.83468e-05	-2.90362e-10	-1.22896	7.71681e-05	-2.90362e-10	-1.21231
48054989	chr12:48054989:A:G	9.97135e-13	-2.90362e-10	-1.21408	1.90505e-05	-2.90362e-10	-1.19133	7.68311e-05	-2.90362e-10	-1.21669
48055133	chr12:48055133:G:A	1.12044e-12	-0.0638382	-1.03366	7.07686e-05	1.17345	-1.05245	9.9097e-05	0.0821527	-1.04435
48055380	chr12:48055380:C:T	1.09893e-12	-2.90362e-10	-1.11688	1.85692e-05	-2.90362e-10	-1.21691	8.41275e-05	-2.90362e-10	-1.12596
48055441	chr12:48055441:G:C	9.3533e-13	-0.15443	-1.12364	4.58136e-05	0.839476	-1.15331	6.16783e-05	-0.319475	-1.11689
48055663	chr12:48055663:T:C	1.22833e-12	-2.90362e-10	-1.00556	2.18916e-05	-2.90362e-10	-1.05231	9.76041e-05	-2.90362e-10	-0.977376
48055841	chr12:48055841:T:C	1.00935e-12	-2.90362e-10	-1.20191	1.83305e-05	-2.90362e-10	-1.22985	7.70068e-05	-2.90362e-10	-1.2144
48056273	chr12:48056273:A:G	2.07713e-13	-1.94794	-0.834867	1.01588e-05	-1.34437	-0.475712	1.71302e-05	-1.91641	-0.801039
48057204	chr12:48057204:ATTAT:A	1.68292e-12	0.352313	-1.043	9.04137e-05	1.44762	-1.08164	0.000109111	0.167255	-1.03318
48057205	chr12:48057205:T:C	9.82793e-13	-2.90362e-10	-1.22857	1.8361e-05	-2.90362e-10	-1.22819	7.59647e-05	-2.90362e-10	-1.22803
48057226	chr12:48057226:T:C	1.08151e-12	-2.90362e-10	-1.13286	1.84641e-05	-2.90362e-10	-1.22259	8.2859e-05	-2.90362e-10	-1.14116
48057444	chr12:48057444:G:A	9.78884e-13	-2.90362e-10	-1.23256	1.82816e-05	-2.90362e-10	-1.23252	7.56443e-05	-2.90362e-10	-1.23225
48057464	chr12:48057464:A:G	5.88146e-13	-0.841802	-0.900194	4.19022e-06	-1.78802	-0.917641	2.14131e-05	-1.61906	-0.875232
48057477	chr12:48057477:G:A	1.1876e-12	0.110446	-1.14973	6.21223e-05	1.16598	-1.17529	7.73969e-05	-0.0655715	-1.14378
48057592	chr12:48057592:TTATTTTATA:T	1.52171e-13	-1.9924	-1.10157	0.000210966	2.04287	-0.829586	1.98547e-05	-1.46347	-1.10639
48057671	chr12:48057671:C:T	1.13307e-12	-2.90362e-10	-1.08628	2.08916e-05	-2.90362e-10	-1.09907	8.73617e-05	-2.90362e-10	-1.08824
48058298	chr12:48058298:A:T	3.17609e-13	-2.00884	-0.349307	1.55377e-05	-1.55082	0.155675	2.62814e-05	-1.98907	-0.30037
48058454	chr12:48058454:C:T	1.14838e-12	-2.90362e-10	-1.07286	1.89193e-05	-2.90362e-10	-1.19823	8.77696e-05	-2.90362e-10	-1.08358
48058544	chr12:48058544:TAC:T	9.13253e-13	-0.105108	-1.19685	4.6139e-05	0.906258	-1.21302	6.0162e-05	-0.268311	-1.19294
48058926	chr12:48058926:T:C	7.99306e-13	-0.304436	-1.13079	4.37771e-05	0.803133	-1.16244	6.48258e-05	-0.24265	-1.14394
48059256	chr12:48059256:T:C	8.57291e-13	-0.205019	-1.16017	4.84236e-05	0.928078	-1.18651	6.96878e-05	-0.142991	-1.17128
48059406	chr12:48059406:T:C	1.23564e-12	-2.90362e-10	-0.999626	2.39468e-05	-2.90362e-10	-0.962585	9.64318e-05	-2.90362e-10	-0.989459
48059721	chr12:48059721:TCTCTG:T	9.66192e-13	-0.0948405	-1.15077	4.82497e-05	0.91412	-1.17615	6.35392e-05	-0.261767	-1.14487
48060037	chr12:48060037:A:G	1.98654e-12	0.466204	-0.991026	0.0020623	4.21813	-0.724974	7.46074e-05	-0.245754	-1.0003
48060847	chr12:48060847:G:A	9.86778e-13	-0.0726678	-1.15186	4.96132e-05	0.942896	-1.17706	6.49002e-05	-0.239444	-1.146
48061421	chr12:48061421:T:C	7.36022e-13	-0.396267	-1.12144	3.94838e-05	0.690683	-1.15321	6.01272e-05	-0.326264	-1.13557
48061549	chr12:48061549:A:G	1.0818e-12	-2.90362e-10	-1.13258	1.99887e-05	-2.90362e-10	-1.14325	8.34019e-05	-2.90362e-10	-1.13463
48061627	chr12:48061627:T:C	1.1947e-12	-2.90362e-10	-1.03332	2.14807e-05	-2.90362e-10	-1.07126	9.28465e-05	-2.90362e-10	-1.02735
48061784	chr12:48061784:G:A	2.6203e-13	-2.00944	-0.541066	1.22171e-05	-1.54972	-0.0858589	2.15983e-05	-1.98876	-0.496924
48061998	chr12:48061998:T:C	1.90685e-12	-2.90362e-10	-0.565764	3.53063e-05	-2.90362e-10	-0.574357	0.000155701	-2.90362e-10	-0.510357
48062005	chr12:48062005:A:C	1.90373e-12	-2.90362e-10	-0.5674	3.52488e-05	-2.90362e-10	-0.575985	0.000155439	-2.90362e-10	-0.512042
48062371	chr12:48062371:T:C	9.80686e-13	-2.90362e-10	-1.23072	1.83164e-05	-2.90362e-10	-1.23062	7.57956e-05	-2.90362e-10	-1.23026
48063040	chr12:48063040:C:T	1.10824e-12	-2.90362e-10	-1.10844	1.86295e-05	-2.90362e-10	-1.21367	8.47655e-05	-2.90362e-10	-1.11841
48063162	chr12:48063162:C:T	2.83011e-13	-1.99959	-0.473894	1.38583e-05	-1.50949	-4.50585e-05	2.34421e-05	-1.97603	-0.427727
48063277	chr12:48063277:A:G	1.06784e-12	-2.90362e-10	-1.14557	1.97466e-05	-2.90362e-10	-1.15543	8.23379e-05	-2.90362e-10	-1.14746
48063351	chr12:48063351:T:C	1.1071e-12	-2.90362e-10	-1.10947	2.02083e-05	-2.90362e-10	-1.13232	8.89808e-05	-2.90362e-10	-1.06988
48063376	chr12:48063376:G:A	1.43989e-13	-2.0318	-1.11743	0.000108163	1.39508	-0.849853	1.55968e-05	-1.69052	-1.12071
48063556	chr12:48063556:A:C	2.74277e-13	-2.01137	-0.493461	1.28739e-05	-1.55865	-0.0245628	2.26222e-05	-1.9915	-0.447869
48063602	chr12:48063602:C:T	1.10224e-12	-2.90362e-10	-1.11387	1.85898e-05	-2.90362e-10	-1.2158	8.43218e-05	-2.90362e-10	-1.12366
48064366	chr12:48064366:C:T	1.15946e-12	-2.90362e-10	-1.06326	1.9006e-05	-2.90362e-10	-1.19366	8.85858e-05	-2.90362e-10	-1.07432
48064731	chr12:48064731:C:T	1.03957e-12	-2.90362e-10	-1.17241	1.9089e-05	-2.90362e-10	-1.1893	8.00228e-05	-2.90362e-10	-1.17598
48064746	chr12:48064746:G:A	2.10921e-12	0.517849	-0.982752	0.00226244	4.29885	-0.713067	7.85354e-05	-0.202554	-0.992192
48065705	chr12:48065705:C:G	1.14009e-12	-2.90362e-10	-1.08011	1.88732e-05	-2.90362e-10	-1.20067	8.72235e-05	-2.90362e-10	-1.08982
48066233	chr12:48066233:T:C	1.11458e-12	-2.90362e-10	-1.10274	1.86712e-05	-2.90362e-10	-1.21144	8.52672e-05	-2.90362e-10	-1.11251
48066300	chr12:48066300:G:A	4.01864e-13	-0.956517	-1.16634	3.05049e-06	-1.84788	-1.17524	1.50134e-05	-1.69592	-1.15343
48066634	chr12:48066634:T:C	6.24269e-13	-1.68239	-2.70255e-10	2.29541e-05	-1.00492	-2.70255e-10	7.16222e-05	-1.28689	-2.70255e-10
48066780	chr12:48066780:G:A	1.13088e-12	-2.90362e-10	-1.08822	1.87861e-05	-2.90362e-10	-1.2053	8.64724e-05	-2.90362e-10	-1.09847
48067121	chr12:48067121:T:C	9.78374e-13	-2.90362e-10	-1.23308	1.82722e-05	-2.90362e-10	-1.23304	7.55975e-05	-2.90362e-10	-1.23287
48067581	chr12:48067581:C:A	1.1026e-12	-2.90362e-10	-1.11355	1.9764e-05	-2.90362e-10	-1.15456	8.36555e-05	-2.90362e-10	-1.13159
48067632	chr12:48067632:T:C	1.25163e-12	-2.90362e-10	-0.986769	2.42753e-05	-2.90362e-10	-0.948958	9.77758e-05	-2.90362e-10	-0.975618
48067852	chr12:48067852:G:T	2.09506e-13	-2.02286	-0.751355	2.6465e-05	-0.00874259	-0.853852	2.05995e-05	-1.84151	-0.691518
48068202	chr12:48068202:A:C	1.06693e-12	-2.90362e-10	-1.14643	1.95209e-05	-2.90362e-10	-1.16693	8.2074e-05	-2.90362e-10	-1.15067
48068414	chr12:48068414:T:C	1.06661e-12	-2.90362e-10	-1.14673	1.95159e-05	-2.90362e-10	-1.16719	8.205e-05	-2.90362e-10	-1.15097
48068672	chr12:48068672:T:C	1.12445e-12	-2.90362e-10	-1.09392	1.87386e-05	-2.90362e-10	-1.20783	8.60081e-05	-2.90362e-10	-1.10385
48068922	chr12:48068922:G:A	9.78838e-13	-2.90362e-10	-1.2326	1.82809e-05	-2.90362e-10	-1.23256	7.56396e-05	-2.90362e-10	-1.23232
48068924	chr12:48068924:G:A	1.00815e-12	-2.90362e-10	-1.2031	1.8471e-05	-2.90362e-10	-1.22222	7.72016e-05	-2.90362e-10	-1.21188
48069085	chr12:48069085:G:A	2.23708e-12	0.545298	-0.95134	0.00250869	4.34929	-0.660195	8.30968e-05	-0.176579	-0.96171
48069592	chr12:48069592:T:C	1.19357e-12	-2.90362e-10	-1.03426	2.30689e-05	-2.90362e-10	-0.999932	9.30751e-05	-2.90362e-10	-1.02489
48070023	chr12:48070023:T:C	1.78667e-12	0.374553	-1.00542	0.00174355	4.07152	-0.746256	6.826e-05	-0.320468	-1.0145
48070412	chr12:48070412:T:C	1.11432e-12	-2.90362e-10	-1.10297	1.86676e-05	-2.90362e-10	-1.21163	8.52578e-05	-2.90362e-10	-1.11262
48070692	chr12:48070692:A:G	2.0539e-12	0.48242	-0.973897	0.00216062	4.24033	-0.700595	7.70681e-05	-0.230059	-0.983547
48071007	chr12:48071007:C:T	1.073e-12	-2.90362e-10	-1.14076	1.94309e-05	-2.90362e-10	-1.17155	8.33535e-05	-2.90362e-10	-1.1352
48071278	chr12:48071278:A:G	1.12227e-12	-2.90362e-10	-1.09586	1.8723e-05	-2.90362e-10	-1.20866	8.58444e-05	-2.90362e-10	-1.10576
48071344	chr12:48071344:GGTGGCTCACGCCT:G	1.06165e-12	-0.0498056	-1.10158	5.32194e-05	0.970319	-1.13431	6.97999e-05	-0.218471	-1.09419
48071408	chr12:48071408:G:A	1.07183e-12	-2.90362e-10	-1.14185	1.94136e-05	-2.90362e-10	-1.17244	8.32602e-05	-2.90362e-10	-1.13633
48071618	chr12:48071618:A:G	1.3421e-12	-0.916982	-2.70255e-10	1.35092e-05	-1.53504	-2.70255e-10	7.72227e-05	-1.2116	-2.70255e-10
48072425	chr12:48072425:C:T	1.04847e-12	-2.90362e-10	-1.16389	1.96042e-05	-2.90362e-10	-1.16267	8.15651e-05	-2.90362e-10	-1.15689
48072550	chr12:48072550:C:T	9.78439e-13	-2.90362e-10	-1.23301	1.82733e-05	-2.90362e-10	-1.23298	7.56042e-05	-2.90362e-10	-1.23278
48073119	chr12:48073119:T:C	9.78851e-13	-2.90362e-10	-1.23259	1.82812e-05	-2.90362e-10	-1.23255	7.56408e-05	-2.90362e-10	-1.2323
48073257	chr12:48073257:G:A	9.83491e-13	-2.90362e-10	-1.22786	1.85187e-05	-2.90362e-10	-1.21964	7.56617e-05	-2.90362e-10	-1.23202
48074194	chr12:48074194:C:T	1.92458e-12	0.44517	-1.00168	0.0019544	4.18038	-0.74096	7.26133e-05	-0.262314	-1.01083
48074426	chr12:48074426:C:T	6.60067e-12	-2.90362e-10	0.675956	0.000106158	-2.90362e-10	0.526509	0.000484006	-2.90362e-10	0.623801
48074869	chr12:48074869:A:G	1.39987e-13	-2.03279	-1.14463	9.49513e-05	1.31575	-0.900804	1.48156e-05	-1.71509	-1.14753
48075140	chr12:48075140:T:C	1.02807e-12	-0.116842	-1.06669	6.42474e-05	1.10832	-1.084	9.09986e-05	0.0290697	-1.07652
48075205	chr12:48075205:ACT:A	2.58499e-13	-2.00345	-0.560625	1.21274e-05	-1.53052	-0.112425	2.12779e-05	-1.9827	-0.51793
48075289	chr12:48075289:T:C	1.00824e-12	-2.90362e-10	-1.20301	1.8373e-05	-2.90362e-10	-1.22754	7.69887e-05	-2.90362e-10	-1.21464
48075607	chr12:48075607:C:T	1.04854e-12	-2.90362e-10	-1.16381	1.95344e-05	-2.90362e-10	-1.16624	8.23108e-05	-2.90362e-10	-1.14779
48075913	chr12:48075913:T:C	1.12437e-12	-2.90362e-10	-1.09399	1.87382e-05	-2.90362e-10	-1.20785	8.59999e-05	-2.90362e-10	-1.10395
48075968	chr12:48075968:G:A	9.80885e-13	-2.90362e-10	-1.23051	1.82927e-05	-2.90362e-10	-1.23191	7.5885e-05	-2.90362e-10	-1.22908
48076044	chr12:48076044:G:A	1.07281e-12	-2.90362e-10	-1.14093	1.94282e-05	-2.90362e-10	-1.17169	8.33386e-05	-2.90362e-10	-1.13538
48076125	chr12:48076125:T:C	9.78026e-13	-2.90362e-10	-1.23343	1.82621e-05	-2.90362e-10	-1.23359	7.55879e-05	-2.90362e-10	-1.233
48076315	chr12:48076315:G:A	1.07434e-12	-2.90362e-10	-1.13951	1.94508e-05	-2.90362e-10	-1.17053	8.34596e-05	-2.90362e-10	-1.13393
48076385	chr12:48076385:C:T	1.00899e-12	-2.90362e-10	-1.20227	1.90508e-05	-2.90362e-10	-1.19131	7.81203e-05	-2.90362e-10	-1.20005
48076386	chr12:48076386:G:A	1.10357e-12	-2.90362e-10	-1.11266	1.8594e-05	-2.90362e-10	-1.21558	8.44627e-05	-2.90362e-10	-1.12199
48076750	chr12:48076750:C:A	1.74671e-12	0.33922	-0.992699	0.00177667	4.07041	-0.726338	6.7965e-05	-0.337203	-1.0021
48076897	chr12:48076897:G:A	1.93723e-12	0.439078	-0.989034	0.00197044	4.17044	-0.722845	7.31672e-05	-0.267221	-0.998328
48076934	chr12:48076934:G:A	1.92848e-12	0.416522	-0.971006	0.00193998	4.12941	-0.697393	7.30974e-05	-0.286749	-0.979754
48077666	chr12:48077666:T:C	9.78943e-13	-2.90362e-10	-1.2325	1.82829e-05	-2.90362e-10	-1.23245	7.56488e-05	-2.90362e-10	-1.23219
48078560	chr12:48078560:G:A	1.09712e-12	-2.90362e-10	-1.11853	1.8553e-05	-2.90362e-10	-1.21779	8.39946e-05	-2.90362e-10	-1.12754
48078583	chr12:48078583:C:T	1.66711e-12	0.264291	-0.964413	0.0015482	3.89364	-0.68721	6.46608e-05	-0.414775	-0.974365
48078670	chr12:48078670:G:A	1.98584e-12	0.463263	-0.988434	0.00205124	4.20951	-0.72173	7.46778e-05	-0.247257	-0.997855
48079276	chr12:48079276:G:A	1.88826e-12	0.421669	-0.997226	0.00189815	4.14457	-0.734349	7.15612e-05	-0.281281	-1.00646
48079748	chr12:48079748:TAGAG:T	1.1352e-12	-0.00498551	-1.07942	7.30447e-05	1.24861	-1.09596	0.000100743	0.143123	-1.08884
48079784	chr12:48079784:CTG:C	1.10531e-12	-2.90362e-10	-1.11109	1.86051e-05	-2.90362e-10	-1.21498	8.45886e-05	-2.90362e-10	-1.1205
48079956	chr12:48079956:T:A	1.88444e-12	0.407378	-0.98496	0.00189285	4.12394	-0.716514	7.16082e-05	-0.292675	-0.99441
48080186	chr12:48080186:T:C	1.02452e-12	-2.90362e-10	-1.18699	1.93871e-05	-2.90362e-10	-1.17381	7.93637e-05	-2.90362e-10	-1.18425
48081070	chr12:48081070:A:G	5.26299e-13	-1.80469	-0.0484095	2.94457e-05	-1.24936	0.493489	4.07606e-05	-1.86588	0.0152972
48081392	chr12:48081392:T:C	9.86308e-13	-2.90362e-10	-1.225	1.89403e-05	-2.90362e-10	-1.19713	7.67824e-05	-2.90362e-10	-1.21732
48081450	chr12:48081450:T:C	1.94057e-12	0.441645	-0.98988	0.00197861	4.17547	-0.723734	7.33068e-05	-0.264335	-0.999307
48081577	chr12:48081577:T:G	1.10394e-12	-2.90362e-10	-1.11233	1.9784e-05	-2.90362e-10	-1.15354	8.37488e-05	-2.90362e-10	-1.13047
48081834	chr12:48081834:G:A	4.54166e-13	-2.00051	-2.70255e-10	8.44485e-06	-2.00486	-2.70255e-10	3.39752e-05	-2.03266	-2.70255e-10
48081901	chr12:48081901:G:A	1.89809e-12	-2.90362e-10	-0.570368	3.71218e-05	-2.90362e-10	-0.524214	0.000151921	-2.90362e-10	-0.534937
48082389	chr12:48082389:T:C	1.11134e-12	-2.90362e-10	-1.10565	1.98912e-05	-2.90362e-10	-1.14814	8.42699e-05	-2.90362e-10	-1.12427
48082626	chr12:48082626:C:T	4.86228e-13	-1.93229	-2.70255e-10	8.28212e-06	-2.02432	-2.70255e-10	3.70656e-05	-1.94561	-2.70255e-10
48082871	chr12:48082871:T:C	1.07189e-12	-2.90362e-10	-1.14179	1.9317e-05	-2.90362e-10	-1.17743	8.1508e-05	-2.90362e-10	-1.15759
48083265	chr12:48083265:C:T	1.16697e-12	-2.90362e-10	-1.05681	2.24868e-05	-2.90362e-10	-1.02549	9.11149e-05	-2.90362e-10	-1.04617
48083303	chr12:48083303:C:G	1.11796e-12	-2.90362e-10	-1.09971	1.86925e-05	-2.90362e-10	-1.21029	8.55254e-05	-2.90362e-10	-1.10948
48083639	chr12:48083639:A:G	1.82289e-12	0.381575	-0.992364	0.00178383	4.0754	-0.727301	6.9388e-05	-0.317056	-1.00153
48083794	chr12:48083794:C:T	1.44857e-12	-0.925805	0.0851687	2.04726e-05	-1.35676	0.237431	0.000132203	-0.803469	0.12951
48083847	chr12:48083847:T:C	1.04816e-12	-2.90362e-10	-1.16418	1.98893e-05	-2.90362e-10	-1.14824	8.12397e-05	-2.90362e-10	-1.16089
48084324	chr12:48084324:T:C	1.214e-12	-1.01729	-2.70255e-10	6.98403e-05	0.107793	-2.70255e-10	0.000107809	-0.877933	-2.70255e-10
48084571	chr12:48084571:C:G	1.09901e-12	-2.90362e-10	-1.1168	1.85637e-05	-2.90362e-10	-1.21721	8.41391e-05	-2.90362e-10	-1.12582
48084762	chr12:48084762:T:A	8.75704e-13	-1.34394	-2.70255e-10	1.34628e-05	-1.53849	-2.70255e-10	5.2898e-05	-1.58993	-2.70255e-10
48084881	chr12:48084881:T:C	1.11301e-12	-2.90362e-10	-1.10415	1.86588e-05	-2.90362e-10	-1.2121	8.51614e-05	-2.90362e-10	-1.11375
48085219	chr12:48085219:G:A	1.1747e-12	-2.90362e-10	-1.0502	2.26745e-05	-2.90362e-10	-1.01718	9.15742e-05	-2.90362e-10	-1.04115
48085440	chr12:48085440:C:T	1.77429e-12	-2.90362e-10	-0.637813	3.39644e-05	-2.90362e-10	-0.613104	0.00013912	-2.90362e-10	-0.622956
48085587	chr12:48085587:G:T	4.59815e-13	-1.98814	-2.70255e-10	9.32934e-06	-1.90525	-2.70255e-10	3.56392e-05	-1.98485	-2.70255e-10
48086345	chr12:48086345:T:C	2.60616e-12	-0.253336	-2.70255e-10	2.22227e-05	-1.0373	-2.70255e-10	0.000136284	-0.643558	-2.70255e-10
48086787	chr12:48086787:C:T	1.16487e-12	-2.90362e-10	-1.0586	2.51679e-05	-2.90362e-10	-0.912847	8.92847e-05	-2.90362e-10	-1.06647
48086860	chr12:48086860:G:A	1.11766e-12	-2.90362e-10	-1.09998	1.86918e-05	-2.90362e-10	-1.21033	8.55007e-05	-2.90362e-10	-1.10977
48086869	chr12:48086869:T:C	9.78795e-13	-2.90362e-10	-1.23265	1.82801e-05	-2.90362e-10	-1.2326	7.56359e-05	-2.90362e-10	-1.23236
48087136	chr12:48087136:T:C	1.41024e-13	-2.03262	-1.13742	9.81862e-05	1.33557	-0.887119	1.50138e-05	-1.70889	-1.14044
48087223	chr12:48087223:T:C	1.12623e-12	-2.90362e-10	-1.09234	2.01099e-05	-2.90362e-10	-1.13721	8.53145e-05	-2.90362e-10	-1.11195
48087388	chr12:48087388:G:A	9.78868e-13	-2.90362e-10	-1.23257	1.82815e-05	-2.90362e-10	-1.23253	7.56423e-05	-2.90362e-10	-1.23228
48087650	chr12:48087650:T:C	1.02854e-12	-2.90362e-10	-1.18308	1.9474e-05	-2.90362e-10	-1.16934	7.96806e-05	-2.90362e-10	-1.18027
48087694	chr12:48087694:A:C	1.06703e-12	-2.90362e-10	-1.14634	1.95225e-05	-2.90362e-10	-1.16685	8.20812e-05	-2.90362e-10	-1.15059
48087804	chr12:48087804:T:C	1.36119e-13	-2.02964	-1.17581	2.02677e-05	0.0793222	-1.20871	1.31439e-05	-1.81311	-1.16923
48088015	chr12:48088015:T:C	4.98919e-13	-1.90653	-2.70255e-10	8.34447e-06	-2.01682	-2.70255e-10	3.79047e-05	-1.92322	-2.70255e-10
48088370	chr12:48088370:T:C	1.91821e-12	0.430399	-0.99022	0.00195032	4.16146	-0.724124	7.2664e-05	-0.272865	-0.999585
48088791	chr12:48088791:A:C	1.02702e-12	-2.90362e-10	-1.18455	1.86872e-05	-2.90362e-10	-1.21058	7.844e-05	-2.90362e-10	-1.19596
48089458	chr12:48089458:T:C	1.682e-12	0.421855	-1.11309	0.00158508	4.14126	-0.911284	6.37396e-05	-0.283235	-1.12025
48089501	chr12:48089501:A:G	1.26512e-12	-2.90362e-10	-0.976047	2.58608e-05	-2.90362e-10	-0.88569	9.62757e-05	-2.90362e-10	-0.99108
48089709	chr12:48089709:T:G	1.81617e-12	0.399754	-1.01424	0.00178766	4.10947	-0.759224	6.9072e-05	-0.300003	-1.02314
48089724	chr12:48089724:T:C	1.92315e-12	0.434989	-0.992239	0.00195863	4.16872	-0.727138	7.2802e-05	-0.269019	-1.00153
48090190	chr12:48090190:T:C	1.954e-12	0.473703	-1.01504	0.00200635	4.22602	-0.760368	7.34147e-05	-0.238241	-1.02393
48090365	chr12:48090365:A:T	9.79499e-13	-2.90362e-10	-1.23193	1.82935e-05	-2.90362e-10	-1.23187	7.56967e-05	-2.90362e-10	-1.23156
48090424	chr12:48090424:G:A	9.78031e-13	-2.90362e-10	-1.23343	1.82653e-05	-2.90362e-10	-1.23341	7.5565e-05	-2.90362e-10	-1.2333
48090650	chr12:48090650:G:A	2.09035e-12	0.496494	-0.970375	0.0022175	4.26135	-0.695634	7.8227e-05	-0.218552	-0.980128
48090833	chr12:48090833:G:C	1.11268e-12	-0.0379733	-1.06647	7.11515e-05	1.21012	-1.08373	9.88584e-05	0.111665	-1.07627
48091088	chr12:48091088:T:G	1.35467e-12	-0.907658	-2.70255e-10	1.54158e-05	-1.40302	-2.70255e-10	0.000112063	-0.839234	-2.70255e-10
48091175	chr12:48091175:T:C	1.94882e-12	0.436055	-0.980045	0.00199104	4.16755	-0.709555	7.37152e-05	-0.268451	-0.989636
48091592	chr12:48091592:A:C	1.04988e-12	-2.90362e-10	-1.16254	1.96311e-05	-2.90362e-10	-1.1613	8.16804e-05	-2.90362e-10	-1.15548
48091628	chr12:48091628:C:G	1.06516e-12	-2.90362e-10	-1.14809	1.94926e-05	-2.90362e-10	-1.16838	8.19411e-05	-2.90362e-10	-1.1523
48091821	chr12:48091821:T:C	4.40038e-12	-2.90362e-10	0.270476	0.000111815	-2.90362e-10	0.578429	0.000323484	-2.90362e-10	0.220855
48091836	chr12:48091836:G:A	1.12699e-12	-2.90362e-10	-1.09166	2.0121e-05	-2.90362e-10	-1.13665	8.53701e-05	-2.90362e-10	-1.1113
48091912	chr12:48091912:C:T	1.11982e-12	-2.90362e-10	-1.09805	2.00155e-05	-2.90362e-10	-1.14191	8.48645e-05	-2.90362e-10	-1.11724
48092157	chr12:48092157:G:C	2.14027e-13	-2.02393	-0.72894	2.75602e-05	0.0126833	-0.834728	2.1209e-05	-1.83536	-0.668515
48092469	chr12:48092469:C:G	2.84291e-12	-2.90362e-10	-0.166387	6.48394e-05	-2.90362e-10	0.0334954	0.000235162	-2.90362e-10	-0.0980228
48092694	chr12:48092694:A:C	2.73865e-12	-0.203751	-2.70255e-10	2.30579e-05	-1.00041	-2.70255e-10	0.000142381	-0.599787	-2.70255e-10
48092932	chr12:48092932:A:G	2.93899e-13	-2.00168	-0.434056	1.44125e-05	-1.51953	0.0492132	2.43242e-05	-1.97923	-0.387591
48093836	chr12:48093836:T:C	1.13926e-12	-2.90362e-10	-1.08084	1.88463e-05	-2.90362e-10	-1.2021	8.70995e-05	-2.90362e-10	-1.09124
48093939	chr12:48093939:G:A	1.10351e-12	-2.90362e-10	-1.11272	1.85943e-05	-2.90362e-10	-1.21556	8.4465e-05	-2.90362e-10	-1.12196
48094060	chr12:48094060:C:G	9.78879e-13	-2.90362e-10	-1.23256	1.82817e-05	-2.90362e-10	-1.23252	7.56432e-05	-2.90362e-10	-1.23227
48094167	chr12:48094167:G:A	1.43179e-12	-2.90362e-10	-0.852292	2.50881e-05	-2.90362e-10	-0.916025	0.000114423	-2.90362e-10	-0.818395
48094238	chr12:48094238:G:A	9.8112e-13	-0.0788049	-1.15147	4.92124e-05	0.934459	-1.17673	6.44824e-05	-0.246301	-1.1456
48094445	chr12:48094445:C:T	1.0994e-12	-2.90362e-10	-1.11645	1.85677e-05	-2.90362e-10	-1.21699	8.41642e-05	-2.90362e-10	-1.12553
48094612	chr12:48094612:G:A	9.7898e-13	-2.90362e-10	-1.23246	1.82837e-05	-2.90362e-10	-1.23241	7.5652e-05	-2.90362e-10	-1.23215
48094929	chr12:48094929:T:C	9.8251e-13	-0.0773888	-1.15147	4.9342e-05	0.93709	-1.17673	6.46713e-05	-0.243376	-1.1456
48095137	chr12:48095137:G:A	1.10373e-12	-2.90362e-10	-1.11252	1.85958e-05	-2.90362e-10	-1.21548	8.44827e-05	-2.90362e-10	-1.12175
48095334	chr12:48095334:C:T	1.90449e-12	0.44116	-1.00816	0.00193959	4.18205	-0.750236	7.21951e-05	-0.26171	-1.01721
48095393	chr12:48095393:G:A	9.9268e-13	-2.90362e-10	-1.21856	1.82754e-05	-2.90362e-10	-1.23286	7.609e-05	-2.90362e-10	-1.22638
48095574	chr12:48095574:T:C	1.09156e-12	-2.90362e-10	-1.12361	1.85189e-05	-2.90362e-10	-1.21963	8.35837e-05	-2.90362e-10	-1.13245
48095649	chr12:48095649:G:A	1.09794e-12	-0.0591778	-1.0586	6.95446e-05	1.17981	-1.07626	9.72154e-05	0.0871922	-1.06856
48095738	chr12:48095738:G:A	6.69553e-13	-1.61236	-2.70255e-10	1.04824e-05	-1.78872	-2.70255e-10	4.17447e-05	-1.82672	-2.70255e-10
48096149	chr12:48096149:T:C	1.1553e-12	-2.90362e-10	-1.06685	2.05416e-05	-2.90362e-10	-1.11597	8.73631e-05	-2.90362e-10	-1.08822
48096722	chr12:48096722:C:T	1.04677e-12	-2.90362e-10	-1.16551	2.01676e-05	-2.90362e-10	-1.13434	8.0577e-05	-2.90362e-10	-1.16908
48097265	chr12:48097265:A:G	2.02669e-13	-2.02378	-0.783612	2.61261e-05	0.00640226	-0.881884	2.00053e-05	-1.83716	-0.725142
48097844	chr12:48097844:T:C	9.8976e-13	-2.90362e-10	-1.22151	1.91654e-05	-2.90362e-10	-1.18531	7.61857e-05	-2.90362e-10	-1.22512
48098265	chr12:48098265:T:A	1.87452e-12	0.43221	-1.01507	0.00188279	4.16256	-0.760472	7.09889e-05	-0.2718	-1.02397
48098410	chr12:48098410:T:C	1.81758e-13	-2.02923	-0.887067	2.61624e-05	0.0958198	-0.969915	1.85243e-05	-1.80844	-0.830771
48098470	chr12:48098470:C:T	1.06819e-12	-2.90362e-10	-1.14525	1.95408e-05	-2.90362e-10	-1.16591	8.217e-05	-2.90362e-10	-1.14951
48098557	chr12:48098557:T:G	1.154e-12	-2.90362e-10	-1.06798	2.2236e-05	-2.90362e-10	-1.0367	8.99254e-05	-2.90362e-10	-1.05932
48099140	chr12:48099140:G:A	1.04382e-12	-2.90362e-10	-1.16833	1.91556e-05	-2.90362e-10	-1.18582	8.03436e-05	-2.90362e-10	-1.17198
48099295	chr12:48099295:T:C	8.3696e-13	-1.38919	-2.70255e-10	1.29595e-05	-1.57659	-2.70255e-10	5.10172e-05	-1.62613	-2.70255e-10
48099587	chr12:48099587:G:T	6.86893e-13	-1.58679	-2.70255e-10	1.08193e-05	-1.75708	-2.70255e-10	4.30403e-05	-1.79616	-2.70255e-10
48099591	chr12:48099591:G:A	6.89677e-13	-0.691664	-0.891083	4.26302e-05	0.366406	-0.75226	3.30608e-05	-1.20501	-0.854932
48099884	chr12:48099884:C:T	1.20306e-12	-2.90362e-10	-1.02635	2.16126e-05	-2.90362e-10	-1.06514	9.12243e-05	-2.90362e-10	-1.04497
48099927	chr12:48099927:T:C	8.84326e-13	-0.138276	-1.19587	4.426e-05	0.863946	-1.21228	5.82899e-05	-0.300954	-1.19191
48099948	chr12:48099948:T:C	1.11188e-12	-2.90362e-10	-1.10516	1.86499e-05	-2.90362e-10	-1.21258	8.50815e-05	-2.90362e-10	-1.11469
48100210	chr12:48100210:G:A	5.44066e-11	2.78527	-2.70255e-10	0.00355184	4.0368	-2.70255e-10	0.000745986	1.05641	-2.70255e-10
48100357	chr12:48100357:G:A	9.79641e-13	-2.90362e-10	-1.23178	1.82764e-05	-2.90362e-10	-1.23281	7.57655e-05	-2.90362e-10	-1.23065
48100551	chr12:48100551:C:T	1.7807e-12	0.376799	-1.01101	0.0017695	4.09449	-0.754453	6.85824e-05	-0.310276	-1.01998
48100594	chr12:48100594:C:T	1.08605e-12	0.0235165	-1.15218	5.59692e-05	1.06381	-1.17743	7.10191e-05	-0.149016	-1.14633
48101787	chr12:48101787:C:T	1.08177e-12	-2.90362e-10	-1.13262	1.99879e-05	-2.90362e-10	-1.14329	8.33993e-05	-2.90362e-10	-1.13466
48101917	chr12:48101917:G:T	1.07203e-12	-2.90362e-10	-1.14166	1.94167e-05	-2.90362e-10	-1.17229	8.32761e-05	-2.90362e-10	-1.13613
48102124	chr12:48102124:T:C	9.4182e-13	-0.0743494	-1.19681	4.78108e-05	0.94182	-1.21299	6.18399e-05	-0.240849	-1.1929
48102706	chr12:48102706:A:G	4.49082e-13	-2.01176	-2.70255e-10	8.3961e-06	-2.01065	-2.70255e-10	3.93246e-05	-1.88645	-2.70255e-10
48102782	chr12:48102782:G:C	1.72599e-12	0.567872	-1.23329	7.54437e-05	1.41807	-1.23311	8.92545e-05	0.165748	-1.23255
48102789	chr12:48102789:C:T	9.97681e-13	-2.90362e-10	-1.21354	1.87778e-05	-2.90362e-10	-1.20574	7.72067e-05	-2.90362e-10	-1.21181
48102877	chr12:48102877:C:T	1.06291e-12	-2.90362e-10	-1.1502	1.83652e-05	-2.90362e-10	-1.22796	8.14901e-05	-2.90362e-10	-1.15781
48102997	chr12:48102997:C:T	1.08275e-12	-2.90362e-10	-1.13172	2.00051e-05	-2.90362e-10	-1.14243	8.34736e-05	-2.90362e-10	-1.13377
48103170	chr12:48103170:T:G	1.0648e-12	-2.90362e-10	-1.14843	1.92163e-05	-2.90362e-10	-1.18266	8.10195e-05	-2.90362e-10	-1.16361
48103214	chr12:48103214:G:A	2.14286e-13	-2.02103	-0.730633	2.63382e-05	-0.0319568	-0.835439	2.09031e-05	-1.84883	-0.669562
48103262	chr12:48103262:G:A	9.67138e-13	-0.0948991	-1.14973	4.8249e-05	0.913243	-1.17529	6.36025e-05	-0.26184	-1.1438
48103858	chr12:48103858:C:T	9.78835e-13	-2.90362e-10	-1.23261	1.82809e-05	-2.90362e-10	-1.23256	7.56394e-05	-2.90362e-10	-1.23232
48104544	chr12:48104544:G:A	1.36267e-13	-2.03089	-1.17346	2.10585e-05	0.116066	-1.20718	1.33304e-05	-1.80152	-1.16672
48104630	chr12:48104630:C:T	2.08796e-13	-2.02447	-0.753148	2.774e-05	0.0395133	-0.855056	2.08332e-05	-1.8291	-0.692649
48105318	chr12:48105318:C:T	4.45873e-13	-2.01894	-2.70255e-10	8.46815e-06	-2.00211	-2.70255e-10	3.39675e-05	-2.03289	-2.70255e-10
48105618	chr12:48105618:G:A	7.1321e-13	-1.54919	-2.70255e-10	8.23746e-06	-2.02973	-2.70255e-10	3.54518e-05	-1.99012	-2.70255e-10
48106115	chr12:48106115:C:T	4.44875e-13	-2.02118	-2.70255e-10	8.49943e-06	-1.99842	-2.70255e-10	3.39765e-05	-2.03263	-2.70255e-10
48106148	chr12:48106148:A:T	1.12317e-12	0.130512	-1.22557	0.000867956	3.8539	-1.22618	5.09524e-05	-0.400822	-1.22658
48106551	chr12:48106551:G:A	1.00177e-12	-2.90362e-10	-1.20945	1.83341e-05	-2.90362e-10	-1.22965	7.70568e-05	-2.90362e-10	-1.21375
48106585	chr12:48106585:G:A	4.39713e-13	-2.03285	-2.70255e-10	8.32494e-06	-2.01916	-2.70255e-10	3.59261e-05	-1.97683	-2.70255e-10
48106722	chr12:48106722:A:ACAAG	1.05014e-12	-2.90362e-10	-1.16229	1.92539e-05	-2.90362e-10	-1.1807	8.08182e-05	-2.90362e-10	-1.16609
48107081	chr12:48107081:C:G	7.99305e-13	-0.201774	-1.23345	4.14397e-05	0.81836	-1.23254	5.37705e-05	-0.34038	-1.23319
48107378	chr12:48107378:A:T	9.99717e-13	-2.90362e-10	-1.2115	1.83505e-05	-2.90362e-10	-1.22876	7.69147e-05	-2.90362e-10	-1.2156
48107628	chr12:48107628:A:G	1.00139e-12	-2.90362e-10	-1.20983	1.8337e-05	-2.90362e-10	-1.2295	7.70309e-05	-2.90362e-10	-1.21409
48108249	chr12:48108249:A:C	9.92521e-13	-2.90362e-10	-1.21872	1.82738e-05	-2.90362e-10	-1.23295	7.60842e-05	-2.90362e-10	-1.22646
48108317	chr12:48108317:A:G	1.18517e-12	-0.074874	-0.966453	0.000780283	3.26145	-0.740206	4.68319e-05	-0.730341	-0.981392
48108710	chr12:48108710:C:T	1.002e-12	-2.90362e-10	-1.20921	1.83332e-05	-2.90362e-10	-1.2297	7.70758e-05	-2.90362e-10	-1.21351
48108791	chr12:48108791:G:A	1.35159e-12	-0.106366	-0.803569	0.00104312	3.27201	-0.460456	5.53081e-05	-0.730612	-0.814764
48110098	chr12:48110098:G:A	1.00231e-12	-2.90362e-10	-1.20891	1.8331e-05	-2.90362e-10	-1.22983	7.70949e-05	-2.90362e-10	-1.21326
48110235	chr12:48110235:T:C	1.24739e-12	-2.90362e-10	-0.990158	2.33547e-05	-2.90362e-10	-0.987619	9.73948e-05	-2.90362e-10	-0.979523
48110652	chr12:48110652:G:C	1.24568e-12	-2.90362e-10	-0.991531	2.33225e-05	-2.90362e-10	-0.988999	9.72577e-05	-2.90362e-10	-0.980932
48110703	chr12:48110703:C:G	1.24663e-12	-2.90362e-10	-0.990772	2.33403e-05	-2.90362e-10	-0.988236	9.73331e-05	-2.90362e-10	-0.980156
48110843	chr12:48110843:G:A	7.26909e-13	-0.297976	-1.23219	3.69821e-05	0.698931	-1.22692	4.91849e-05	-0.429967	-1.23274
48111220	chr12:48111220:T:C	3.63244e-13	-1.15882	-1.06508	2.93696e-06	-2.03281	-1.02823	1.43661e-05	-1.82561	-1.06781
48111282	chr12:48111282:C:T	1.49331e-12	-2.90362e-10	-0.81022	2.58483e-05	-2.90362e-10	-0.886174	0.000111426	-2.90362e-10	-0.844937
48111414	chr12:48111414:C:T	1.00885e-12	-2.90362e-10	-1.2024	1.84901e-05	-2.90362e-10	-1.22118	7.72503e-05	-2.90362e-10	-1.21125
48111447	chr12:48111447:C:T	1.20994e-12	-0.0185826	-1.00206	0.000811197	3.3495	-0.789408	4.74663e-05	-0.682319	-1.01596
48111609	chr12:48111609:C:G	1.01364e-12	-2.90362e-10	-1.19766	1.82773e-05	-2.90362e-10	-1.23276	7.7897e-05	-2.90362e-10	-1.20291
48112070	chr12:48112070:C:T	1.03685e-12	-2.90362e-10	-1.17503	1.88358e-05	-2.90362e-10	-1.20266	7.91152e-05	-2.90362e-10	-1.18739
48112268	chr12:48112268:G:T	1.04564e-12	-2.90362e-10	-1.16658	1.89578e-05	-2.90362e-10	-1.1962	7.97117e-05	-2.90362e-10	-1.17988
48113013	chr12:48113013:G:A	1.905e-12	-2.90362e-10	-0.566736	3.72431e-05	-2.90362e-10	-0.52095	0.000152589	-2.90362e-10	-0.530551
48113122	chr12:48113122:G:A	9.9812e-13	-2.90362e-10	-1.2131	1.8365e-05	-2.90362e-10	-1.22797	7.68039e-05	-2.90362e-10	-1.21704
48113319	chr12:48113319:C:A	1.09555e-12	-2.90362e-10	-1.11996	1.97636e-05	-2.90362e-10	-1.15457	8.51463e-05	-2.90362e-10	-1.11393
48113603	chr12:48113603:C:T	1.0065e-12	-2.90362e-10	-1.20473	1.83047e-05	-2.90362e-10	-1.23126	7.73891e-05	-2.90362e-10	-1.20945
48113608	chr12:48113608:G:A	1.42021e-12	-2.90362e-10	-0.860409	2.80105e-05	-2.90362e-10	-0.805837	0.000112488	-2.90362e-10	-0.835448
48114047	chr12:48114047:C:T	3.01562e-13	-2.02104	-0.388954	1.42895e-05	-1.59402	0.115128	2.49082e-05	-2.00425	-0.33885
48114080	chr12:48114080:T:A	1.01031e-12	-2.90362e-10	-1.20095	1.91115e-05	-2.90362e-10	-1.18813	7.84157e-05	-2.90362e-10	-1.19627
48114136	chr12:48114136:A:G	2.06551e-13	-1.75534	-1.03308	1.28777e-05	-0.710625	-0.872294	1.33295e-05	-1.92629	-1.04202
48114413	chr12:48114413:T:A	1.00559e-12	-2.90362e-10	-1.20564	1.83091e-05	-2.90362e-10	-1.23102	7.73249e-05	-2.90362e-10	-1.21028
48114500	chr12:48114500:A:G	1.00466e-12	-2.90362e-10	-1.20656	1.83144e-05	-2.90362e-10	-1.23073	7.72602e-05	-2.90362e-10	-1.21112
48114665	chr12:48114665:AAGG:A	4.39811e-13	-2.03263	-2.70255e-10	8.31088e-06	-2.02085	-2.70255e-10	3.47489e-05	-2.01015	-2.70255e-10
48114703	chr12:48114703:T:G	1.48118e-13	-2.03238	-1.08859	3.87045e-06	-1.81558	-0.969471	1.17394e-05	-2.03253	-1.06281
48114729	chr12:48114729:G:A	1.23505e-12	-2.90362e-10	-1.0001	2.31201e-05	-2.90362e-10	-0.997716	9.64037e-05	-2.90362e-10	-0.989751
48114815	chr12:48114815:C:T	1.02021e-12	-2.90362e-10	-1.19121	1.86264e-05	-2.90362e-10	-1.21384	7.79963e-05	-2.90362e-10	-1.20163
48115730	chr12:48115730:G:C	1.32982e-12	-2.90362e-10	-0.926172	2.74018e-05	-2.90362e-10	-0.82781	0.000101057	-2.90362e-10	-0.942612
48115849	chr12:48115849:T:C	3.79901e-12	-2.90362e-10	0.123525	7.37496e-05	-2.90362e-10	0.162259	0.00030144	-2.90362e-10	0.150274
48115981	chr12:48115981:G:A	2.12356e-13	-1.84564	-0.915068	1.02444e-05	-1.02841	-0.783273	1.3758e-05	-2.00203	-0.934646
48115987	chr12:48115987:A:G	3.06461e-13	-2.02156	-0.372323	1.45307e-05	-1.59878	0.13663	2.5307e-05	-2.00535	-0.32186
48116081	chr12:48116081:C:T	1.15905e-12	-2.90362e-10	-1.06361	2.16968e-05	-2.90362e-10	-1.06125	9.03529e-05	-2.90362e-10	-1.05457
48116255	chr12:48116255:C:G	1.07843e-12	-2.90362e-10	-1.13571	1.99284e-05	-2.90362e-10	-1.14627	8.31376e-05	-2.90362e-10	-1.1378
48116557	chr12:48116557:C:T	7.1652e-13	-0.312431	-1.23213	3.63569e-05	0.68175	-1.22678	4.85332e-05	-0.443351	-1.2327
48117212	chr12:48117212:T:C	2.05414e-13	-1.75251	-1.04143	1.28088e-05	-0.704719	-0.883567	1.32439e-05	-1.92458	-1.05018
48117499	chr12:48117499:T:G	1.05632e-12	-2.90362e-10	-1.15643	1.93389e-05	-2.90362e-10	-1.1763	8.11994e-05	-2.90362e-10	-1.16139
48117802	chr12:48117802:G:A	1.11277e-12	-2.90362e-10	-1.10436	2.00262e-05	-2.90362e-10	-1.14138	8.65234e-05	-2.90362e-10	-1.09788
48118108	chr12:48118108:C:G	1.0432e-12	-2.90362e-10	-1.16893	1.89252e-05	-2.90362e-10	-1.19793	7.95436e-05	-2.90362e-10	-1.18199
48118222	chr12:48118222:A:G	1.64354e-12	-2.90362e-10	-0.714365	2.97923e-05	-2.90362e-10	-0.744167	0.000128579	-2.90362e-10	-0.701749
48118502	chr12:48118502:C:A	1.42612e-13	-1.9265	-1.23235	1.00174e-05	-0.610219	-1.22388	1.29755e-05	-1.76223	-1.233
48118548	chr12:48118548:C:T	1.35396e-12	-0.112661	-0.795521	0.00105793	3.275	-0.44935	5.57548e-05	-0.730452	-0.80688
48118738	chr12:48118738:A:C	2.20559e-13	-1.84948	-0.873326	1.06698e-05	-1.0373	-0.733694	1.43053e-05	-2.0036	-0.894065
48119004	chr12:48119004:AG:A	1.15883e-12	-2.90362e-10	-1.06381	2.16923e-05	-2.90362e-10	-1.06146	9.03346e-05	-2.90362e-10	-1.05478
48119492	chr12:48119492:A:G	9.85724e-13	-2.90362e-10	-1.22559	1.83334e-05	-2.90362e-10	-1.22969	7.60821e-05	-2.90362e-10	-1.22648
48120067	chr12:48120067:G:A	9.47028e-13	-1.26564	-2.70255e-10	2.5645e-05	-0.894068	-2.70255e-10	6.869e-05	-1.32869	-2.70255e-10
48120196	chr12:48120196:C:T	2.19445e-13	-1.84734	-0.88053	1.06244e-05	-1.03314	-0.742132	1.42157e-05	-2.00281	-0.901144
48120925	chr12:48120925:C:T	1.0956e-12	-2.90362e-10	-1.11991	2.0474e-05	-2.90362e-10	-1.11926	8.51205e-05	-2.90362e-10	-1.11423
48121082	chr12:48121082:C:T	1.20536e-12	-2.90362e-10	-1.02443	2.32143e-05	-2.90362e-10	-0.993651	9.40743e-05	-2.90362e-10	-1.01421
48121319	chr12:48121319:A:G	1.72304e-13	-2.0038	-0.965908	3.069e-06	-2.0327	-0.984363	1.29389e-05	-2.02752	-0.970536
48121622	chr12:48121622:T:A	2.00374e-13	-1.76799	-1.05079	1.2201e-05	-0.740727	-0.89617	1.29934e-05	-1.93454	-1.05931
48121656	chr12:48121656:T:C	1.0151e-12	-2.90362e-10	-1.19623	1.84342e-05	-2.90362e-10	-1.22421	7.73919e-05	-2.90362e-10	-1.20941
48121676	chr12:48121676:A:AT	4.56844e-13	-1.99463	-2.70255e-10	8.25926e-06	-2.02708	-2.70255e-10	3.53037e-05	-1.99431	-2.70255e-10
48121704	chr12:48121704:G:T	1.50134e-12	-2.90362e-10	-0.804856	2.96963e-05	-2.90362e-10	-0.747395	0.000119447	-2.90362e-10	-0.77542
48121937	chr12:48121937:C:T	1.95335e-13	-1.97354	-0.870713	9.67401e-06	-1.33851	-0.530462	1.70914e-05	-1.89128	-0.828438
48121971	chr12:48121971:C:A	1.07229e-12	-0.129095	-1.01232	0.000679544	3.1863	-0.803298	4.31382e-05	-0.767999	-1.02589
48121980	chr12:48121980:T:C	1.92847e-13	-1.97633	-0.880742	9.44466e-06	-1.34833	-0.544637	1.68356e-05	-1.8957	-0.839107
48122513	chr12:48122513:T:C	1.10263e-12	-2.90362e-10	-1.11352	1.87954e-05	-2.90362e-10	-1.20481	8.62513e-05	-2.90362e-10	-1.10103
48123864	chr12:48123864:A:C	1.05459e-12	-2.90362e-10	-1.15806	1.90583e-05	-2.90362e-10	-1.19091	8.03255e-05	-2.90362e-10	-1.17221
48124225	chr12:48124225:G:A	9.78151e-13	-2.90362e-10	-1.23331	1.82925e-05	-2.90362e-10	-1.23193	7.55889e-05	-2.90362e-10	-1.23299
48124358	chr12:48124358:T:C	7.08789e-13	-1.55541	-2.70255e-10	8.43728e-06	-2.00576	-2.70255e-10	3.77206e-05	-1.92809	-2.70255e-10
48124481	chr12:48124481:A:C	8.79865e-13	-0.275176	-1.06403	0.000313937	2.55941	-0.948639	3.55229e-05	-0.900263	-1.08785
48124780	chr12:48124780:T:C	1.23779e-12	-2.90362e-10	-0.997891	2.31777e-05	-2.90362e-10	-0.995227	9.66365e-05	-2.90362e-10	-0.987339
48124786	chr12:48124786:C:T	3.04419e-13	-2.00806	-0.392502	1.5276e-05	-1.5245	0.112363	2.52558e-05	-1.98671	-0.342532
48124796	chr12:48124796:A:G	3.03433e-13	-2.00884	-0.394966	1.51745e-05	-1.52777	0.108966	2.51676e-05	-1.98769	-0.345047
48125525	chr12:48125525:G:A	1.54475e-12	-2.90362e-10	-0.776356	3.06469e-05	-2.90362e-10	-0.715886	0.000122621	-2.90362e-10	-0.749199
48125722	chr12:48125722:T:G	1.21161e-12	0.213864	-1.23313	0.000801575	3.74384	-1.19567	4.65211e-05	-0.484809	-1.23358
48125737	chr12:48125737:G:A	9.88083e-13	-2.90362e-10	-1.2232	1.83376e-05	-2.90362e-10	-1.22946	7.62148e-05	-2.90362e-10	-1.22474
48125804	chr12:48125804:C:T	2.94205e-12	-2.90362e-10	-0.13211	7.20356e-05	-2.90362e-10	0.138743	0.00021777	-2.90362e-10	-0.174854
48125823	chr12:48125823:G:A	1.26865e-12	-2.90362e-10	-0.973264	2.37613e-05	-2.90362e-10	-0.97036	9.91022e-05	-2.90362e-10	-0.962145
48127041	chr12:48127041:G:A	1.02306e-12	-2.90362e-10	-1.18842	1.87106e-05	-2.90362e-10	-1.20933	7.93346e-05	-2.90362e-10	-1.18462
48127186	chr12:48127186:A:G	1.65148e-13	-1.92196	-1.09017	3.88809e-06	-1.80645	-0.974049	1.18635e-05	-2.02942	-1.05541
48127764	chr12:48127764:T:C	1.93427e-12	-2.90362e-10	-0.551485	3.88812e-05	-2.90362e-10	-0.477906	0.000153715	-2.90362e-10	-0.523197
48128088	chr12:48128088:T:C	4.9014e-13	-0.691635	-1.23264	2.24599e-05	0.201283	-1.22797	3.38231e-05	-0.804067	-1.23308
48128370	chr12:48128370:G:T	2.84682e-13	-1.98514	-0.482454	5.81219e-06	-1.88116	-0.497299	2.55407e-05	-1.82807	-0.48995
48128388	chr12:48128388:C:T	9.8004e-13	-2.90362e-10	-1.23138	1.83765e-05	-2.90362e-10	-1.22734	7.58506e-05	-2.90362e-10	-1.22953
48128638	chr12:48128638:AAAG:A	4.94432e-13	-1.91556	-2.70255e-10	1.35801e-05	-1.52981	-2.70255e-10	4.57628e-05	-1.73482	-2.70255e-10
48128639	chr12:48128639:A:C	1.09706e-12	-2.90362e-10	-1.11858	1.96768e-05	-2.90362e-10	-1.15898	8.32645e-05	-2.90362e-10	-1.13627
48129716	chr12:48129716:G:A	1.03124e-12	-2.90362e-10	-1.18045	1.82645e-05	-2.90362e-10	-1.23346	7.91437e-05	-2.90362e-10	-1.18703
48129823	chr12:48129823:C:T	1.15294e-12	-2.90362e-10	-1.0689	2.15844e-05	-2.90362e-10	-1.06645	8.98703e-05	-2.90362e-10	-1.05993
48130309	chr12:48130309:G:T	1.95372e-12	-2.90362e-10	-0.54148	3.92931e-05	-2.90362e-10	-0.467369	0.000155288	-2.90362e-10	-0.513013
48130525	chr12:48130525:C:A	1.56282e-12	-2.90362e-10	-0.764722	3.10273e-05	-2.90362e-10	-0.703551	0.000123904	-2.90362e-10	-0.738788
48130646	chr12:48130646:T:C	4.58382e-13	-1.99127	-2.70255e-10	8.27513e-06	-2.02516	-2.70255e-10	3.54377e-05	-1.99052	-2.70255e-10
48130852	chr12:48130852:G:C	1.43892e-12	-2.90362e-10	-0.847321	2.68364e-05	-2.90362e-10	-0.848659	0.000112545	-2.90362e-10	-0.834945
48130989	chr12:48130989:T:C	1.51681e-12	-0.794607	-2.70255e-10	1.64315e-05	-1.33922	-2.70255e-10	0.00012272	-0.74839	-2.70255e-10
48131011	chr12:48131011:T:G	1.70165e-12	-2.90362e-10	-0.679615	3.39415e-05	-2.90362e-10	-0.61378	0.000135175	-2.90362e-10	-0.651724
48131021	chr12:48131021:A:G	1.38446e-13	-2.02986	-1.15863	2.96294e-05	0.447802	-1.19745	1.51349e-05	-1.69018	-1.1511
48131087	chr12:48131087:A:G	1.51347e-12	-2.90362e-10	-0.796812	2.9959e-05	-2.90362e-10	-0.738588	0.00012038	-2.90362e-10	-0.767645
48131272	chr12:48131272:A:G	1.02329e-12	-2.90362e-10	-1.18819	1.90303e-05	-2.90362e-10	-1.19239	8.06484e-05	-2.90362e-10	-1.1682
48131581	chr12:48131581:G:A	4.94952e-13	-0.684296	-1.23021	2.28052e-05	0.2117	-1.22313	3.41588e-05	-0.79617	-1.23111
48131594	chr12:48131594:G:A	5.12068e-13	-0.648908	-1.23161	2.3808e-05	0.25732	-1.22572	3.52976e-05	-0.762206	-1.23227
48132078	chr12:48132078:A:G	1.09937e-12	-0.078529	-1.03795	0.000782789	3.31434	-0.7899	4.46119e-05	-0.711703	-1.04859
48132221	chr12:48132221:C:T	1.1518e-12	-2.90362e-10	-1.06989	2.15631e-05	-2.90362e-10	-1.06744	8.97794e-05	-2.90362e-10	-1.06094
48132351	chr12:48132351:A:G	1.16346e-12	-2.90362e-10	-1.05981	2.1783e-05	-2.90362e-10	-1.05729	9.07128e-05	-2.90362e-10	-1.0506
48132577	chr12:48132577:A:G	1.01564e-12	-0.139732	-1.05597	0.000688347	3.21313	-0.817255	4.16976e-05	-0.761749	-1.0661
48132929	chr12:48132929:G:A	1.48818e-12	-0.0294526	-0.784205	0.00123528	3.41476	-0.434129	6.04792e-05	-0.660351	-0.795645
48132936	chr12:48132936:C:T	9.67101e-13	-1.24467	-2.70255e-10	2.63228e-05	-0.867982	-2.70255e-10	7.00929e-05	-1.30847	-2.70255e-10
48133109	chr12:48133109:G:A	5.04908e-13	-0.662652	-1.23194	2.33978e-05	0.240634	-1.22641	3.48402e-05	-0.77498	-1.23254
48133186	chr12:48133186:T:G	5.13206e-13	-0.646765	-1.23153	2.38807e-05	0.260218	-1.22556	3.53792e-05	-0.759959	-1.23221
48133247	chr12:48133247:T:C	1.6521e-12	-2.90362e-10	-0.70917	4.08098e-05	-2.90362e-10	-0.429496	0.000128149	-2.90362e-10	-0.705102
48133276	chr12:48133276:G:A	2.11344e-13	-1.75418	-1.0113	1.12099e-05	-0.823253	-0.898363	1.30885e-05	-1.95892	-1.02764
48133403	chr12:48133403:C:T	2.9164e-13	-1.97359	-0.46986	1.56884e-05	-1.39788	0.0123867	2.44626e-05	-1.93882	-0.422324
48133735	chr12:48133735:T:C	1.21246e-12	-2.90362e-10	-1.01856	2.2701e-05	-2.90362e-10	-1.01601	9.46158e-05	-2.90362e-10	-1.00847
48133793	chr12:48133793:C:T	1.44108e-12	-2.90362e-10	-0.84582	2.65801e-05	-2.90362e-10	-0.858253	0.000115896	-2.90362e-10	-0.8056
48133932	chr12:48133932:C:T	2.96891e-13	-1.98659	-0.439016	1.56047e-05	-1.44262	0.0517738	2.48337e-05	-1.95554	-0.39055
48133937	chr12:48133937:A:G	1.15398e-12	-2.90362e-10	-1.068	2.1604e-05	-2.90362e-10	-1.06554	8.99539e-05	-2.90362e-10	-1.059
48134191	chr12:48134191:A:G	1.55164e-12	-2.90362e-10	-0.771903	3.07652e-05	-2.90362e-10	-0.712034	0.000123551	-2.90362e-10	-0.741642
48134194	chr12:48134194:G:A	1.07254e-12	-2.90362e-10	-1.14118	1.93333e-05	-2.90362e-10	-1.17659	8.15703e-05	-2.90362e-10	-1.15683
48134636	chr12:48134636:T:C	2.95098e-13	-1.99513	-0.436529	1.51595e-05	-1.4739	0.0541059	2.44896e-05	-1.97061	-0.389436
48134853	chr12:48134853:T:G	1.15568e-12	-2.90362e-10	-1.06652	2.16364e-05	-2.90362e-10	-1.06404	9.00902e-05	-2.90362e-10	-1.05748
48135247	chr12:48135247:G:T	1.4231e-12	-2.90362e-10	-0.85838	2.79873e-05	-2.90362e-10	-0.806665	0.000111783	-2.90362e-10	-0.841733
48135647	chr12:48135647:G:A	1.15258e-12	-2.90362e-10	-1.06922	2.06484e-05	-2.90362e-10	-1.11078	8.77093e-05	-2.90362e-10	-1.08427
48135766	chr12:48135766:C:T	2.08142e-13	-1.55162	-1.22913	1.41047e-05	-0.302285	-1.18963	1.26363e-05	-1.79099	-1.23074
48135954	chr12:48135954:C:T	2.11016e-13	-1.75446	-1.01257	1.11955e-05	-0.822797	-0.900104	1.30726e-05	-1.95881	-1.02896
48135969	chr12:48135969:C:T	1.11143e-12	-2.90362e-10	-1.10557	2.07924e-05	-2.90362e-10	-1.10383	8.65306e-05	-2.90362e-10	-1.0978
48136099	chr12:48136099:G:A	1.97131e-12	-2.90362e-10	-0.532518	3.96638e-05	-2.90362e-10	-0.457979	0.000156714	-2.90362e-10	-0.50387
48136133	chr12:48136133:C:T	4.2727e-13	-0.919898	-1.14166	3.15718e-06	-1.83162	-1.15712	1.57942e-05	-1.67413	-1.12452
48136809	chr12:48136809:A:G	2.49709e-12	-2.90362e-10	-0.29609	5.47321e-05	-2.90362e-10	-0.135968	0.000203371	-2.90362e-10	-0.243264
48137176	chr12:48137176:C:G	4.34797e-12	-2.90362e-10	0.258495	8.45402e-05	-2.90362e-10	0.29881	0.000345346	-2.90362e-10	0.286251
48138134	chr12:48138134:T:A	2.73573e-13	-2.03279	-0.474612	4.87502e-05	0.35388	-0.605589	3.08971e-05	-1.72517	-0.402466
48138239	chr12:48138239:T:C	4.23277e-13	-0.919411	-1.15153	3.13156e-06	-1.83091	-1.16597	1.56344e-05	-1.6732	-1.13563
48138414	chr12:48138414:G:A	2.03785e-13	-1.78486	-1.01705	1.04004e-05	-0.891692	-0.90488	1.28044e-05	-1.9748	-1.03371
48138699	chr12:48138699:G:A	4.80557e-13	-1.94402	-2.70255e-10	9.15518e-06	-1.9241	-2.70255e-10	3.46204e-05	-2.01385	-2.70255e-10
48138812	chr12:48138812:T:C	5.87774e-13	-1.74263	-2.70255e-10	4.26183e-05	-0.386133	-2.70255e-10	0.000134352	-0.657829	-2.70255e-10
48138892	chr12:48138892:T:G	2.29021e-12	-2.90362e-10	-0.38257	3.9121e-05	-2.90362e-10	-0.471759	0.000184087	-2.90362e-10	-0.342889
48139020	chr12:48139020:G:A	1.15411e-12	-2.90362e-10	-1.06788	2.16065e-05	-2.90362e-10	-1.06542	8.99649e-05	-2.90362e-10	-1.05888
48139566	chr12:48139566:G:A	1.33967e-12	-2.90362e-10	-0.918794	2.78259e-05	-2.90362e-10	-0.81245	9.91377e-05	-2.90362e-10	-0.961786
48140222	chr12:48140222:A:G	1.05051e-12	-2.90362e-10	-1.16194	1.90279e-05	-2.90362e-10	-1.19251	8.00527e-05	-2.90362e-10	-1.17561
48140505	chr12:48140505:T:G	3.17693e-13	-1.99505	-0.362832	1.66816e-05	-1.47462	0.150511	2.63851e-05	-1.9707	-0.314798
48140954	chr12:48140954:C:T	1.28501e-12	-2.90362e-10	-0.960445	2.50608e-05	-2.90362e-10	-0.917115	0.000100792	-2.90362e-10	-0.945241
48141031	chr12:48141031:A:AG	1.71195e-13	-1.92644	-1.04973	4.07465e-06	-1.81434	-0.919295	1.23842e-05	-2.03031	-1.01156
48141297	chr12:48141297:G:T	7.97058e-13	-1.43804	-2.70255e-10	1.24737e-05	-1.61479	-2.70255e-10	4.92419e-05	-1.66155	-2.70255e-10
48141859	chr12:48141859:C:T	1.04409e-12	-2.90362e-10	-1.16807	1.89403e-05	-2.90362e-10	-1.19713	7.96134e-05	-2.90362e-10	-1.18111
48142176	chr12:48142176:T:G	1.76864e-12	-2.90362e-10	-0.641002	3.55108e-05	-2.90362e-10	-0.56858	0.000140457	-2.90362e-10	-0.613392
48142346	chr12:48142346:G:A	1.98747e-12	-2.90362e-10	-0.524351	3.59359e-05	-2.90362e-10	-0.556682	0.000155546	-2.90362e-10	-0.511353
48142508	chr12:48142508:TTTTG:T	2.44827e-13	-1.99282	-0.625598	4.97679e-06	-1.89705	-0.636586	2.17946e-05	-1.84561	-0.631023
48142623	chr12:48142623:A:G	1.52002e-12	-2.90362e-10	-0.79249	3.01061e-05	-2.90362e-10	-0.733689	0.000120893	-2.90362e-10	-0.763391
48143098	chr12:48143098:CT:C	1.54494e-12	-2.90362e-10	-0.776229	3.06828e-05	-2.90362e-10	-0.714714	0.000122513	-2.90362e-10	-0.750083
48143385	chr12:48143385:A:G	1.00685e-12	-2.90362e-10	-1.20439	1.83485e-05	-2.90362e-10	-1.22887	7.68855e-05	-2.90362e-10	-1.21598
48143389	chr12:48143389:ACT:A	2.10702e-13	-1.54204	-1.22648	1.43803e-05	-0.290157	-1.1824	1.27262e-05	-1.78591	-1.22872
48143394	chr12:48143394:C:T	1.01665e-12	-2.90362e-10	-1.19471	1.83739e-05	-2.90362e-10	-1.22748	7.74855e-05	-2.90362e-10	-1.20821
48143714	chr12:48143714:A:G	1.16132e-12	-2.90362e-10	-1.06165	2.3345e-05	-2.90362e-10	-0.988036	8.82937e-05	-2.90362e-10	-1.07763
48143841	chr12:48143841:A:G	1.03405e-12	-2.90362e-10	-1.17773	1.82675e-05	-2.90362e-10	-1.23329	7.93448e-05	-2.90362e-10	-1.18449
48144832	chr12:48144832:A:G	9.52548e-13	-1.1332	-0.126633	1.38448e-05	-1.52646	0.0159576	8.67199e-05	-1.00969	-0.0859211
48145125	chr12:48145125:G:A	4.84702e-13	-1.93544	-2.70255e-10	9.23657e-06	-1.91525	-2.70255e-10	3.50657e-05	-2.00107	-2.70255e-10
48145196	chr12:48145196:A:G	1.31762e-12	-0.144196	-0.79119	0.00102127	3.23389	-0.443508	5.48512e-05	-0.751115	-0.802556
48145990	chr12:48145990:C:T	2.35303e-12	-2.90362e-10	-0.35551	5.05662e-05	-2.90362e-10	-0.215134	0.000191768	-2.90362e-10	-0.302012
48146743	chr12:48146743:T:G	1.02755e-12	-2.90362e-10	-1.18404	1.87213e-05	-2.90362e-10	-1.20875	7.84854e-05	-2.90362e-10	-1.19538
48147240	chr12:48147240:C:T	5.22923e-13	-0.627675	-1.23186	2.48392e-05	0.300266	-1.22626	3.62757e-05	-0.734669	-1.23248
48147537	chr12:48147537:T:C	4.19886e-12	-2.90362e-10	0.223599	0.000105974	-2.90362e-10	0.524776	0.000308934	-2.90362e-10	0.174831
48147599	chr12:48147599:G:T	1.03178e-12	-2.90362e-10	-1.17993	1.87763e-05	-2.90362e-10	-1.20582	7.87691e-05	-2.90362e-10	-1.19177
48147628	chr12:48147628:C:T	8.01541e-13	-1.43243	-2.70255e-10	1.44895e-05	-1.465	-2.70255e-10	7.49849e-05	-1.24101	-2.70255e-10
48147747	chr12:48147747:A:AG	1.02837e-12	-2.90362e-10	-1.18324	1.87856e-05	-2.90362e-10	-1.20533	7.9757e-05	-2.90362e-10	-1.17931
48148285	chr12:48148285:T:G	2.52715e-13	-1.47605	-1.11066	6.35933e-06	-1.17178	-1.11671	2.92002e-05	-1.06653	-1.11758
48148311	chr12:48148311:G:A	1.94867e-12	-2.90362e-10	-0.544066	3.9275e-05	-2.90362e-10	-0.467831	0.000154863	-2.90362e-10	-0.515756
48148483	chr12:48148483:G:A	4.77414e-13	-0.71931	-1.23128	2.20549e-05	0.180179	-1.22506	3.31896e-05	-0.824053	-1.23201
48148564	chr12:48148564:C:T	1.98253e-13	-1.61037	-1.21906	1.2847e-05	-0.421301	-1.16401	1.22075e-05	-1.83392	-1.22232
48148632	chr12:48148632:A:G	6.17328e-13	-1.69357	-2.70255e-10	3.55908e-05	-0.566329	-2.70255e-10	3.91775e-05	-1.89019	-2.70255e-10
48149210	chr12:48149210:G:A	1.31142e-12	-2.90362e-10	-0.940104	2.6883e-05	-2.90362e-10	-0.846923	0.000110768	-2.90362e-10	-0.850861
48150195	chr12:48150195:T:C	1.26644e-12	-0.193588	-0.781416	0.000952628	3.15123	-0.430428	5.31233e-05	-0.792783	-0.792897
48150290	chr12:48150290:C:T	1.02953e-12	-2.90362e-10	-1.18212	1.8728e-05	-2.90362e-10	-1.2084	7.86168e-05	-2.90362e-10	-1.19371
48150317	chr12:48150317:G:A	1.08446e-12	-2.90362e-10	-1.13013	1.94997e-05	-2.90362e-10	-1.16802	8.23958e-05	-2.90362e-10	-1.14676
48151051	chr12:48151051:T:C	2.04313e-12	-2.90362e-10	-0.49673	4.12102e-05	-2.90362e-10	-0.419731	0.000162369	-2.90362e-10	-0.468422
48151460	chr12:48151460:C:A	1.43892e-12	-2.90362e-10	-0.847321	2.68364e-05	-2.90362e-10	-0.848659	0.000112545	-2.90362e-10	-0.834945
48151462	chr12:48151462:A:G	4.88e-13	-0.697375	-1.23128	2.26863e-05	0.208414	-1.22507	3.38984e-05	-0.802919	-1.23201
48151847	chr12:48151847:C:T	1.3307e-12	-0.137863	-0.787649	0.00103188	3.23954	-0.438819	5.52089e-05	-0.748135	-0.799036
48152008	chr12:48152008:T:C	1.44755e-13	-1.92122	-1.22271	3.119e-06	-1.80374	-1.19716	1.01621e-05	-2.03021	-1.20942
48152130	chr12:48152130:C:T	9.87097e-13	-2.90362e-10	-1.2242	1.86828e-05	-2.90362e-10	-1.21081	7.67434e-05	-2.90362e-10	-1.21783
48152221	chr12:48152221:G:C	3.07105e-12	-2.90362e-10	-0.0891952	6.35226e-05	-2.90362e-10	0.0129781	0.000225521	-2.90362e-10	-0.139882
48152764	chr12:48152764:G:A	1.55683e-12	-2.90362e-10	-0.768561	3.09144e-05	-2.90362e-10	-0.707195	0.00012337	-2.90362e-10	-0.743105
48152898	chr12:48152898:G:T	1.28503e-12	-2.90362e-10	-0.960431	2.50624e-05	-2.90362e-10	-0.917051	0.000100799	-2.90362e-10	-0.945166
48153331	chr12:48153331:A:G	1.03209e-12	-2.90362e-10	-1.17963	1.87804e-05	-2.90362e-10	-1.2056	7.87903e-05	-2.90362e-10	-1.19151
48153345	chr12:48153345:C:T	2.69899e-13	-2.03226	-0.488662	5.02259e-05	0.396159	-0.618045	3.09187e-05	-1.71019	-0.41674
48154092	chr12:48154092:T:C	2.83261e-13	-1.73518	-0.737424	3.99064e-06	-2.03295	-0.721516	1.72802e-05	-2.01321	-0.695523
48154559	chr12:48154559:G:A	1.33785e-12	-0.139818	-0.780336	0.00104068	3.23808	-0.428866	5.55442e-05	-0.749174	-0.791944
48154588	chr12:48154588:T:C	1.04629e-12	-2.90362e-10	-1.16596	1.90319e-05	-2.90362e-10	-1.1923	8.11996e-05	-2.90362e-10	-1.16139
48154716	chr12:48154716:T:C	1.02028e-12	-2.90362e-10	-1.19114	1.86284e-05	-2.90362e-10	-1.21373	7.8001e-05	-2.90362e-10	-1.20157
48154736	chr12:48154736:G:A	1.79437e-12	-2.90362e-10	-0.626558	3.58623e-05	-2.90362e-10	-0.558731	0.000142689	-2.90362e-10	-0.597627
48154738	chr12:48154738:G:C	2.69593e-13	-2.00387	-0.518188	1.32099e-05	-1.51123	-0.0462195	2.22276e-05	-1.98271	-0.47425
48154803	chr12:48154803:T:C	4.50303e-13	-2.00905	-2.70255e-10	1.07808e-05	-1.76065	-2.70255e-10	3.86084e-05	-1.90483	-2.70255e-10
48154809	chr12:48154809:C:T	4.90761e-13	-0.690156	-1.23286	2.26475e-05	0.210129	-1.2285	3.38854e-05	-0.802074	-1.23324
48154843	chr12:48154843:AG:A	1.23733e-12	-2.90362e-10	-0.998257	2.31573e-05	-2.90362e-10	-0.996108	9.65934e-05	-2.90362e-10	-0.987785
48155186	chr12:48155186:C:T	1.24179e-12	-2.90362e-10	-0.994658	2.32396e-05	-2.90362e-10	-0.992558	9.69504e-05	-2.90362e-10	-0.984096
48155291	chr12:48155291:A:G	2.75715e-13	-2.01242	-0.487184	1.3237e-05	-1.55019	-0.00521526	2.26977e-05	-1.99411	-0.441922
48155449	chr12:48155449:C:T	5.3371e-13	-1.83912	-2.70255e-10	8.62023e-06	-1.98431	-2.70255e-10	3.41559e-05	-2.02736	-2.70255e-10
48155497	chr12:48155497:G:A	1.29143e-12	-2.90362e-10	-0.955466	2.41692e-05	-2.90362e-10	-0.953339	0.000100905	-2.90362e-10	-0.94412
48155591	chr12:48155591:G:A	1.07609e-12	-2.90362e-10	-1.13788	1.9376e-05	-2.90362e-10	-1.17438	8.18095e-05	-2.90362e-10	-1.1539
48155646	chr12:48155646:C:T	2.64105e-13	-1.92208	-0.620543	5.63285e-06	-1.7763	-0.633506	2.50887e-05	-1.70863	-0.627249
48155934	chr12:48155934:G:A	5.24241e-13	-0.628644	-1.22837	2.48504e-05	0.294617	-1.22016	3.62259e-05	-0.738994	-1.22953
48156399	chr12:48156399:A:G	1.22053e-12	-2.90362e-10	-1.01193	2.29555e-05	-2.90362e-10	-1.00486	9.54908e-05	-2.90362e-10	-0.999266
48156444	chr12:48156444:A:G	2.02609e-13	-2.03048	-0.77721	4.15033e-05	0.464095	-0.87674	2.34454e-05	-1.6848	-0.718825
48156534	chr12:48156534:G:A	1.01843e-12	-2.90362e-10	-1.19295	1.86054e-05	-2.90362e-10	-1.21497	7.78783e-05	-2.90362e-10	-1.20315
48156633	chr12:48156633:ATAAAT:A	1.01089e-12	-2.90362e-10	-1.20039	1.83957e-05	-2.90362e-10	-1.2263	7.71265e-05	-2.90362e-10	-1.21285
48156972	chr12:48156972:C:T	1.29333e-13	-2.03092	-1.22566	1.98426e-05	0.0664893	-1.21708	1.99059e-05	-1.33933	-1.22794
48157474	chr12:48157474:A:AG	1.02649e-12	-2.90362e-10	-1.18507	1.87043e-05	-2.90362e-10	-1.20966	7.84029e-05	-2.90362e-10	-1.19643
48157552	chr12:48157552:T:A	1.11815e-12	-2.90362e-10	-1.09954	1.9979e-05	-2.90362e-10	-1.14374	8.47227e-05	-2.90362e-10	-1.11891
48157772	chr12:48157772:A:G	1.3098e-12	-2.90362e-10	-0.941339	2.68448e-05	-2.90362e-10	-0.848346	0.000110612	-2.90362e-10	-0.852266
48158345	chr12:48158345:G:A	1.19758e-12	-2.90362e-10	-1.03091	2.24088e-05	-2.90362e-10	-1.02897	9.34212e-05	-2.90362e-10	-1.02118
48158642	chr12:48158642:T:C	1.04193e-12	-2.90362e-10	-1.17014	1.82809e-05	-2.90362e-10	-1.23256	7.99125e-05	-2.90362e-10	-1.17736
48159033	chr12:48159033:A:C	1.57931e-12	-2.90362e-10	-0.754226	3.13495e-05	-2.90362e-10	-0.693221	0.000125219	-2.90362e-10	-0.728235
48159115	chr12:48159115:T:C	1.97679e-13	-1.81041	-1.02192	9.75484e-06	-0.948998	-0.911656	1.25815e-05	-1.98737	-1.03869
48159128	chr12:48159128:T:C	4.81037e-13	-0.710714	-1.23231	2.22819e-05	0.192567	-1.22721	3.34758e-05	-0.814634	-1.23284
48159776	chr12:48159776:A:G	1.913e-12	-2.90362e-10	-0.562542	3.85202e-05	-2.90362e-10	-0.487234	0.000151905	-2.90362e-10	-0.535043
48159926	chr12:48159926:A:G	1.0351e-12	-2.90362e-10	-1.17671	1.82684e-05	-2.90362e-10	-1.23324	7.94215e-05	-2.90362e-10	-1.18353
48160171	chr12:48160171:G:A	3.01292e-12	-2.90362e-10	-0.108307	7.39763e-05	-2.90362e-10	0.165327	0.000222906	-2.90362e-10	-0.151544
48160320	chr12:48160320:C:A	1.24375e-12	-2.90362e-10	-0.993081	2.32766e-05	-2.90362e-10	-0.990968	9.71071e-05	-2.90362e-10	-0.982482
48160475	chr12:48160475:G:A	2.04751e-13	-1.78227	-1.01491	1.04591e-05	-0.887688	-0.90326	1.28346e-05	-1.97415	-1.03201
48160853	chr12:48160853:C:T	3.91914e-13	-1.95662	-0.191305	2.33533e-05	-1.34195	0.354273	3.33e-05	-1.92115	-0.131594
48161073	chr12:48161073:T:C	1.71436e-12	-2.90362e-10	-0.672176	3.41288e-05	-2.90362e-10	-0.608276	0.00013623	-2.90362e-10	-0.643949
48161520	chr12:48161520:G:A	1.8849e-13	-1.64633	-1.23359	1.14189e-05	-0.49292	-1.21022	1.17815e-05	-1.85843	-1.23333
48161669	chr12:48161669:G:A	1.65903e-12	-2.90362e-10	-0.704984	3.2954e-05	-2.90362e-10	-0.643306	0.000131721	-2.90362e-10	-0.677608
48162038	chr12:48162038:C:A	5.11159e-13	-0.750556	-1.13173	2.28176e-05	0.144246	-1.15513	3.60654e-05	-0.849248	-1.12371
48162536	chr12:48162536:G:A	9.9067e-13	-2.90362e-10	-1.22059	1.85502e-05	-2.90362e-10	-1.21794	7.6715e-05	-2.90362e-10	-1.2182
48162540	chr12:48162540:C:A	1.0072e-12	-2.90362e-10	-1.20404	1.88799e-05	-2.90362e-10	-1.20032	7.81161e-05	-2.90362e-10	-1.2001
48162700	chr12:48162700:G:A	1.05186e-12	-2.90362e-10	-1.16066	1.97592e-05	-2.90362e-10	-1.1548	8.17353e-05	-2.90362e-10	-1.15481
48162843	chr12:48162843:G:A	3.59411e-13	-2.02893	-0.205571	7.31448e-05	0.5158	-0.361776	4.35224e-05	-1.66687	-0.118151
48162853	chr12:48162853:G:C	1.14732e-12	-2.90362e-10	-1.07379	2.08369e-05	-2.90362e-10	-1.10169	9.27714e-05	-2.90362e-10	-1.02816
48162950	chr12:48162950:A:G	1.72596e-12	-2.90362e-10	-0.665434	3.39671e-05	-2.90362e-10	-0.613025	0.000137595	-2.90362e-10	-0.633981
48163358	chr12:48163358:C:T	2.22872e-13	-2.013	-0.699371	6.07619e-05	0.781987	-0.813442	2.85081e-05	-1.56307	-0.645039
48163539	chr12:48163539:A:G	1.01505e-12	-2.90362e-10	-1.19628	1.84304e-05	-2.90362e-10	-1.22442	7.73781e-05	-2.90362e-10	-1.20959
48163631	chr12:48163631:CCT:C	9.9798e-13	-2.90362e-10	-1.21324	1.87204e-05	-2.90362e-10	-1.2088	7.74729e-05	-2.90362e-10	-1.20837
48163695	chr12:48163695:C:T	6.57041e-12	-2.90362e-10	0.671361	0.000158969	-2.90362e-10	0.930293	0.000485922	-2.90362e-10	0.627753
48163832	chr12:48163832:A:C	1.05272e-12	-2.90362e-10	-1.15984	1.92032e-05	-2.90362e-10	-1.18334	8.05074e-05	-2.90362e-10	-1.16995
48164015	chr12:48164015:C:T	9.32986e-13	-1.28058	-2.70255e-10	1.36909e-05	-1.52168	-2.70255e-10	4.16496e-05	-1.82901	-2.70255e-10
48164491	chr12:48164491:T:G	4.55575e-13	-1.99741	-2.70255e-10	8.30339e-06	-2.02175	-2.70255e-10	3.65432e-05	-1.9598	-2.70255e-10
48164510	chr12:48164510:A:G	1.44193e-12	-2.90362e-10	-0.845233	2.75353e-05	-2.90362e-10	-0.822947	0.000112358	-2.90362e-10	-0.836607
48164542	chr12:48164542:A:G	2.64196e-13	-2.02345	-0.51883	6.11547e-05	0.623129	-0.648139	3.27545e-05	-1.62531	-0.443947
48165675	chr12:48165675:C:A	1.059e-12	-2.90362e-10	-1.15389	1.9664e-05	-2.90362e-10	-1.15963	8.3957e-05	-2.90362e-10	-1.12799
48165745	chr12:48165745:C:T	1.61519e-12	-2.90362e-10	-0.73176	3.14263e-05	-2.90362e-10	-0.690773	0.00012857	-2.90362e-10	-0.701819
48165859	chr12:48165859:T:C	1.01405e-12	-2.90362e-10	-1.19726	1.82888e-05	-2.90362e-10	-1.23213	7.79521e-05	-2.90362e-10	-1.2022
48166842	chr12:48166842:G:GCAA	1.68438e-12	-2.90362e-10	-0.689816	3.21695e-05	-2.90362e-10	-0.6674	0.00013114	-2.90362e-10	-0.682027
48167037	chr12:48167037:G:A	2.21747e-13	-1.68951	-1.02792	1.57455e-05	-0.553957	-0.827908	1.40456e-05	-1.88153	-1.03445
48167479	chr12:48167479:A:G	1.1445e-12	-2.90362e-10	-1.07625	1.98905e-05	-2.90362e-10	-1.14817	9.00994e-05	-2.90362e-10	-1.05738
48167987	chr12:48167987:C:T	1.6709e-12	-2.90362e-10	-0.697853	3.32601e-05	-2.90362e-10	-0.634059	0.000132696	-2.90362e-10	-0.670237
48167990	chr12:48167990:A:G	1.91762e-12	-2.90362e-10	-0.560128	3.75167e-05	-2.90362e-10	-0.513632	0.000153618	-2.90362e-10	-0.523824
48168338	chr12:48168338:A:G	9.9864e-13	-1.21258	-2.70255e-10	9.87632e-06	-1.84828	-2.70255e-10	4.99673e-05	-1.64693	-2.70255e-10
48168521	chr12:48168521:C:T	9.9189e-13	-0.235665	-0.983693	0.000658684	3.06241	-0.710586	4.13981e-05	-0.839159	-0.995902
48168804	chr12:48168804:G:C	1.34177e-12	-2.90362e-10	-0.917227	2.59192e-05	-2.90362e-10	-0.883435	0.000106221	-2.90362e-10	-0.892772
48168962	chr12:48168962:C:T	7.29194e-13	-1.52703	-2.70255e-10	1.86306e-05	-1.21361	-2.70255e-10	5.77809e-05	-1.50164	-2.70255e-10
48169067	chr12:48169067:C:T	2.33248e-13	-2.0252	-0.641669	9.20936e-06	-1.63211	-0.286084	1.84867e-05	-2.01449	-0.626756
48169531	chr12:48169531:C:T	4.54572e-13	-1.99961	-2.70255e-10	8.9804e-06	-1.94337	-2.70255e-10	3.39652e-05	-2.03296	-2.70255e-10
48169861	chr12:48169861:G:A	1.357e-12	-0.123431	-0.782504	0.00107279	3.27321	-0.433607	5.61908e-05	-0.735172	-0.79437
48169918	chr12:48169918:C:T	1.46189e-12	-2.90362e-10	-0.831484	2.79331e-05	-2.90362e-10	-0.808605	0.000113902	-2.90362e-10	-0.822958
48170907	chr12:48170907:G:A	1.40357e-13	-2.03196	-1.14282	4.30195e-06	-1.66674	-1.01261	1.10963e-05	-2.01185	-1.13983
48171060	chr12:48171060:C:T	9.83957e-13	-2.90362e-10	-1.22739	1.84125e-05	-2.90362e-10	-1.22539	7.60946e-05	-2.90362e-10	-1.22632
48171321	chr12:48171321:A:C	1.03968e-12	-2.90362e-10	-1.17231	1.95307e-05	-2.90362e-10	-1.16643	8.05855e-05	-2.90362e-10	-1.16898
48171415	chr12:48171415:A:G	9.80362e-13	-2.90362e-10	-1.23105	1.83324e-05	-2.90362e-10	-1.22975	7.57895e-05	-2.90362e-10	-1.23034
48171419	chr12:48171419:T:A	4.79551e-13	-0.714083	-1.23204	2.24761e-05	0.200563	-1.22653	3.3639e-05	-0.809982	-1.23263
48172062	chr12:48172062:G:A	9.98333e-13	-2.90362e-10	-1.21288	1.87277e-05	-2.90362e-10	-1.20841	7.75035e-05	-2.90362e-10	-1.20797
48172218	chr12:48172218:C:T	9.86671e-13	-2.90362e-10	-1.22463	1.84699e-05	-2.90362e-10	-1.22228	7.63219e-05	-2.90362e-10	-1.22334
48172373	chr12:48172373:C:T	1.36641e-13	-2.02029	-1.18133	3.54002e-05	0.641578	-1.21328	1.58574e-05	-1.61904	-1.17563
48173090	chr12:48173090:G:A	1.35241e-12	-0.147884	-0.761442	0.00105829	3.23085	-0.404863	5.61781e-05	-0.756463	-0.773306
48173337	chr12:48173337:T:A	4.97418e-13	-0.677521	-1.23202	2.35563e-05	0.247466	-1.22649	3.48283e-05	-0.77525	-1.23261
48173626	chr12:48173626:T:C	1.80265e-12	-2.90362e-10	-0.621959	3.54368e-05	-2.90362e-10	-0.570666	0.00014145	-2.90362e-10	-0.606347
48174196	chr12:48174196:G:A	1.5328e-13	-1.98127	-1.10544	6.05149e-06	-1.38572	-0.952394	1.27253e-05	-1.91435	-1.10035
48174534	chr12:48174534:C:A	1.25649e-12	-2.90362e-10	-0.982894	2.39035e-05	-2.90362e-10	-0.964391	9.77583e-05	-2.90362e-10	-0.975798
48174540	chr12:48174540:G:A	1.5298e-12	-2.90362e-10	-0.786081	2.79969e-05	-2.90362e-10	-0.806322	0.000123594	-2.90362e-10	-0.74129
48174802	chr12:48174802:C:A	4.8251e-13	-0.7065	-1.23347	2.28908e-05	0.222772	-1.23045	3.39349e-05	-0.800266	-1.23359
48175598	chr12:48175598:C:T	1.28982e-12	-2.90362e-10	-0.956714	2.50075e-05	-2.90362e-10	-0.919241	0.000100753	-2.90362e-10	-0.945619
48175599	chr12:48175599:G:A	1.00413e-12	-2.90362e-10	-1.20709	1.88256e-05	-2.90362e-10	-1.2032	7.7733e-05	-2.90362e-10	-1.20502
48175652	chr12:48175652:C:A	9.8332e-13	-2.90362e-10	-1.22804	1.8398e-05	-2.90362e-10	-1.22618	7.60368e-05	-2.90362e-10	-1.22708
48176787	chr12:48176787:A:C	3.87853e-13	-1.35075	-0.807598	6.04139e-05	0.446429	-0.483628	3.54924e-05	-1.1925	-0.796475
48176793	chr12:48176793:A:G	4.68361e-13	-0.737619	-1.23211	2.17639e-05	0.168518	-1.22668	3.2856e-05	-0.833475	-1.23269
48176885	chr12:48176885:C:T	1.29122e-12	-2.90362e-10	-0.955629	2.50351e-05	-2.90362e-10	-0.918138	0.00010086	-2.90362e-10	-0.94456
48176916	chr12:48176916:T:C	3.61344e-13	-1.00587	-1.22327	1.63698e-05	-0.130191	-1.21279	2.88287e-05	-0.973206	-1.22372
48177004	chr12:48177004:G:A	1.49326e-12	-2.90362e-10	-0.81025	2.95731e-05	-2.90362e-10	-0.751552	0.000118111	-2.90362e-10	-0.786667
48177019	chr12:48177019:G:A	3.58095e-13	-1.01997	-1.21821	1.61682e-05	-0.149565	-1.20581	2.85579e-05	-0.987609	-1.21875
48177096	chr12:48177096:C:A	4.81376e-13	-0.710398	-1.23192	2.25724e-05	0.2046	-1.22629	3.37496e-05	-0.806788	-1.23254
48177314	chr12:48177314:G:A	9.78994e-13	-2.90362e-10	-1.23245	1.82947e-05	-2.90362e-10	-1.23181	7.56742e-05	-2.90362e-10	-1.23186
48177627	chr12:48177627:C:T	1.25841e-12	-2.90362e-10	-0.981368	2.39414e-05	-2.90362e-10	-0.96281	9.79091e-05	-2.90362e-10	-0.974256
48177882	chr12:48177882:A:G	9.99566e-13	-2.90362e-10	-1.21165	1.87346e-05	-2.90362e-10	-1.20805	7.73792e-05	-2.90362e-10	-1.20958
48177935	chr12:48177935:G:A	5.76877e-13	-0.730995	-1.03035	2.85478e-05	0.236153	-1.02299	4.40047e-05	-0.755984	-1.01801
48178028	chr12:48178028:G:A	4.74017e-13	-0.726599	-1.23113	2.21312e-05	0.183308	-1.22474	3.32604e-05	-0.822047	-1.23188
48178048	chr12:48178048:T:C	1.00963e-12	-2.90362e-10	-1.20163	1.89365e-05	-2.90362e-10	-1.19733	7.81927e-05	-2.90362e-10	-1.19912
48178249	chr12:48178249:G:A	2.01583e-13	-1.99324	-0.819525	9.44511e-06	-1.37904	-0.513877	1.6542e-05	-1.9457	-0.806688
48178329	chr12:48178329:T:C	1.02219e-12	-2.90362e-10	-1.18926	1.91867e-05	-2.90362e-10	-1.1842	7.91984e-05	-2.90362e-10	-1.18634
48178375	chr12:48178375:G:A	4.83109e-13	-0.71022	-1.22851	2.27159e-05	0.204799	-1.22015	3.38493e-05	-0.80673	-1.22965
48178381	chr12:48178381:G:A	2.22578e-13	-1.98952	-0.724174	1.08171e-05	-1.36649	-0.390796	1.83018e-05	-1.94097	-0.71033
48178785	chr12:48178785:A:G	2.01613e-13	-2.02266	-0.789959	8.59939e-06	-1.5092	-0.477526	1.65765e-05	-1.97589	-0.774421
48178887	chr12:48178887:T:C	1.00663e-12	-2.90362e-10	-1.20461	1.82665e-05	-2.90362e-10	-1.23335	7.77495e-05	-2.90362e-10	-1.2048
48179071	chr12:48179071:C:T	9.86339e-13	-2.90362e-10	-1.22497	1.84629e-05	-2.90362e-10	-1.22265	7.62944e-05	-2.90362e-10	-1.2237
48179227	chr12:48179227:C:T	1.91687e-12	-2.90362e-10	-0.56052	3.74985e-05	-2.90362e-10	-0.514118	0.000153579	-2.90362e-10	-0.524082
48179365	chr12:48179365:A:T	4.6457e-13	-0.745803	-1.23205	2.15477e-05	0.15841	-1.22656	3.2613e-05	-0.840945	-1.23264
48179587	chr12:48179587:T:C	4.1006e-13	-1.0293	-1.07336	1.92242e-05	-0.111512	-1.07073	3.50464e-05	-0.936443	-1.06518
48179691	chr12:48179691:G:A	1.0162e-12	-2.90362e-10	-1.19514	1.994e-05	-2.90362e-10	-1.14569	7.94971e-05	-2.90362e-10	-1.18257
48179812	chr12:48179812:A:G	9.98965e-13	-2.90362e-10	-1.21225	1.87224e-05	-2.90362e-10	-1.2087	7.73305e-05	-2.90362e-10	-1.21021
48179885	chr12:48179885:T:G	1.40136e-12	-2.90362e-10	-0.873771	2.76232e-05	-2.90362e-10	-0.819762	0.000111063	-2.90362e-10	-0.848201
48179916	chr12:48179916:G:C	9.99566e-13	-2.90362e-10	-1.21165	1.87346e-05	-2.90362e-10	-1.20805	7.73792e-05	-2.90362e-10	-1.20958
48179927	chr12:48179927:G:A	9.99566e-13	-2.90362e-10	-1.21165	1.87346e-05	-2.90362e-10	-1.20805	7.73792e-05	-2.90362e-10	-1.20958
48180036	chr12:48180036:G:A	9.9427e-13	-2.90362e-10	-1.21696	1.86431e-05	-2.90362e-10	-1.21294	7.71495e-05	-2.90362e-10	-1.21255
48180048	chr12:48180048:C:CA	5.39111e-13	-0.822852	-1.0062	2.55526e-05	0.10054	-0.99822	4.09756e-05	-0.852196	-0.993123
48180251	chr12:48180251:T:G	1.07051e-12	-2.90362e-10	-1.14308	1.93702e-05	-2.90362e-10	-1.17468	8.31224e-05	-2.90362e-10	-1.13798
48180300	chr12:48180300:G:A	1.00047e-12	-2.90362e-10	-1.21075	1.87525e-05	-2.90362e-10	-1.20709	7.7454e-05	-2.90362e-10	-1.20861
48180343	chr12:48180343:C:A	1.9909e-13	-1.99504	-0.830174	9.24296e-06	-1.3865	-0.528051	1.6319e-05	-1.94842	-0.817547
48180447	chr12:48180447:C:A	7.29121e-13	-1.52713	-2.70255e-10	1.86273e-05	-1.21379	-2.70255e-10	5.77722e-05	-1.50179	-2.70255e-10
48180571	chr12:48180571:C:A	5.78213e-13	-0.749564	-1.00946	2.84288e-05	0.210477	-1.00149	4.41211e-05	-0.774889	-0.996469
48181020	chr12:48181020:A:G	2.66403e-13	-1.38899	-1.14497	3.47167e-05	0.413369	-1.00457	2.48877e-05	-1.20019	-1.14373
48181309	chr12:48181309:A:G	9.99886e-13	-2.90362e-10	-1.21133	1.8741e-05	-2.90362e-10	-1.2077	7.74051e-05	-2.90362e-10	-1.20924
48181369	chr12:48181369:G:C	1.06396e-12	-2.90362e-10	-1.14922	2.0295e-05	-2.90362e-10	-1.12804	8.29734e-05	-2.90362e-10	-1.13978
48181706	chr12:48181706:A:G	1.35301e-12	-2.90362e-10	-0.908885	2.6156e-05	-2.90362e-10	-0.87434	0.000107103	-2.90362e-10	-0.8845
48181863	chr12:48181863:T:C	1.00191e-12	-2.90362e-10	-1.20931	1.88009e-05	-2.90362e-10	-1.20451	7.78088e-05	-2.90362e-10	-1.20404
48181941	chr12:48181941:A:G	9.99431e-13	-2.90362e-10	-1.21178	1.87318e-05	-2.90362e-10	-1.20819	7.73683e-05	-2.90362e-10	-1.20972
48182011	chr12:48182011:T:C	3.97149e-13	-1.03441	-1.10024	1.85883e-05	-0.118289	-1.0976	3.3924e-05	-0.941391	-1.09278
48182249	chr12:48182249:T:C	4.78007e-13	-0.715752	-1.23359	2.2565e-05	0.209694	-1.23171	3.38049e-05	-0.80419	-1.2335
48182405	chr12:48182405:C:T	1.04801e-12	-2.90362e-10	-1.16432	1.99586e-05	-2.90362e-10	-1.14476	8.16789e-05	-2.90362e-10	-1.1555
48182823	chr12:48182823:G:A	1.88131e-13	-2.02437	-0.857462	7.63309e-06	-1.54244	-0.563482	1.51598e-05	-1.99503	-0.844623
48183026	chr12:48183026:G:C	3.00994e-13	-1.45398	-0.957897	1.23297e-05	-0.726803	-0.899607	2.48615e-05	-1.40071	-0.944262
48183204	chr12:48183204:A:C	2.13172e-13	-2.0322	-0.724677	8.31654e-06	-1.62997	-0.390203	1.7e-05	-2.01642	-0.708663
48183230	chr12:48183230:C:T	2.1673e-13	-2.02684	-0.713476	9.0607e-06	-1.55915	-0.375322	1.74722e-05	-2.00037	-0.697315
48183432	chr12:48183432:A:G	1.0104e-12	-2.90362e-10	-1.20086	1.83892e-05	-2.90362e-10	-1.22665	7.70918e-05	-2.90362e-10	-1.2133
48184006	chr12:48184006:C:T	1.47794e-12	0.129192	-0.949761	0.00168516	3.94708	-0.655886	5.96935e-05	-0.506932	-0.96214
48184542	chr12:48184542:A:C	3.92155e-13	-0.9154	-1.23191	2.43497e-06	-2.0188	-1.22968	1.04534e-05	-1.98101	-1.23036
48185026	chr12:48185026:T:C	4.72744e-13	-0.926262	-1.03415	2.75491e-06	-2.02561	-1.09942	1.33083e-05	-1.95957	-1.01034
48186217	chr12:48186217:G:A	3.35125e-13	-1.08913	-1.21534	1.43137e-05	-0.276055	-1.20114	2.42586e-05	-1.15213	-1.2174
48186447	chr12:48186447:A:G	2.14892e-13	-2.03296	-0.715878	5.83291e-06	-1.73457	-0.640334	1.64003e-05	-2.03101	-0.729983
48186976	chr12:48186976:A:G	1.49444e-12	0.0920428	-0.901508	0.00173338	3.90793	-0.58852	6.10487e-05	-0.531331	-0.915293
48187076	chr12:48187076:G:A	3.05261e-13	-1.99997	-0.397828	8.53584e-05	0.783937	-0.475496	3.88081e-05	-1.60605	-0.293614
48187328	chr12:48187328:C:G	3.5031e-13	-1.05183	-1.20832	1.51923e-05	-0.225656	-1.19197	2.53066e-05	-1.11648	-1.21075
48187333	chr12:48187333:A:G	3.50243e-13	-1.05206	-1.20828	1.51862e-05	-0.22613	-1.1919	2.53005e-05	-1.11675	-1.21072
48187926	chr12:48187926:G:A	9.79731e-13	-2.90362e-10	-1.23169	1.82765e-05	-2.90362e-10	-1.2328	7.5598e-05	-2.90362e-10	-1.23287
48188216	chr12:48188216:C:T	2.07437e-13	-2.01405	-0.770089	9.24208e-06	-1.47616	-0.438489	1.68385e-05	-1.97695	-0.757682
48188399	chr12:48188399:A:T	7.42237e-13	-1.5093	-2.70255e-10	1.16783e-05	-1.68069	-2.70255e-10	4.76596e-05	-1.69421	-2.70255e-10
48188449	chr12:48188449:C:T	2.68788e-13	-2.03286	-0.492186	1.13927e-05	-1.62749	-0.0779499	2.19326e-05	-2.00863	-0.461698
48188933	chr12:48188933:T:C	1.25986e-12	-0.103624	-0.876591	0.00129493	3.5823	-0.554507	5.31936e-05	-0.693409	-0.890949
48189190	chr12:48189190:T:C	2.19974e-12	-0.936827	0.513952	2.18794e-05	-1.85949	0.806619	7.30304e-05	-1.8781	0.610678
48189254	chr12:48189254:G:A	2.09256e-13	-2.01017	-0.76524	9.48691e-06	-1.45641	-0.432094	1.70285e-05	-1.97064	-0.752771
48189708	chr12:48189708:A:G	1.21224e-12	-2.90362e-10	-1.01874	2.06648e-05	-2.90362e-10	-1.10998	9.55393e-05	-2.90362e-10	-0.998759
48189849	chr12:48189849:T:C	3.9779e-13	-1.62579	-0.507259	5.35357e-05	-0.0828228	-0.0752467	3.64372e-05	-1.4805	-0.48221
48189984	chr12:48189984:C:T	5.64569e-13	-1.78291	-2.70255e-10	8.27729e-06	-2.0249	-2.70255e-10	3.61734e-05	-1.96997	-2.70255e-10
48190334	chr12:48190334:A:T	3.06321e-13	-2.02961	-0.364728	1.42818e-05	-1.56438	0.0849468	2.54386e-05	-1.99176	-0.330268
48190595	chr12:48190595:C:T	9.84184e-13	-2.90362e-10	-1.22716	1.82633e-05	-2.90362e-10	-1.23352	7.57553e-05	-2.90362e-10	-1.23079
48191001	chr12:48191001:C:T	2.47901e-13	-2.00558	-0.600365	1.2024e-05	-1.43557	-0.215941	2.02828e-05	-1.96392	-0.584604
48191493	chr12:48191493:G:A	2.40301e-13	-2.00696	-0.630117	1.14935e-05	-1.44275	-0.253891	1.96341e-05	-1.96636	-0.614674
48191631	chr12:48191631:CAT:C	1.66631e-13	-1.77532	-1.22787	2.40425e-06	-2.0296	-1.23158	1.51127e-05	-1.61378	-1.22898
48191676	chr12:48191676:A:T	1.20599e-12	-2.90362e-10	-1.02392	2.3212e-05	-2.90362e-10	-0.993749	9.49333e-05	-2.90362e-10	-1.00512
48192014	chr12:48192014:C:T	9.79879e-13	-2.90362e-10	-1.23154	1.82782e-05	-2.90362e-10	-1.23271	7.56051e-05	-2.90362e-10	-1.23277
48192035	chr12:48192035:A:G	1.9753e-13	-2.03256	-0.800526	7.02627e-06	-1.66109	-0.527674	1.61944e-05	-2.02248	-0.751154
48192312	chr12:48192312:T:C	2.48108e-13	-1.98967	-0.615433	1.26259e-05	-1.36761	-0.235062	2.04684e-05	-1.93962	-0.599792
48192329	chr12:48192329:A:G	1.04001e-12	-2.90362e-10	-1.17198	1.85569e-05	-2.90362e-10	-1.21757	8.11425e-05	-2.90362e-10	-1.16209
48192740	chr12:48192740:T:C	2.70935e-13	-2.02415	-0.492946	1.25462e-05	-1.52195	-0.0870507	2.24479e-05	-1.97829	-0.46881
48192751	chr12:48192751:T:G	2.52054e-13	-1.99714	-0.592187	1.26201e-05	-1.39762	-0.205508	2.0726e-05	-1.95068	-0.576226
48192804	chr12:48192804:A:T	3.49868e-13	-1.07063	-1.19079	1.46407e-05	-0.249001	-1.20561	2.5545e-05	-1.13204	-1.18581
48193099	chr12:48193099:T:C	1.06914e-12	-2.90362e-10	-1.14436	2.01005e-05	-2.90362e-10	-1.13767	8.32492e-05	-2.90362e-10	-1.13646
48193766	chr12:48193766:T:C	1.21379e-12	-2.90362e-10	-1.01747	2.06852e-05	-2.90362e-10	-1.109	9.56705e-05	-2.90362e-10	-0.997386
48193936	chr12:48193936:A:G	1.69031e-12	-0.829472	0.143167	1.47758e-05	-1.81943	0.374004	5.12009e-05	-1.83965	0.217112
48194140	chr12:48194140:G:A	3.42663e-13	-1.10472	-1.17751	1.41043e-05	-0.297231	-1.19471	2.5052e-05	-1.16559	-1.17176
48194175	chr12:48194175:T:C	1.36123e-12	-2.90362e-10	-0.902828	2.41707e-05	-2.90362e-10	-0.953277	0.000107491	-2.90362e-10	-0.880884
48194252	chr12:48194252:C:T	1.63737e-12	-0.866831	0.148708	1.46404e-05	-1.83515	0.380522	5.07417e-05	-1.85458	0.223029
48194329	chr12:48194329:T:C	1.24212e-12	-2.90362e-10	-0.994398	2.1064e-05	-2.90362e-10	-1.09085	9.82124e-05	-2.90362e-10	-0.971163
48194396	chr12:48194396:C:T	1.6432e-12	-2.90362e-10	-0.714572	3.48659e-05	-2.90362e-10	-0.586908	0.000143309	-2.90362e-10	-0.593292
48194734	chr12:48194734:G:A	1.65965e-12	-2.90362e-10	-0.704607	3.31365e-05	-2.90362e-10	-0.637783	0.000132017	-2.90362e-10	-0.675364
48194917	chr12:48194917:G:A	1.00967e-12	-2.90362e-10	-1.2016	1.83836e-05	-2.90362e-10	-1.22696	7.70413e-05	-2.90362e-10	-1.21395
48194999	chr12:48194999:A:G	5.00968e-13	-0.810484	-1.09194	2.59201e-06	-2.02891	-1.15708	1.25088e-05	-1.95351	-1.07836
48195140	chr12:48195140:A:G	4.95022e-13	-0.814749	-1.09962	2.57817e-06	-2.02868	-1.16266	1.23972e-05	-1.95454	-1.08628
48195153	chr12:48195153:A:G	1.58795e-12	-0.890804	0.142031	1.43815e-05	-1.84529	0.372813	4.99172e-05	-1.86412	0.216184
48195199	chr12:48195199:A:G	5.0674e-13	-0.785553	-1.10542	2.56345e-06	-2.03024	-1.16683	1.24162e-05	-1.94691	-1.09238
48195679	chr12:48195679:T:C	2.54582e-13	-2.00049	-0.57886	1.26339e-05	-1.41334	-0.188694	2.08923e-05	-1.95622	-0.562691
48195881	chr12:48195881:T:C	3.22531e-13	-1.14955	-1.19322	1.31146e-05	-0.357114	-1.20757	2.36081e-05	-1.20832	-1.18839
48195888	chr12:48195888:TG:T	1.00381e-12	-2.90362e-10	-1.20741	1.88206e-05	-2.90362e-10	-1.20346	7.77252e-05	-2.90362e-10	-1.20512
48195948	chr12:48195948:ACT:A	9.79907e-13	-2.90362e-10	-1.23151	1.82786e-05	-2.90362e-10	-1.23268	7.56065e-05	-2.90362e-10	-1.23275
48196014	chr12:48196014:A:G	1.42994e-12	-2.90362e-10	-0.853583	2.82695e-05	-2.90362e-10	-0.796635	0.000113507	-2.90362e-10	-0.826433
48196245	chr12:48196245:G:A	9.89333e-13	-2.90362e-10	-1.22194	1.90736e-05	-2.90362e-10	-1.19011	7.69846e-05	-2.90362e-10	-1.21469
48196471	chr12:48196471:G:C	9.93425e-13	-2.90362e-10	-1.21781	1.8609e-05	-2.90362e-10	-1.21477	7.68762e-05	-2.90362e-10	-1.2161
48196592	chr12:48196592:T:C	1.357e-12	-2.90362e-10	-0.905941	2.59203e-05	-2.90362e-10	-0.883393	0.000105602	-2.90362e-10	-0.898623
48196875	chr12:48196875:G:A	9.90433e-13	-2.90362e-10	-1.22083	1.85482e-05	-2.90362e-10	-1.21804	7.66388e-05	-2.90362e-10	-1.21919
48198065	chr12:48198065:A:G	1.49338e-12	-0.0461377	-0.764038	0.00170725	3.70847	-0.404242	6.34417e-05	-0.633351	-0.774824
48198177	chr12:48198177:C:A	9.85729e-13	-0.0813853	-1.1442	0.000826518	3.57829	-0.999486	4.08199e-05	-0.692242	-1.15688
48198244	chr12:48198244:C:T	1.57671e-12	-0.807419	0.0515416	1.35261e-05	-1.80868	0.274883	4.71146e-05	-1.82938	0.123667
48198327	chr12:48198327:C:T	4.61506e-13	-1.98448	-2.70255e-10	1.05736e-05	-1.78006	-2.70255e-10	3.78682e-05	-1.92419	-2.70255e-10
48198377	chr12:48198377:G:A	9.79731e-13	-2.90362e-10	-1.23169	1.82765e-05	-2.90362e-10	-1.2328	7.5598e-05	-2.90362e-10	-1.23287
48198556	chr12:48198556:T:C	2.82568e-13	-2.0017	-0.473354	1.43882e-05	-1.41632	-0.0556941	2.32277e-05	-1.95711	-0.455838
48199009	chr12:48199009:G:A	1.13715e-12	-2.90362e-10	-1.08269	1.97106e-05	-2.90362e-10	-1.15726	8.93588e-05	-2.90362e-10	-1.06564
48199089	chr12:48199089:C:T	1.16235e-12	-2.90362e-10	-1.06077	2.00245e-05	-2.90362e-10	-1.14146	9.14467e-05	-2.90362e-10	-1.04254
48199106	chr12:48199106:T:C	3.26635e-13	-1.17898	-1.15115	1.20064e-05	-0.482149	-1.17083	2.42203e-05	-1.22669	-1.14441
48199288	chr12:48199288:C:T	3.4191e-13	-1.107	-1.17743	1.40392e-05	-0.30183	-1.19473	2.49231e-05	-1.17068	-1.17182
48199384	chr12:48199384:G:A	1.33092e-12	-2.90362e-10	-0.925347	2.54132e-05	-2.90362e-10	-0.903148	0.000103591	-2.90362e-10	-0.917841
48199512	chr12:48199512:A:G	1.08112e-12	-1.13322	-2.70255e-10	1.28268e-05	-1.58688	-2.70255e-10	8.76861e-05	-1.08453	-2.70255e-10
48200411	chr12:48200411:T:C	3.19568e-13	-1.20304	-1.14896	1.25945e-05	-0.434567	-1.17059	2.34017e-05	-1.26339	-1.1421
48200562	chr12:48200562:C:T	2.25151e-13	-2.00284	-0.699358	1.34445e-05	-1.20474	-0.335101	1.8835e-05	-1.93567	-0.686906
48200707	chr12:48200707:T:C	9.85919e-13	-2.90362e-10	-1.2254	1.86248e-05	-2.90362e-10	-1.21392	7.6109e-05	-2.90362e-10	-1.22613
48200721	chr12:48200721:A:G	1.19129e-12	-2.90362e-10	-1.03618	2.36403e-05	-2.90362e-10	-0.975464	9.37946e-05	-2.90362e-10	-1.01719
48200731	chr12:48200731:G:A	4.35787e-13	-0.949264	-1.09255	2.13263e-05	-0.0194604	-1.05902	3.59508e-05	-0.88528	-1.09086
48201249	chr12:48201249:G:C	8.24771e-13	-0.370895	-1.03297	5.63406e-05	0.828721	-0.935723	7.10722e-05	-0.237018	-1.05758
48201323	chr12:48201323:G:A	4.23192e-13	-0.947028	-1.12412	1.83238e-05	-0.0859829	-1.14423	3.06696e-05	-1.01676	-1.11827
48201390	chr12:48201390:T:C	4.88272e-13	-0.757079	-1.17102	2.54288e-05	0.244691	-1.14723	4.05418e-05	-0.685871	-1.17009
48201462	chr12:48201462:G:C	1.33784e-13	-1.99843	-1.22431	3.68361e-06	-1.70347	-1.13106	9.99963e-06	-2.03292	-1.22283
48201466	chr12:48201466:G:A	4.75371e-13	-0.786531	-1.16834	2.45541e-05	0.206458	-1.144	3.94537e-05	-0.715748	-1.16742
48201574	chr12:48201574:A:G	4.70427e-13	-0.809656	-1.15567	2.41702e-05	0.175585	-1.12888	3.89966e-05	-0.740293	-1.15453
48201586	chr12:48201586:G:A	9.9472e-13	-2.90362e-10	-1.21651	1.85237e-05	-2.90362e-10	-1.21936	7.66943e-05	-2.90362e-10	-1.21847
48201634	chr12:48201634:A:G	5.19057e-13	-0.697128	-1.16983	2.76647e-05	0.325409	-1.14367	4.31309e-05	-0.626007	-1.16805
48201661	chr12:48201661:A:C	3.65668e-13	-1.01858	-1.19866	1.56248e-05	-0.179981	-1.20958	2.6552e-05	-1.0841	-1.19509
48201694	chr12:48201694:A:C	4.4584e-13	-0.82899	-1.19002	0.000287875	2.74524	-1.22113	2.39486e-05	-1.19867	-1.18372
48201933	chr12:48201933:G:A	4.20002e-13	-0.860663	-1.21805	2.08286e-05	0.104179	-1.20627	3.47305e-05	-0.794503	-1.21618
48202335	chr12:48202335:C:T	4.13846e-13	-0.972714	-1.12076	1.77672e-05	-0.119715	-1.14135	3.00509e-05	-1.04074	-1.11467
48202458	chr12:48202458:A:G	3.00031e-13	-1.33543	-1.07966	0.00010042	1.56692	-1.09597	1.77303e-05	-1.62923	-1.05379
48202701	chr12:48202701:A:T	3.83276e-13	-0.93977	-1.23045	1.8456e-05	-0.00251119	-1.22051	3.15243e-05	-0.877723	-1.22981
48202763	chr12:48202763:C:T	3.90488e-13	-0.924571	-1.227	1.8965e-05	0.018326	-1.21415	3.21462e-05	-0.861911	-1.22609
48202785	chr12:48202785:G:A	1.46804e-12	-2.90362e-10	-0.82729	2.8621e-05	-2.90362e-10	-0.784278	0.00011693	-2.90362e-10	-0.79672
48202858	chr12:48202858:A:G	4.15759e-13	-0.99149	-1.09737	1.7586e-05	-0.145794	-1.12552	3.02441e-05	-1.06079	-1.08821
48202925	chr12:48202925:C:T	1.60295e-12	-2.90362e-10	-0.739371	3.57044e-05	-2.90362e-10	-0.563143	0.000129812	-2.90362e-10	-0.692209
48203107	chr12:48203107:G:A	3.73966e-13	-0.967738	-1.22707	1.78914e-05	-0.0398337	-1.21426	3.07695e-05	-0.905608	-1.22616
48203266	chr12:48203266:C:T	1.75419e-12	-2.90362e-10	-0.649208	3.97612e-05	-2.90362e-10	-0.455527	0.000144606	-2.90362e-10	-0.584286
48203270	chr12:48203270:A:G	4.59011e-13	-0.810202	-1.17969	0.000423187	2.93801	-1.02861	2.523e-05	-1.14386	-1.1864
48203281	chr12:48203281:A:G	3.81235e-13	-0.945564	-1.22999	1.83303e-05	-0.0102638	-1.2196	3.13582e-05	-0.883513	-1.22931
48203311	chr12:48203311:G:A	4.41951e-13	-0.931006	-1.09677	1.90588e-05	-0.0659034	-1.12498	3.2057e-05	-1.0032	-1.08758
48203313	chr12:48203313:A:G	3.98358e-13	-0.906666	-1.22495	1.94988e-05	0.0426673	-1.21073	3.28135e-05	-0.843541	-1.22392
48203434	chr12:48203434:A:C	1.10016e-12	-2.90362e-10	-1.11576	2.12742e-05	-2.90362e-10	-1.08092	8.5789e-05	-2.90362e-10	-1.10641
48203480	chr12:48203480:A:G	3.89356e-13	-0.927259	-1.22722	1.88969e-05	0.0150971	-1.21452	3.20592e-05	-0.864391	-1.22632
48203582	chr12:48203582:A:G	1.4883e-13	-1.97298	-1.14319	3.60074e-05	0.628517	-1.18321	1.77168e-05	-1.5741	-1.10969
48203724	chr12:48203724:G:A	1.36732e-13	-2.01858	-1.18237	4.43431e-06	-1.62098	-1.02807	1.0501e-05	-2.02752	-1.1793
48204042	chr12:48204042:G:C	4.24495e-13	-0.947449	-1.12062	1.83809e-05	-0.085889	-1.14122	3.07989e-05	-1.01629	-1.11452
48204073	chr12:48204073:G:A	4.79427e-13	-1.94638	-2.70255e-10	8.3332e-06	-2.01817	-2.70255e-10	3.69e-05	-1.95008	-2.70255e-10
48204266	chr12:48204266:G:A	3.89843e-13	-0.92536	-1.22787	1.89307e-05	0.018003	-1.21564	3.21047e-05	-0.862278	-1.22702
48204269	chr12:48204269:C:T	3.78712e-13	-0.957991	-1.2242	1.82047e-05	-0.0272218	-1.20952	3.11522e-05	-0.896288	-1.22312
48204727	chr12:48204727:T:C	3.79947e-13	-0.953931	-1.22501	1.82869e-05	-0.0214245	-1.21081	3.12621e-05	-0.891918	-1.22397
48204879	chr12:48204879:A:G	1.0007e-12	-2.90362e-10	-1.21051	1.88922e-05	-2.90362e-10	-1.19967	7.7076e-05	-2.90362e-10	-1.2135
48205085	chr12:48205085:A:G	1.19972e-12	-2.90362e-10	-1.02913	2.27546e-05	-2.90362e-10	-1.01365	9.39193e-05	-2.90362e-10	-1.01586
48205102	chr12:48205102:A:G	3.69531e-13	-0.979342	-1.22739	1.75967e-05	-0.055881	-1.21482	3.03849e-05	-0.917842	-1.22651
48205155	chr12:48205155:G:A	1.56987e-13	-1.96631	-1.0965	3.90192e-05	0.67304	-1.1474	1.90457e-05	-1.55547	-1.05599
48205406	chr12:48205406:A:G	4.06995e-13	-0.881084	-1.22908	2.00444e-05	0.0774017	-1.21787	3.35393e-05	-0.817252	-1.22833
48205415	chr12:48205415:A:G	1.33569e-13	-2.01969	-1.20466	4.24436e-06	-1.61679	-1.07604	1.02678e-05	-2.02703	-1.20226
48205474	chr12:48205474:A:C	3.02561e-13	-1.32474	-1.08195	0.00010264	1.59079	-1.09798	1.78265e-05	-1.62131	-1.0563
48205759	chr12:48205759:C:T	1.30051e-12	-2.90362e-10	-0.948461	2.38618e-05	-2.90362e-10	-0.966138	0.000106414	-2.90362e-10	-0.890958
48205760	chr12:48205760:G:A	2.86408e-13	-1.37934	-1.08221	9.05435e-05	1.4657	-1.09829	1.71042e-05	-1.66242	-1.05655
48205892	chr12:48205892:T:A	1.3046e-13	-2.02156	-1.22634	4.3019e-06	-1.4678	-1.21156	1.61097e-05	-1.5518	-1.22707
48205903	chr12:48205903:C:T	3.80605e-13	-0.949751	-1.22746	1.83104e-05	-0.0160156	-1.21493	3.13056e-05	-0.887921	-1.22658
48206062	chr12:48206062:T:A	3.77643e-13	-0.956488	-1.22853	1.8113e-05	-0.0249412	-1.21685	3.10616e-05	-0.894589	-1.22773
48206087	chr12:48206087:G:T	3.85116e-13	-0.939823	-1.2256	1.86219e-05	-0.00228377	-1.21179	3.1693e-05	-0.877596	-1.2246
48206190	chr12:48206190:T:G	3.77962e-13	-0.957362	-1.22681	1.81447e-05	-0.026216	-1.21382	3.1084e-05	-0.895712	-1.22589
48206372	chr12:48206372:C:T	3.93669e-13	-0.916392	-1.22707	1.91771e-05	0.0295588	-1.21426	3.24171e-05	-0.853448	-1.22616
48206525	chr12:48206525:T:C	3.82393e-13	-0.946038	-1.22648	1.84298e-05	-0.0111822	-1.21326	3.14544e-05	-0.884215	-1.22554
48206726	chr12:48206726:T:C	1.10373e-12	-2.90362e-10	-1.11252	2.13528e-05	-2.90362e-10	-1.07723	8.60783e-05	-2.90362e-10	-1.10304
48206737	chr12:48206737:A:G	2.99871e-13	-1.33457	-1.08105	0.000100451	1.5684	-1.09715	1.77114e-05	-1.62881	-1.05528
48206826	chr12:48206826:T:A	4.37487e-13	-0.805153	-1.23277	2.35505e-05	0.236491	-1.21576	3.72962e-05	-0.70581	-1.23359
48206827	chr12:48206827:A:G	1.08016e-12	-2.90362e-10	-1.1341	2.08316e-05	-2.90362e-10	-1.10195	8.44706e-05	-2.90362e-10	-1.12189
48206869	chr12:48206869:C:T	1.10457e-12	-2.90362e-10	-1.11176	2.13712e-05	-2.90362e-10	-1.07637	8.6146e-05	-2.90362e-10	-1.10225
48207189	chr12:48207189:A:C	3.88696e-13	-0.92924	-1.22693	1.88474e-05	0.0119834	-1.21403	3.19924e-05	-0.86678	-1.22602
48207300	chr12:48207300:A:G	4.5754e-13	-0.88546	-1.10765	2.01858e-05	0.00117882	-1.13462	3.32973e-05	-0.953973	-1.09884
48207639	chr12:48207639:C:A	1.10545e-12	-2.90362e-10	-1.11096	2.13904e-05	-2.90362e-10	-1.07547	8.62181e-05	-2.90362e-10	-1.10142
48207801	chr12:48207801:G:A	3.51195e-13	-1.1025	-1.15513	1.44907e-05	-0.292961	-1.17195	2.57803e-05	-1.15877	-1.14992
48207803	chr12:48207803:T:C	9.78104e-13	-2.90362e-10	-1.23335	1.82955e-05	-2.90362e-10	-1.23176	7.55511e-05	-2.90362e-10	-1.23349
48207862	chr12:48207862:C:A	1.08417e-12	-2.90362e-10	-1.1304	2.68324e-05	-2.90362e-10	-0.848806	8.38529e-05	-2.90362e-10	-1.12923
48207965	chr12:48207965:G:A	1.54426e-12	-2.90362e-10	-0.77667	3.01888e-05	-2.90362e-10	-0.730948	0.00012323	-2.90362e-10	-0.744242
48208227	chr12:48208227:G:A	4.21664e-13	-0.953913	-1.12085	1.82234e-05	-0.0942863	-1.14142	3.06044e-05	-1.0224	-1.11476
48208290	chr12:48208290:A:C	2.26792e-12	-2.90362e-10	-0.39235	4.06312e-05	-2.90362e-10	-0.433882	0.000195884	-2.90362e-10	-0.280773
48208388	chr12:48208388:G:A	1.09061e-12	-2.90362e-10	-1.12447	2.71375e-05	-2.90362e-10	-0.837501	8.4348e-05	-2.90362e-10	-1.12335
48208506	chr12:48208506:C:T	1.1396e-12	-2.90362e-10	-1.08053	2.21401e-05	-2.90362e-10	-1.04103	8.89883e-05	-2.90362e-10	-1.06979
48208571	chr12:48208571:A:G	3.97032e-13	-0.904882	-1.23007	1.93755e-05	0.045349	-1.21976	3.26978e-05	-0.841589	-1.2294
48208760	chr12:48208760:A:G	3.84779e-13	-0.9396	-1.2267	1.8576e-05	-0.00291516	-1.21363	3.16439e-05	-0.877979	-1.22577
48209064	chr12:48209064:C:A	4.23489e-13	-0.948936	-1.12151	1.83344e-05	-0.087614	-1.14202	3.07326e-05	-1.01754	-1.11543
48209163	chr12:48209163:A:G	1.38652e-12	-2.90362e-10	-0.88442	3.00791e-05	-2.90362e-10	-0.734587	0.000111496	-2.90362e-10	-0.844308
48209369	chr12:48209369:C:A	1.13675e-12	-2.90362e-10	-1.08304	2.1653e-05	-2.90362e-10	-1.06327	8.95694e-05	-2.90362e-10	-1.06328
48210352	chr12:48210352:GC:G	3.70536e-13	-0.989281	-1.21474	1.60518e-05	-0.160275	-1.20232	2.64602e-05	-1.06471	-1.21795
48210530	chr12:48210530:A:T	3.04682e-13	-1.17085	-1.22886	1.33491e-05	-0.313374	-1.23359	2.54371e-05	-1.09764	-1.22445
48210549	chr12:48210549:G:T	3.49254e-13	-1.23596	-1.02722	8.29537e-06	-1.07011	-0.952612	3.12098e-05	-1.0734	-1.04416
48210568	chr12:48210568:T:A	3.82574e-13	-0.946205	-1.22584	1.84438e-05	-0.0114947	-1.21219	3.14727e-05	-0.884305	-1.22487
48210631	chr12:48210631:C:T	3.84838e-13	-0.936386	-1.22976	1.85492e-05	0.00117612	-1.21916	3.16397e-05	-0.874807	-1.22908
48210833	chr12:48210833:T:C	4.04814e-13	-0.88944	-1.2261	1.99328e-05	0.0665747	-1.21263	3.33684e-05	-0.825541	-1.22515
48210865	chr12:48210865:G:A	3.8493e-13	-0.939873	-1.22604	1.86108e-05	-0.0021588	-1.21252	3.16806e-05	-0.877516	-1.22507
48210899	chr12:48210899:A:G	1.61276e-13	-1.95945	-1.07641	4.13219e-05	0.714297	-1.13132	1.9829e-05	-1.53791	-1.03324
48210908	chr12:48210908:C:T	3.68088e-13	-0.983449	-1.2272	1.74925e-05	-0.0621628	-1.21448	3.02495e-05	-0.922508	-1.22631
48210988	chr12:48210988:G:C	3.85421e-13	-0.940073	-1.22456	1.86459e-05	-0.00270015	-1.21009	3.17197e-05	-0.877846	-1.22351
48211039	chr12:48211039:A:G	3.85057e-13	-0.93902	-1.22656	1.8616e-05	-0.0010008	-1.21339	3.16991e-05	-0.876375	-1.22563
48211125	chr12:48211125:A:G	1.28562e-12	-2.90362e-10	-0.959971	2.44309e-05	-2.90362e-10	-0.94257	0.000100873	-2.90362e-10	-0.944437
48211163	chr12:48211163:T:A	3.89031e-13	-0.929297	-1.22602	1.88606e-05	0.0111348	-1.21248	3.20074e-05	-0.867276	-1.22505
48211184	chr12:48211184:A:G	1.5471e-12	-2.90362e-10	-0.774834	3.34508e-05	-2.90362e-10	-0.628343	0.000126848	-2.90362e-10	-0.715305
48211305	chr12:48211305:A:G	3.72601e-13	-0.972173	-1.22629	1.77945e-05	-0.0465895	-1.21294	3.06309e-05	-0.910943	-1.22534
48211324	chr12:48211324:A:G	1.11131e-12	-2.90362e-10	-1.10568	2.25008e-05	-2.90362e-10	-1.02487	8.47335e-05	-2.90362e-10	-1.11878
48211379	chr12:48211379:C:G	3.7889e-13	-0.954211	-1.22751	1.82002e-05	-0.0219475	-1.21504	3.11668e-05	-0.892295	-1.22665
48211450	chr12:48211450:G:T	4.48821e-13	-2.01235	-2.70255e-10	8.81814e-06	-1.96161	-2.70255e-10	3.41905e-05	-2.02635	-2.70255e-10
48211596	chr12:48211596:T:TA	4.23823e-13	-0.970869	-1.09879	1.80432e-05	-0.118873	-1.12678	3.07942e-05	-1.04134	-1.08963
48211809	chr12:48211809:C:T	3.76111e-13	-0.965231	-1.22385	1.80679e-05	-0.0353248	-1.20895	3.0926e-05	-0.903899	-1.2228
48212032	chr12:48212032:A:G	3.79297e-13	-0.956137	-1.22451	1.82407e-05	-0.0247515	-1.21001	3.11962e-05	-0.894543	-1.22346
48212121	chr12:48212121:T:G	1.12063e-12	-2.90362e-10	-1.09733	2.00775e-05	-2.90362e-10	-1.13882	8.73979e-05	-2.90362e-10	-1.08782
48212260	chr12:48212260:TA:T	4.37085e-13	-0.942832	-1.09601	1.87724e-05	-0.0817232	-1.12431	3.17175e-05	-1.01463	-1.08679
48212468	chr12:48212468:C:G	4.25754e-13	-0.943602	-1.12151	1.84584e-05	-0.0808784	-1.14202	3.08813e-05	-1.01271	-1.11543
48212507	chr12:48212507:C:T	3.78639e-13	-0.986698	-1.19569	1.82009e-05	-0.0668939	-1.17006	3.1156e-05	-0.925935	-1.19335
48212551	chr12:48212551:T:C	3.84018e-13	-0.974303	-1.19398	1.85649e-05	-0.049295	-1.16785	3.16136e-05	-0.913113	-1.19159
48213350	chr12:48213350:A:G	4.05768e-13	-0.929893	-1.1833	1.99531e-05	0.00923792	-1.15427	3.34204e-05	-0.868518	-1.18061
48213546	chr12:48213546:G:A	9.80977e-13	-2.90362e-10	-1.23042	1.82976e-05	-2.90362e-10	-1.23165	7.56589e-05	-2.90362e-10	-1.23206
48213762	chr12:48213762:C:CTG	3.91714e-13	-0.953514	-1.19492	1.90504e-05	-0.0222652	-1.16906	3.224e-05	-0.892524	-1.19256
48213813	chr12:48213813:A:G	4.11388e-13	-0.904509	-1.19492	2.03492e-05	0.0436867	-1.16906	3.3886e-05	-0.84273	-1.19256
48213954	chr12:48213954:T:C	2.96805e-13	-1.34252	-1.08338	9.83806e-05	1.54985	-1.09943	1.75566e-05	-1.63512	-1.05774
48214017	chr12:48214017:GA:G	4.36508e-13	-0.954514	-1.08565	1.87763e-05	-0.0964508	-1.10937	3.16724e-05	-1.02417	-1.07868
48214052	chr12:48214052:C:T	1.2426e-12	-2.90362e-10	-0.994012	2.43357e-05	-2.90362e-10	-0.946472	9.73289e-05	-2.90362e-10	-0.9802
48214102	chr12:48214102:G:A	3.7648e-13	-0.993581	-1.19452	1.803e-05	-0.0778247	-1.16856	3.09358e-05	-0.934231	-1.19215
48214311	chr12:48214311:G:A	4.10937e-13	-0.913921	-1.18661	2.03329e-05	0.0322664	-1.15844	3.38834e-05	-0.85136	-1.18401
48214376	chr12:48214376:A:T	1.24042e-12	-2.90362e-10	-0.995766	2.42888e-05	-2.90362e-10	-0.9484	9.71536e-05	-2.90362e-10	-0.982003
48215467	chr12:48215467:C:G	4.39577e-13	-0.933708	-1.09945	1.90687e-05	-0.0683785	-1.12199	3.1866e-05	-1.00395	-1.0928
48215549	chr12:48215549:C:T	4.1696e-13	-0.989663	-1.09632	1.75562e-05	-0.148412	-1.1246	3.03102e-05	-1.05968	-1.08714
48215938	chr12:48215938:A:G	3.97006e-13	-0.939154	-1.19587	1.94052e-05	-0.00258301	-1.1703	3.26919e-05	-0.877638	-1.19353
48216573	chr12:48216573:CAG:C	1.2426e-12	-2.90362e-10	-0.994012	2.43357e-05	-2.90362e-10	-0.946472	9.73289e-05	-2.90362e-10	-0.9802
48216620	chr12:48216620:T:C	4.09415e-13	-0.909521	-1.19472	2.02479e-05	0.0384309	-1.1688	3.3754e-05	-0.846848	-1.19235
48216820	chr12:48216820:G:C	3.62387e-13	-1.02281	-1.20345	1.70811e-05	-0.120286	-1.18016	2.96121e-05	-0.96877	-1.20134
48217434	chr12:48217434:G:C	3.76599e-13	-1.09025	-1.09754	1.6773e-05	-0.197327	-1.12132	2.77522e-05	-1.14422	-1.09076
48217455	chr12:48217455:TTTTAC:T	4.63126e-13	-0.753843	-1.22713	2.36479e-05	0.23968	-1.21482	3.7491e-05	-0.708147	-1.22605
48217558	chr12:48217558:T:C	1.18289e-12	-2.90362e-10	-1.04325	3.13735e-05	-2.90362e-10	-0.692453	9.15729e-05	-2.90362e-10	-1.04116
48217559	chr12:48217559:G:A	1.12887e-12	-2.90362e-10	-1.08999	2.24029e-05	-2.90362e-10	-1.02923	8.89275e-05	-2.90362e-10	-1.07047
48217628	chr12:48217628:C:G	4.01315e-13	-0.902192	-1.22203	1.96308e-05	0.0449604	-1.20628	3.28571e-05	-0.845436	-1.22069
48217742	chr12:48217742:T:C	3.99825e-13	-0.905747	-1.2222	1.95597e-05	0.0415861	-1.20653	3.27588e-05	-0.848253	-1.22087
48217974	chr12:48217974:A:G	1.18137e-12	-2.90362e-10	-1.04454	3.13018e-05	-2.90362e-10	-0.694741	9.14594e-05	-2.90362e-10	-1.0424
48218232	chr12:48218232:A:G	3.72383e-13	-0.973564	-1.22548	1.77347e-05	-0.051166	-1.21173	3.04484e-05	-0.917906	-1.22436
48218682	chr12:48218682:C:T	1.52878e-13	-1.96108	-1.12825	3.93372e-05	0.705941	-1.17219	1.85964e-05	-1.54278	-1.09255
48218713	chr12:48218713:A:T	9.90621e-13	-2.90362e-10	-1.22064	1.83677e-05	-2.90362e-10	-1.22782	7.62883e-05	-2.90362e-10	-1.22378
48218728	chr12:48218728:ACT:A	4.36635e-13	-0.961634	-1.07824	1.8596e-05	-0.106855	-1.10861	3.16071e-05	-1.03642	-1.06849
48219301	chr12:48219301:G:A	1.11795e-12	-2.90362e-10	-1.09972	2.16521e-05	-2.90362e-10	-1.06331	8.72775e-05	-2.90362e-10	-1.0892
48219350	chr12:48219350:C:T	1.51399e-11	1.50612	-2.70255e-10	0.00129901	3.03094	-2.70255e-10	0.00031221	0.185379	-2.70255e-10
48219367	chr12:48219367:T:C	1.1099e-12	-2.90362e-10	-1.10695	2.14761e-05	-2.90362e-10	-1.07147	8.66249e-05	-2.90362e-10	-1.09671
48219393	chr12:48219393:T:C	1.63421e-12	-2.90362e-10	-0.720053	2.96871e-05	-2.90362e-10	-0.747704	0.000137532	-2.90362e-10	-0.634441
48220784	chr12:48220784:T:C	1.11218e-12	-2.90362e-10	-1.10489	2.15262e-05	-2.90362e-10	-1.06915	8.6809e-05	-2.90362e-10	-1.09459
48221129	chr12:48221129:C:T	6.36511e-13	-1.66297	-2.70255e-10	8.27668e-06	-2.02498	-2.70255e-10	3.61963e-05	-1.96934	-2.70255e-10
48221220	chr12:48221220:C:T	1.11077e-12	-2.90362e-10	-1.10616	2.14952e-05	-2.90362e-10	-1.07059	8.66955e-05	-2.90362e-10	-1.09589
48221223	chr12:48221223:G:A	5.52763e-13	-1.80404	-2.70255e-10	9.07446e-06	-1.93295	-2.70255e-10	3.72757e-05	-1.93995	-2.70255e-10
48221248	chr12:48221248:G:GC	3.87309e-13	-0.934265	-1.22548	1.87023e-05	0.00195721	-1.21173	3.16917e-05	-0.877885	-1.22436
48221747	chr12:48221747:G:T	9.99332e-13	-2.90362e-10	-1.21188	1.89738e-05	-2.90362e-10	-1.19536	7.73182e-05	-2.90362e-10	-1.21037
48221827	chr12:48221827:C:T	1.65676e-12	-2.90362e-10	-0.706352	3.06344e-05	-2.90362e-10	-0.716295	0.000134751	-2.90362e-10	-0.654865
48222341	chr12:48222341:G:C	1.1308e-12	-2.90362e-10	-1.08829	2.00986e-05	-2.90362e-10	-1.13777	8.95838e-05	-2.90362e-10	-1.06312
48222595	chr12:48222595:G:A	1.43306e-13	-1.99181	-1.16218	4.16889e-06	-1.72128	-0.989485	1.06643e-05	-2.03282	-1.15858
48222899	chr12:48222899:T:C	4.47115e-13	-0.926136	-1.09002	1.94194e-05	-0.0586227	-1.11352	3.22951e-05	-1.00026	-1.08312
48222929	chr12:48222929:G:A	1.53687e-12	-2.90362e-10	-0.781468	2.74338e-05	-2.90362e-10	-0.826641	0.000128987	-2.90362e-10	-0.698581
48223198	chr12:48223198:G:A	9.79207e-13	-2.90362e-10	-1.23223	1.84766e-05	-2.90362e-10	-1.22191	7.55956e-05	-2.90362e-10	-1.2329
48224507	chr12:48224507:G:T	9.79128e-13	-2.90362e-10	-1.23231	1.86029e-05	-2.90362e-10	-1.2151	7.59762e-05	-2.90362e-10	-1.22788
48224915	chr12:48224915:A:G	1.40868e-13	-1.9995	-1.17165	4.18735e-06	-1.69909	-1.00726	1.05609e-05	-2.0329	-1.16824
48225235	chr12:48225235:C:G	1.41553e-13	-1.99983	-1.16647	4.23376e-06	-1.69786	-0.997473	1.06171e-05	-2.03288	-1.16295
48225261	chr12:48225261:G:A	1.32907e-13	-2.0189	-1.21042	4.43793e-06	-1.46122	-1.18701	1.63169e-05	-1.55455	-1.21154
48225276	chr12:48225276:A:G	1.41811e-13	-1.9956	-1.16887	4.15926e-06	-1.71108	-1.002	1.05901e-05	-2.03295	-1.16542
48225473	chr12:48225473:A:C	1.1525e-12	-2.90362e-10	-1.06928	3.00095e-05	-2.90362e-10	-0.736903	8.92187e-05	-2.90362e-10	-1.06721
48225842	chr12:48225842:G:A	4.40025e-13	-0.836342	-1.1958	0.000417445	2.94172	-1.04599	2.49478e-05	-1.14198	-1.19953
48225859	chr12:48225859:A:G	4.35391e-13	-0.92047	-1.12226	1.89765e-05	-0.052404	-1.14281	3.13951e-05	-0.995489	-1.11616
48226829	chr12:48226829:T:C	4.39274e-13	-0.95574	-1.07811	1.87084e-05	-0.100939	-1.10851	3.1752e-05	-1.03199	-1.06835
48227367	chr12:48227367:T:C	4.46705e-13	-0.937774	-1.0793	1.91257e-05	-0.077819	-1.10956	3.22497e-05	-1.01521	-1.06958
48228127	chr12:48228127:C:T	1.09347e-12	-2.90362e-10	-1.12186	2.1113e-05	-2.90362e-10	-1.08853	8.52864e-05	-2.90362e-10	-1.11228
48228171	chr12:48228171:C:G	1.42033e-13	-1.99042	-1.17249	4.07259e-06	-1.7252	-1.00894	1.05533e-05	-2.03273	-1.16913
48228288	chr12:48228288:T:C	3.26909e-13	-1.33174	-0.99755	0.000113728	1.61246	-1.01707	1.96949e-05	-1.61244	-0.9655
48228319	chr12:48228319:A:G	4.01953e-13	-0.894131	-1.22851	1.96217e-05	0.0551575	-1.21694	3.28867e-05	-0.837612	-1.22761
48228400	chr12:48228400:A:G	1.40125e-13	-1.99454	-1.18189	4.0201e-06	-1.71556	-1.03155	1.04533e-05	-2.03292	-1.17846
48228429	chr12:48228429:A:G	1.0936e-12	-2.90362e-10	-1.12174	2.11162e-05	-2.90362e-10	-1.08838	8.52976e-05	-2.90362e-10	-1.11215
48228921	chr12:48228921:G:A	1.59402e-13	-1.96186	-1.08568	4.01989e-05	0.694236	-1.13881	1.94277e-05	-1.54774	-1.04386
48228941	chr12:48228941:G:A	1.58154e-13	-1.87929	-1.17611	2.8479e-06	-2.00727	-1.08456	1.30356e-05	-1.80546	-1.18515
48228982	chr12:48228982:G:A	1.36287e-13	-2.01563	-1.18857	2.85456e-06	-1.91839	-1.17111	1.03481e-05	-2.03278	-1.18871
48229284	chr12:48229284:A:G	1.81668e-12	-2.90362e-10	-0.614205	4.01584e-05	-2.90362e-10	-0.445586	0.000150299	-2.90362e-10	-0.545666
48229397	chr12:48229397:T:G	1.09314e-12	-2.90362e-10	-1.12216	2.11059e-05	-2.90362e-10	-1.08886	8.52592e-05	-2.90362e-10	-1.1126
48229666	chr12:48229666:T:G	4.2166e-13	-0.842939	-1.23183	2.08928e-05	0.124639	-1.22365	3.45296e-05	-0.785188	-1.23129
48229941	chr12:48229941:AT:A	1.95835e-13	-1.85513	-0.986568	0.00012138	1.7206	-1.06009	2.8576e-05	-1.27481	-0.930919
48230059	chr12:48230059:T:C	1.08573e-12	-2.90362e-10	-1.12896	2.09431e-05	-2.90362e-10	-1.09661	8.46566e-05	-2.90362e-10	-1.11969
48230196	chr12:48230196:C:T	9.99138e-13	-2.90362e-10	-1.21208	1.89689e-05	-2.90362e-10	-1.19562	7.73026e-05	-2.90362e-10	-1.21057
48230326	chr12:48230326:A:G	1.14752e-12	-1.07361	-2.70255e-10	1.34683e-05	-1.53808	-2.70255e-10	9.44742e-05	-1.00997	-2.70255e-10
48230378	chr12:48230378:C:T	4.45954e-13	-0.939548	-1.07921	1.90959e-05	-0.0794637	-1.10948	3.22133e-05	-1.01643	-1.06949
48230627	chr12:48230627:C:G	5.46935e-13	-1.81464	-2.70255e-10	8.45055e-06	-2.00419	-2.70255e-10	3.3967e-05	-2.03291	-2.70255e-10
48230771	chr12:48230771:G:A	1.09311e-12	-2.90362e-10	-1.12219	2.11054e-05	-2.90362e-10	-1.08889	8.52567e-05	-2.90362e-10	-1.11263
48230872	chr12:48230872:T:C	4.46717e-13	-0.810143	-1.2069	0.000418283	2.98409	-1.08635	2.51181e-05	-1.12301	-1.2117
48231680	chr12:48231680:A:G	1.66658e-13	-1.79158	-1.21144	2.61559e-06	-2.02026	-1.15667	1.02353e-05	-2.02921	-1.20324
48231843	chr12:48231843:ATG:A	1.47407e-12	-2.90362e-10	-0.82319	3.33746e-05	-2.90362e-10	-0.630622	0.000117771	-2.90362e-10	-0.789554
48232152	chr12:48232152:A:G	1.12281e-11	1.2072	-2.70255e-10	5.60981e-05	-0.111316	-2.70255e-10	0.000135704	-0.647817	-2.70255e-10
48232729	chr12:48232729:A:C	4.59982e-13	-0.909291	-1.07849	1.98809e-05	-0.0398135	-1.10884	3.31762e-05	-0.987714	-1.06875
48233150	chr12:48233150:GTGA:G	1.31789e-13	-2.02274	-1.21502	4.29813e-06	-1.48661	-1.19363	1.58722e-05	-1.57771	-1.21602
48233235	chr12:48233235:A:G	4.5206e-13	-0.882243	-1.12291	1.99415e-05	-0.00221925	-1.1434	3.25362e-05	-0.959113	-1.11683
48233488	chr12:48233488:T:C	1.07709e-12	-2.90362e-10	-1.13695	2.07524e-05	-2.90362e-10	-1.10575	8.39549e-05	-2.90362e-10	-1.12802
48233693	chr12:48233693:C:T	1.16144e-12	-2.90362e-10	-1.06156	2.07472e-05	-2.90362e-10	-1.10601	9.06902e-05	-2.90362e-10	-1.05085
48233883	chr12:48233883:A:T	4.49801e-13	-0.87808	-1.13209	1.94687e-05	-0.0181618	-1.15145	3.23752e-05	-0.954627	-1.12628
48233900	chr12:48233900:TA:T	4.52117e-13	-0.788146	-1.21688	0.000425633	3.02652	-1.11136	2.53539e-05	-1.10473	-1.22063
48233958	chr12:48233958:G:A	1.06811e-12	-2.90362e-10	-1.14532	2.05529e-05	-2.90362e-10	-1.11542	8.3223e-05	-2.90362e-10	-1.13677
48234409	chr12:48234409:G:T	4.37853e-13	-0.936897	-1.10019	1.87992e-05	-0.0763237	-1.12828	3.15835e-05	-1.01414	-1.09152
48234787	chr12:48234787:C:T	4.40703e-13	-2.0306	-2.70255e-10	8.22077e-06	-2.03175	-2.70255e-10	3.45475e-05	-2.01596	-2.70255e-10
48234940	chr12:48234940:C:T	3.64992e-13	-1.13409	-1.08501	1.52884e-05	-0.302636	-1.10869	2.74595e-05	-1.1661	-1.07949
48234956	chr12:48234956:A:G	1.70799e-13	-1.87907	-1.09941	6.58396e-05	1.07949	-1.03069	2.1598e-05	-1.37643	-1.10927
48235105	chr12:48235105:A:T	1.06093e-12	-2.90362e-10	-1.15207	2.03926e-05	-2.90362e-10	-1.12325	8.26363e-05	-2.90362e-10	-1.14385
48235449	chr12:48235449:T:C	1.06248e-12	-2.90362e-10	-1.15061	2.04274e-05	-2.90362e-10	-1.12154	8.27628e-05	-2.90362e-10	-1.14232
48235506	chr12:48235506:C:T	4.52166e-13	-0.917124	-1.0878	1.95062e-05	-0.0505133	-1.11717	3.26163e-05	-0.995136	-1.07835
48235616	chr12:48235616:A:G	4.52134e-13	-0.925693	-1.0793	1.94385e-05	-0.0615984	-1.10956	3.26254e-05	-1.00362	-1.06958
48235886	chr12:48235886:G:C	1.61891e-13	-2.01975	-1.0123	6.20947e-06	-1.30961	-1.00273	1.28102e-05	-2.02812	-0.97993
48236086	chr12:48236086:G:A	4.24332e-13	-0.862001	-1.20645	0.000375992	2.87645	-1.0853	2.40146e-05	-1.16834	-1.21129
48236162	chr12:48236162:G:T	1.04219e-12	-2.90362e-10	-1.1699	1.90428e-05	-2.90362e-10	-1.19173	7.99503e-05	-2.90362e-10	-1.17689
48236241	chr12:48236241:C:T	2.22767e-13	-1.95651	-0.756333	6.05976e-06	-1.92303	-0.413722	1.68535e-05	-2.03132	-0.702415
48236426	chr12:48236426:A:G	4.50405e-13	-2.00882	-2.70255e-10	9.45044e-06	-1.89236	-2.70255e-10	3.47915e-05	-2.00892	-2.70255e-10
48236706	chr12:48236706:TA:T	1.06732e-12	-2.90362e-10	-1.14607	2.05351e-05	-2.90362e-10	-1.11628	8.31579e-05	-2.90362e-10	-1.13755
48236863	chr12:48236863:T:C	4.50061e-13	-0.929364	-1.08022	1.93351e-05	-0.0661023	-1.11039	3.24956e-05	-1.00666	-1.07053
48237348	chr12:48237348:C:T	1.06811e-12	-2.90362e-10	-1.14532	2.05529e-05	-2.90362e-10	-1.11542	8.3223e-05	-2.90362e-10	-1.13677
48237350	chr12:48237350:G:A	3.20923e-13	-1.32358	-1.02419	0.00011293	1.63092	-1.04257	1.92633e-05	-1.60617	-0.993926
48237748	chr12:48237748:T:A	1.61638e-12	-2.90362e-10	-0.731027	2.89032e-05	-2.90362e-10	-0.774464	0.000135048	-2.90362e-10	-0.652668
48237835	chr12:48237835:A:G	1.01361e-12	-2.90362e-10	-1.1977	1.82687e-05	-2.90362e-10	-1.23323	7.81499e-05	-2.90362e-10	-1.19967
48238028	chr12:48238028:T:C	1.06632e-12	-2.90362e-10	-1.147	2.05128e-05	-2.90362e-10	-1.11737	8.30765e-05	-2.90362e-10	-1.13853
48238308	chr12:48238308:A:G	1.06811e-12	-2.90362e-10	-1.14532	2.05529e-05	-2.90362e-10	-1.11542	8.3223e-05	-2.90362e-10	-1.13677
48238361	chr12:48238361:A:G	1.18017e-12	-2.90362e-10	-1.04556	2.23008e-05	-2.90362e-10	-1.0338	9.23997e-05	-2.90362e-10	-1.03217
48238731	chr12:48238731:T:G	1.41926e-13	-2.00131	-1.16236	4.28534e-06	-1.6933	-0.989914	1.06618e-05	-2.03279	-1.15883
48239112	chr12:48239112:A:T	1.11265e-12	-2.90362e-10	-1.10447	2.25355e-05	-2.90362e-10	-1.02333	8.48309e-05	-2.90362e-10	-1.11764
48239171	chr12:48239171:G:A	1.05948e-12	-2.90362e-10	-1.15344	2.03613e-05	-2.90362e-10	-1.12478	8.25189e-05	-2.90362e-10	-1.14527
48239329	chr12:48239329:A:G	9.9271e-13	-2.90362e-10	-1.21853	2.00908e-05	-2.90362e-10	-1.13816	7.6704e-05	-2.90362e-10	-1.21834
48239459	chr12:48239459:A:G	7.7648e-13	-1.4642	-2.70255e-10	2.05843e-05	-1.11389	-2.70255e-10	5.83182e-05	-1.49238	-2.70255e-10
48239797	chr12:48239797:C:T	1.56055e-13	-2.00331	-1.06545	6.75962e-06	-1.1541	-1.07335	1.19946e-05	-2.03247	-1.04137
48240032	chr12:48240032:C:T	1.07198e-12	-2.90362e-10	-1.1417	2.06392e-05	-2.90362e-10	-1.11123	8.35384e-05	-2.90362e-10	-1.13299
48240739	chr12:48240739:C:T	9.85474e-13	-2.90362e-10	-1.22585	1.8296e-05	-2.90362e-10	-1.23173	7.61172e-05	-2.90362e-10	-1.22602
48241435	chr12:48241435:G:A	1.6506e-13	-2.01748	-0.995179	6.4204e-06	-1.29386	-0.985074	1.30305e-05	-2.02933	-0.961673
48241607	chr12:48241607:C:T	1.65957e-13	-2.0129	-0.994345	6.61651e-06	-1.26458	-0.98427	1.30206e-05	-2.03109	-0.960669
48241650	chr12:48241650:G:T	9.85494e-13	-2.90362e-10	-1.22583	1.82962e-05	-2.90362e-10	-1.23172	7.61187e-05	-2.90362e-10	-1.226
48242460	chr12:48242460:A:G	1.46676e-13	-1.99865	-1.13209	4.48547e-06	-1.70139	-0.936187	1.0996e-05	-2.03293	-1.12784
48242883	chr12:48242883:C:A	1.58302e-13	-1.96556	-1.0889	3.95005e-05	0.679306	-1.14141	1.92253e-05	-1.55456	-1.04751
48242941	chr12:48242941:T:C	1.20057e-12	-2.90362e-10	-1.02842	2.2911e-05	-2.90362e-10	-1.0068	9.42321e-05	-2.90362e-10	-1.01253
48243052	chr12:48243052:C:G	1.04815e-12	-2.90362e-10	-1.16419	1.97451e-05	-2.90362e-10	-1.15551	8.1628e-05	-2.90362e-10	-1.15612
48243579	chr12:48243579:G:A	3.2791e-12	-2.90362e-10	-0.0236473	7.41883e-05	-2.90362e-10	0.168189	0.000307253	-2.90362e-10	0.169376
48243767	chr12:48243767:A:G	4.50375e-13	-0.934036	-1.07485	1.92939e-05	-0.0729173	-1.10571	3.25098e-05	-1.01172	-1.06503
48243833	chr12:48243833:C:A	4.54821e-13	-0.922977	-1.07609	1.95419e-05	-0.0590667	-1.10679	3.28004e-05	-1.00151	-1.06634
48243904	chr12:48243904:A:G	1.43655e-13	-2.00223	-1.14932	4.40313e-06	-1.68983	-0.966271	1.08065e-05	-2.03271	-1.14544
48244536	chr12:48244536:C:T	1.43111e-12	-2.90362e-10	-0.852765	2.83215e-05	-2.90362e-10	-0.794795	0.000112728	-2.90362e-10	-0.833321
48244894	chr12:48244894:A:G	1.43025e-13	-1.99559	-1.16036	4.2265e-06	-1.71079	-0.986253	1.0683e-05	-2.03295	-1.15669
48245057	chr12:48245057:G:T	1.21147e-12	-1.01938	-2.70255e-10	1.40713e-05	-1.49428	-2.70255e-10	0.00010065	-0.946646	-2.70255e-10
48245331	chr12:48245331:G:A	1.40352e-13	-2.03122	-1.14359	4.9958e-06	-1.38839	-1.14143	1.11476e-05	-2.02076	-1.12631
48245707	chr12:48245707:G:A	1.77418e-12	-2.90362e-10	-0.637878	3.2779e-05	-2.90362e-10	-0.64863	0.000144807	-2.90362e-10	-0.582893
48246068	chr12:48246068:C:T	1.24243e-12	-0.994143	-2.70255e-10	1.43161e-05	-1.47703	-2.70255e-10	0.000102945	-0.9241	-2.70255e-10
48246119	chr12:48246119:G:A	1.23297e-12	-1.00179	-2.70255e-10	1.43375e-05	-1.47554	-2.70255e-10	0.000102819	-0.925323	-2.70255e-10
48246181	chr12:48246181:G:A	5.38191e-13	-1.83076	-2.70255e-10	8.9289e-06	-1.94912	-2.70255e-10	3.66816e-05	-1.95602	-2.70255e-10
48246579	chr12:48246579:G:A	1.30924e-13	-2.01507	-1.22929	5.29119e-06	-1.24345	-1.22892	9.91751e-06	-2.03247	-1.23153
48246747	chr12:48246747:G:A	5.26586e-13	-1.85256	-2.70255e-10	8.8055e-06	-1.96304	-2.70255e-10	3.61974e-05	-1.96931	-2.70255e-10
48246926	chr12:48246926:G:A	4.88227e-13	-0.733147	-1.19504	0.000489697	3.09899	-1.04362	2.69829e-05	-1.06493	-1.19816
48246935	chr12:48246935:G:A	1.49398e-13	-1.95394	-1.15842	3.89709e-06	-1.79662	-0.981574	1.07724e-05	-2.02702	-1.15429
48247108	chr12:48247108:G:A	1.98542e-12	-2.90362e-10	-0.525383	3.57111e-05	-2.90362e-10	-0.562955	0.000169014	-2.90362e-10	-0.428317
48247377	chr12:48247377:C:T	1.41626e-13	-1.93233	-1.23345	4.32185e-05	0.857133	-1.22928	1.73056e-05	-1.47621	-1.23105
48247620	chr12:48247620:T:C	1.31683e-13	-2.0132	-1.22537	5.36744e-06	-1.23315	-1.22492	9.9443e-06	-2.03272	-1.22858
48248420	chr12:48248420:T:G	1.29591e-12	-2.90362e-10	-0.952005	2.26965e-05	-2.90362e-10	-1.01621	0.000103452	-2.90362e-10	-0.919191
48248557	chr12:48248557:T:A	1.21912e-12	-2.90362e-10	-1.01308	2.42527e-05	-2.90362e-10	-0.949889	9.60878e-05	-2.90362e-10	-0.993034
48248741	chr12:48248741:T:C	1.56469e-12	-2.90362e-10	-0.763527	3.01194e-05	-2.90362e-10	-0.733247	0.000124022	-2.90362e-10	-0.737835
48248958	chr12:48248958:T:C	1.29216e-12	-2.90362e-10	-0.954899	2.26392e-05	-2.90362e-10	-1.01874	0.000103135	-2.90362e-10	-0.922253
48249069	chr12:48249069:A:G	1.42632e-13	-2.00171	-1.15699	4.33312e-06	-1.69313	-0.978995	1.07254e-05	-2.0328	-1.15289
48249442	chr12:48249442:C:T	1.28856e-12	-2.90362e-10	-0.957693	2.25866e-05	-2.90362e-10	-1.02106	0.000102828	-2.90362e-10	-0.925239
48249568	chr12:48249568:C:A	1.47297e-13	-1.91332	-1.2132	5.00349e-05	0.956597	-1.18229	1.82392e-05	-1.4324	-1.22232
48249963	chr12:48249963:A:G	1.80669e-13	-2.03248	-0.88982	5.71944e-06	-1.58236	-0.812183	1.3923e-05	-2.02722	-0.897532
48250549	chr12:48250549:C:T	1.33596e-13	-2.00572	-1.21843	5.4073e-06	-1.23339	-1.21728	1.01191e-05	-2.03244	-1.21143
48250633	chr12:48250633:T:A	1.18069e-12	-2.90362e-10	-1.04512	2.13946e-05	-2.90362e-10	-1.07528	9.6312e-05	-2.90362e-10	-0.990702
48250852	chr12:48250852:G:A	4.5785e-13	-0.917624	-1.0748	1.96955e-05	-0.052382	-1.10565	3.30055e-05	-0.996624	-1.065
48250975	chr12:48250975:G:T	1.30766e-13	-2.02316	-1.2224	5.0268e-06	-1.30178	-1.22185	9.99577e-06	-2.02992	-1.22621
48251027	chr12:48251027:G:A	1.43011e-13	-1.95571	-1.20033	3.87424e-05	0.74228	-1.22376	1.73072e-05	-1.52305	-1.18412
48251582	chr12:48251582:T:C	1.43672e-12	-2.90362e-10	-0.848855	2.73424e-05	-2.90362e-10	-0.829978	0.000113318	-2.90362e-10	-0.828098
48251667	chr12:48251667:C:G	1.45217e-12	-2.90362e-10	-0.838155	3.18368e-05	-2.90362e-10	-0.677794	0.000117033	-2.90362e-10	-0.795841
48251749	chr12:48251749:G:C	1.76333e-13	-1.8672	-1.07939	7.03667e-05	1.12043	-1.00513	2.24882e-05	-1.35675	-1.08855
48251750	chr12:48251750:C:T	1.76105e-13	-1.87053	-1.07736	6.95136e-05	1.10579	-1.00269	2.23791e-05	-1.36357	-1.0866
48252194	chr12:48252194:G:A	1.55855e-12	-2.90362e-10	-0.767458	3.00164e-05	-2.90362e-10	-0.736674	0.000123502	-2.90362e-10	-0.742037
48252334	chr12:48252334:T:C	1.35777e-12	-2.90362e-10	-0.905374	2.92043e-05	-2.90362e-10	-0.764103	0.000110016	-2.90362e-10	-0.857671
48252478	chr12:48252478:A:C	1.30174e-13	-2.0228	-1.2273	5.00806e-06	-1.30053	-1.22684	9.95678e-06	-2.02997	-1.23007
48252576	chr12:48252576:G:A	1.41998e-13	-2.00935	-1.15381	4.47892e-06	-1.66591	-0.973122	1.07727e-05	-2.03168	-1.14959
48253062	chr12:48253062:T:TA	1.33187e-13	-1.99572	-1.2315	4.53903e-06	-1.39435	-1.23136	9.90348e-06	-2.03248	-1.23293
48253212	chr12:48253212:T:C	1.43535e-13	-1.95341	-1.19899	7.14941e-06	-0.973946	-1.19744	1.04662e-05	-2.02137	-1.18878
48253305	chr12:48253305:C:T	1.32619e-13	-1.99969	-1.2318	5.96908e-06	-1.12032	-1.23151	9.91329e-06	-2.03133	-1.23309
48253452	chr12:48253452:A:G	1.42819e-13	-2.00523	-1.15216	4.42302e-06	-1.6814	-0.970197	1.07825e-05	-2.03244	-1.14793
48253886	chr12:48253886:T:C	1.12714e-12	-2.90362e-10	-1.09153	2.29364e-05	-2.90362e-10	-1.00569	8.58658e-05	-2.90362e-10	-1.10551
48253948	chr12:48253948:G:A	1.51887e-12	-2.90362e-10	-0.793246	2.92156e-05	-2.90362e-10	-0.763715	0.000120255	-2.90362e-10	-0.768685
48253958	chr12:48253958:G:A	2.08702e-12	-2.90362e-10	-0.475478	3.75559e-05	-2.90362e-10	-0.512586	0.000178766	-2.90362e-10	-0.372219
48254052	chr12:48254052:G:T	1.47135e-13	-1.91838	-1.20924	4.65788e-05	0.931037	-1.22831	1.85293e-05	-1.44377	-1.19518
48254113	chr12:48254113:T:C	1.48375e-12	-2.90362e-10	-0.816642	2.85166e-05	-2.90362e-10	-0.787933	0.000117417	-2.90362e-10	-0.792562
48254223	chr12:48254223:A:G	1.44057e-12	-2.90362e-10	-0.846174	2.76685e-05	-2.90362e-10	-0.818124	0.000113912	-2.90362e-10	-0.822867
48254316	chr12:48254316:C:T	1.21678e-12	-2.90362e-10	-1.01501	2.19927e-05	-2.90362e-10	-1.04771	9.96483e-05	-2.90362e-10	-0.956649
48254566	chr12:48254566:C:A	1.28679e-12	-2.90362e-10	-0.959061	2.78791e-05	-2.90362e-10	-0.81054	0.00010275	-2.90362e-10	-0.925999
48255160	chr12:48255160:G:A	1.16572e-12	-2.90362e-10	-1.05787	3.07169e-05	-2.90362e-10	-0.713603	9.02342e-05	-2.90362e-10	-1.05589
48255857	chr12:48255857:G:A	1.15636e-12	-2.90362e-10	-1.06594	3.02916e-05	-2.90362e-10	-0.727548	8.95089e-05	-2.90362e-10	-1.06396
48255884	chr12:48255884:G:A	1.08996e-12	-2.90362e-10	-1.12508	2.14741e-05	-2.90362e-10	-1.07157	8.56662e-05	-2.90362e-10	-1.10784
48255953	chr12:48255953:G:A	1.15526e-12	-2.90362e-10	-1.06689	3.02416e-05	-2.90362e-10	-0.7292	8.94163e-05	-2.90362e-10	-1.06499
48256483	chr12:48256483:G:A	1.28057e-12	-2.90362e-10	-0.963912	2.43128e-05	-2.90362e-10	-0.947416	0.000100613	-2.90362e-10	-0.947014
48256630	chr12:48256630:A:G	1.43686e-13	-1.99804	-1.15329	4.30345e-06	-1.70686	-0.972137	1.07659e-05	-2.03296	-1.14896
48257838	chr12:48257838:A:G	1.45892e-13	-1.91697	-1.21913	4.677e-05	0.939118	-1.23229	1.83241e-05	-1.44236	-1.20771
48258225	chr12:48258225:G:A	1.73394e-13	-1.93283	-1.03057	4.66437e-06	-1.82628	-0.772187	1.23794e-05	-2.02407	-1.01819
48258631	chr12:48258631:G:A	1.15151e-12	-2.90362e-10	-1.07014	3.00672e-05	-2.90362e-10	-0.734983	8.91296e-05	-2.90362e-10	-1.0682
48258640	chr12:48258640:G:A	1.46915e-13	-1.97223	-1.15688	4.00769e-06	-1.7716	-0.978602	1.07652e-05	-2.02941	-1.15256
48258838	chr12:48258838:T:C	1.15083e-12	-2.90362e-10	-1.07073	2.0558e-05	-2.90362e-10	-1.11517	9.06674e-05	-2.90362e-10	-1.0511
48258921	chr12:48258921:A:C	1.45258e-13	-1.98994	-1.15052	4.22557e-06	-1.73019	-0.967078	1.08016e-05	-2.03254	-1.14606
48258971	chr12:48258971:A:G	1.05769e-12	-2.90362e-10	-1.15513	2.06919e-05	-2.90362e-10	-1.10868	8.29244e-05	-2.90362e-10	-1.14037
48258972	chr12:48258972:A:C	1.31565e-13	-2.01295	-1.22652	5.5449e-06	-1.1995	-1.22603	9.93265e-06	-2.03295	-1.22952
48259220	chr12:48259220:G:A	1.71265e-13	-1.87459	-1.10117	4.12646e-06	-1.81553	-0.905469	1.16626e-05	-2.02459	-1.07731
48259625	chr12:48259625:C:T	1.42235e-13	-1.93246	-1.22903	4.30989e-05	0.858436	-1.23336	1.74443e-05	-1.47736	-1.22193
48259842	chr12:48259842:A:G	1.45322e-13	-1.95665	-1.18337	3.20527e-06	-1.84213	-1.13149	1.06201e-05	-2.01746	-1.17808
48259852	chr12:48259852:C:T	5.8431e-13	-1.74854	-2.70255e-10	8.83106e-06	-1.96014	-2.70255e-10	4.53245e-05	-1.74445	-2.70255e-10
48259858	chr12:48259858:G:T	1.33566e-13	-1.99827	-1.22611	6.02974e-06	-1.11609	-1.22562	9.95331e-06	-2.03119	-1.2292
48260491	chr12:48260491:C:T	2.85345e-12	-2.90362e-10	-0.162686	4.81824e-05	-2.90362e-10	-0.263424	0.000212501	-2.90362e-10	-0.199349
48260859	chr12:48260859:T:C	1.31416e-13	-2.01022	-1.23039	5.63557e-06	-1.17927	-1.23005	9.90593e-06	-2.03289	-1.23228
48261063	chr12:48261063:T:TTGA	1.13078e-12	-2.90362e-10	-1.08831	2.91161e-05	-2.90362e-10	-0.767126	8.75122e-05	-2.90362e-10	-1.08652
48261164	chr12:48261164:A:ATTAAAT	1.32061e-13	-2.00619	-1.22951	5.75857e-06	-1.15858	-1.22915	9.91478e-06	-2.03258	-1.23169
48261165	chr12:48261165:C:T	1.3215e-13	-2.00579	-1.22925	5.7738e-06	-1.15623	-1.22886	9.91716e-06	-2.03253	-1.2315
48261305	chr12:48261305:A:G	5.3269e-13	-0.646747	-1.19428	0.000609639	3.33204	-1.05759	2.96881e-05	-0.968349	-1.1992
48261400	chr12:48261400:T:C	1.46456e-12	-2.90362e-10	-0.829658	2.81498e-05	-2.90362e-10	-0.800879	0.000115869	-2.90362e-10	-0.805835
48261485	chr12:48261485:C:T	1.38544e-13	-1.96995	-1.21784	6.55859e-06	-1.04097	-1.21667	1.01778e-05	-2.02745	-1.21064
48261821	chr12:48261821:T:C	1.46128e-13	-1.97534	-1.15915	4.00663e-06	-1.76762	-0.982851	1.0735e-05	-2.02975	-1.15503
48262159	chr12:48262159:T:C	9.89753e-13	-2.90362e-10	-1.22151	1.83327e-05	-2.90362e-10	-1.22973	7.63663e-05	-2.90362e-10	-1.22275
48263186	chr12:48263186:C:T	1.14409e-12	-2.90362e-10	-1.07661	2.97285e-05	-2.90362e-10	-0.746311	8.85407e-05	-2.90362e-10	-1.07483
48263300	chr12:48263300:G:A	1.06812e-12	-2.90362e-10	-1.14531	2.01601e-05	-2.90362e-10	-1.13471	8.33175e-05	-2.90362e-10	-1.13564
48263304	chr12:48263304:T:C	1.46559e-12	-2.90362e-10	-0.82896	2.81687e-05	-2.90362e-10	-0.800207	0.000115952	-2.90362e-10	-0.805117
48264429	chr12:48264429:C:T	1.13874e-12	-2.90362e-10	-1.0813	2.94883e-05	-2.90362e-10	-0.754426	8.81381e-05	-2.90362e-10	-1.07939
48264856	chr12:48264856:GTTTCT:G	1.11905e-12	-2.90362e-10	-1.09873	2.11833e-05	-2.90362e-10	-1.0852	8.75161e-05	-2.90362e-10	-1.08647
48264862	chr12:48264862:TTTC:T	9.94774e-13	-2.90362e-10	-1.21645	1.87319e-05	-2.90362e-10	-1.20819	7.66272e-05	-2.90362e-10	-1.21934
48265473	chr12:48265473:T:G	3.91147e-12	-2.90362e-10	0.152697	9.55932e-05	-2.90362e-10	0.421684	0.000309197	-2.90362e-10	0.175683
48265885	chr12:48265885:A:G	2.80368e-12	-2.90362e-10	-0.180281	6.27783e-05	-2.90362e-10	0.00119231	0.000259831	-2.90362e-10	0.00173545
48266360	chr12:48266360:G:A	1.46264e-12	-2.90362e-10	-0.830974	2.81105e-05	-2.90362e-10	-0.802274	0.000115712	-2.90362e-10	-0.807192
48266646	chr12:48266646:G:A	1.1489e-12	-2.90362e-10	-1.07241	2.99544e-05	-2.90362e-10	-0.73874	8.89226e-05	-2.90362e-10	-1.07053
48266932	chr12:48266932:A:G	1.43292e-13	-1.99703	-1.15705	4.24886e-06	-1.71307	-0.9787	1.07242e-05	-2.03292	-1.15287
48266984	chr12:48266984:G:C	4.69563e-13	-1.96717	-2.70255e-10	1.2161e-05	-1.64019	-2.70255e-10	4.20204e-05	-1.82014	-2.70255e-10
48267047	chr12:48267047:A:G	1.7549e-13	-2.03292	-0.918468	5.72268e-06	-1.55024	-0.843737	1.35863e-05	-2.02336	-0.925876
48267363	chr12:48267363:CCTTCCTTCCTTCCTTCCTTT:C	2.355e-11	1.68489	0.263023	0.00198806	2.87087	0.585624	0.000475451	0.38653	0.219438
48267688	chr12:48267688:C:T	2.1042e-12	-2.90362e-10	-0.467281	4.10014e-05	-2.90362e-10	-0.424811	0.000167636	-2.90362e-10	-0.436501
48267809	chr12:48267809:C:T	3.06084e-13	-1.52874	-0.866372	6.43104e-06	-1.83929	-0.437992	1.44908e-05	-2.02458	-0.860201
48267882	chr12:48267882:T:G	5.78971e-13	-1.75772	-2.70255e-10	8.78928e-06	-1.96488	-2.70255e-10	4.48975e-05	-1.75391	-2.70255e-10
48267900	chr12:48267900:A:G	3.01106e-13	-1.52051	-0.891	6.1708e-06	-1.84423	-0.474359	1.41242e-05	-2.02555	-0.884859
48267905	chr12:48267905:G:A	1.38751e-13	-1.96415	-1.22213	3.63547e-05	0.687929	-1.23302	1.64035e-05	-1.54894	-1.21186
48268249	chr12:48268249:A:G	1.12367e-12	-2.90362e-10	-1.09462	2.01208e-05	-2.90362e-10	-1.13666	8.76597e-05	-2.90362e-10	-1.08483
48268381	chr12:48268381:C:T	1.28249e-12	-2.90362e-10	-0.962411	2.77804e-05	-2.90362e-10	-0.814086	0.000102392	-2.90362e-10	-0.929486
48268434	chr12:48268434:A:G	6.92606e-13	-1.57851	-2.70255e-10	1.34833e-05	-1.53697	-2.70255e-10	7.121e-05	-1.29266	-2.70255e-10
48268887	chr12:48268887:T:C	4.89898e-13	-0.721771	-1.203	0.000532127	3.20003	-1.06157	2.7789e-05	-1.02797	-1.20568
48269094	chr12:48269094:G:A	1.26641e-12	-0.975032	-2.70255e-10	1.4577e-05	-1.45897	-2.70255e-10	0.000105723	-0.897473	-2.70255e-10
48269317	chr12:48269317:T:G	1.4295e-13	-1.99191	-1.16456	4.12978e-06	-1.72762	-0.992577	1.0646e-05	-2.03257	-1.16054
48269421	chr12:48269421:A:G	3.10957e-13	-1.51049	-0.86883	6.34199e-06	-1.84969	-0.441538	1.44283e-05	-2.02663	-0.862474
48269887	chr12:48269887:G:T	1.41616e-13	-1.9387	-1.22715	4.21647e-05	0.836751	-1.23359	1.73521e-05	-1.48553	-1.21905
48270484	chr12:48270484:T:C	9.7812e-13	-2.90362e-10	-1.23334	1.8324e-05	-2.90362e-10	-1.2302	7.55465e-05	-2.90362e-10	-1.23355
48270942	chr12:48270942:G:C	3.18426e-13	-1.49448	-0.861103	6.35607e-06	-1.85875	-0.430261	1.45173e-05	-2.02824	-0.854717
48270974	chr12:48270974:T:G	1.15709e-12	-2.90362e-10	-1.06531	3.03296e-05	-2.90362e-10	-0.726295	8.95544e-05	-2.90362e-10	-1.06345
48271064	chr12:48271064:A:T	1.23685e-12	-2.90362e-10	-0.998648	2.65486e-05	-2.90362e-10	-0.859441	9.85366e-05	-2.90362e-10	-0.967868
48271206	chr12:48271206:A:C	2.68827e-13	-1.31361	-1.2113	9.88643e-05	1.67012	-1.21479	1.58871e-05	-1.58911	-1.20368
48271651	chr12:48271651:G:A	2.18796e-12	-2.90362e-10	-0.428248	4.26756e-05	-2.90362e-10	-0.384791	0.000174501	-2.90362e-10	-0.396367
48271937	chr12:48271937:A:G	3.11337e-13	-1.48267	-0.895424	5.9956e-06	-1.86655	-0.480841	1.40119e-05	-2.02935	-0.889042
48272479	chr12:48272479:G:A	3.12165e-13	-1.47839	-0.897042	5.97234e-06	-1.86828	-0.482997	1.39811e-05	-2.02968	-0.890912
48272805	chr12:48272805:AG:A	5.31626e-13	-0.645065	-1.19796	0.000609381	3.3393	-1.06528	2.96701e-05	-0.965266	-1.20289
48272945	chr12:48272945:G:A	1.30499e-12	-2.90362e-10	-0.945017	2.76548e-05	-2.90362e-10	-0.818619	9.87391e-05	-2.90362e-10	-0.965815
48273135	chr12:48273135:T:G	3.09059e-13	-1.48258	-0.902863	5.93314e-06	-1.86617	-0.491693	1.39009e-05	-2.02938	-0.896965
48273236	chr12:48273236:T:C	2.84171e-13	-1.52726	-0.942129	5.7391e-06	-1.8398	-0.551312	1.34207e-05	-2.02468	-0.936818
48273400	chr12:48273400:T:C	3.17708e-13	-1.50767	-0.850162	6.50525e-06	-1.85209	-0.413716	1.46956e-05	-2.02707	-0.843677
48274069	chr12:48274069:A:G	1.13284e-12	-2.90362e-10	-1.08648	2.03073e-05	-2.90362e-10	-1.12744	8.94167e-05	-2.90362e-10	-1.06499
48274446	chr12:48274446:T:C	3.1356e-13	-1.5261	-0.844881	6.63571e-06	-1.83991	-0.406041	1.48083e-05	-2.02474	-0.838366
48274954	chr12:48274954:G:C	1.21439e-12	-2.90362e-10	-1.01697	2.12572e-05	-2.90362e-10	-1.08172	9.60778e-05	-2.90362e-10	-0.993138
48275328	chr12:48275328:A:T	1.24959e-12	-2.90362e-10	-0.988398	2.25442e-05	-2.90362e-10	-1.02294	0.000102706	-2.90362e-10	-0.92643
48275486	chr12:48275486:G:A	1.23185e-12	-2.90362e-10	-1.0027	2.37449e-05	-2.90362e-10	-0.971052	9.72654e-05	-2.90362e-10	-0.980852
48275718	chr12:48275718:C:T	3.13167e-13	-1.49587	-0.876367	6.22101e-06	-1.85817	-0.452311	1.42959e-05	-2.02813	-0.870193
48276308	chr12:48276308:G:A	1.53652e-12	-2.90362e-10	-0.781695	3.42918e-05	-2.90362e-10	-0.60351	0.000115353	-2.90362e-10	-0.810303
48276369	chr12:48276369:T:C	2.87513e-13	-1.33415	-1.12355	1.07563e-05	-0.803117	-0.959812	1.5039e-05	-1.74366	-1.10399
48276511	chr12:48276511:C:T	1.41773e-13	-1.94414	-1.2206	4.0959e-05	0.806804	-1.23265	1.72823e-05	-1.49882	-1.2098
48276981	chr12:48276981:T:C	1.01111e-12	-2.90362e-10	-1.20017	1.94965e-05	-2.90362e-10	-1.16818	7.88697e-05	-2.90362e-10	-1.1905
48277002	chr12:48277002:A:G	1.17851e-12	-2.90362e-10	-1.04696	2.07339e-05	-2.90362e-10	-1.10665	9.30812e-05	-2.90362e-10	-1.02482
48277208	chr12:48277208:A:T	3.18985e-13	-1.54762	-0.806207	7.10476e-06	-1.82719	-0.35046	1.54361e-05	-2.02184	-0.799751
48278523	chr12:48278523:C:G	5.24882e-13	-0.653741	-1.20206	0.000594085	3.32289	-1.07429	2.93577e-05	-0.972034	-1.20671
48278871	chr12:48278871:C:G	5.92171e-13	-1.76496	0.0297846	1.07056e-05	-1.95235	0.184701	5.19021e-05	-1.68071	0.0717716
48278955	chr12:48278955:AAAC:A	2.98738e-13	-1.30265	-1.11675	1.13478e-05	-0.760283	-0.94911	1.5471e-05	-1.72274	-1.09659
48279233	chr12:48279233:G:A	1.20972e-12	-2.90362e-10	-1.02082	2.11887e-05	-2.90362e-10	-1.08495	9.56863e-05	-2.90362e-10	-0.99722
48279346	chr12:48279346:G:A	1.18855e-12	-2.90362e-10	-1.03848	2.42827e-05	-2.90362e-10	-0.948654	8.88666e-05	-2.90362e-10	-1.07116
48279351	chr12:48279351:A:G	3.17727e-13	-1.47716	-0.880622	6.11023e-06	-1.86992	-0.458533	1.42092e-05	-2.02989	-0.874513
48279754	chr12:48279754:A:T	4.68898e-13	-1.96858	-2.70255e-10	8.69618e-06	-1.97553	-2.70255e-10	3.42228e-05	-2.0254	-2.70255e-10
48280039	chr12:48280039:AAG:A	1.41953e-13	-2.03249	-1.13098	5.46929e-06	-1.50575	-0.933522	1.13376e-05	-2.00405	-1.12612
48280838	chr12:48280838:G:C	3.12382e-13	-1.50744	-0.8673	6.35131e-06	-1.85254	-0.437217	1.44486e-05	-2.02715	-0.860551
48281142	chr12:48281142:T:C	1.83201e-12	-2.90362e-10	-0.605799	3.2981e-05	-2.90362e-10	-0.642485	0.000155178	-2.90362e-10	-0.513725
48282000	chr12:48282000:G:A	1.67176e-13	-1.76633	-1.23359	2.5097e-06	-2.01744	-1.20082	1.24096e-05	-1.80724	-1.23259
48282255	chr12:48282255:T:G	3.20546e-13	-1.48514	-0.863803	6.3051e-06	-1.86511	-0.431952	1.44704e-05	-2.02922	-0.856967
48282573	chr12:48282573:G:A	2.03423e-12	-2.90362e-10	-0.501096	3.66845e-05	-2.90362e-10	-0.536062	0.000174292	-2.90362e-10	-0.397565
48283371	chr12:48283371:A:G	1.23675e-12	-2.90362e-10	-0.998725	2.57764e-05	-2.90362e-10	-0.888957	9.38165e-05	-2.90362e-10	-1.01696
48284212	chr12:48284212:C:T	1.11138e-12	-2.90362e-10	-1.10562	2.82555e-05	-2.90362e-10	-0.79713	8.59714e-05	-2.90362e-10	-1.10428
48284481	chr12:48284481:A:G	2.14839e-12	-2.90362e-10	-0.446496	4.1916e-05	-2.90362e-10	-0.40275	0.000170549	-2.90362e-10	-0.419276
48284493	chr12:48284493:T:C	1.07667e-12	-1.13734	-2.70255e-10	2.92938e-05	-0.761041	-2.70255e-10	8.5175e-05	-1.11359	-2.70255e-10
48285453	chr12:48285453:A:G	1.84668e-13	-1.81912	-1.08129	4.57143e-06	-1.74718	-0.871413	1.21229e-05	-2.00697	-1.05623
48286521	chr12:48286521:T:C	1.30981e-12	-2.90362e-10	-0.941336	2.86368e-05	-2.90362e-10	-0.783725	0.000104841	-2.90362e-10	-0.905853
48286678	chr12:48286678:G:A	2.28688e-12	-2.90362e-10	-0.384026	4.46817e-05	-2.90362e-10	-0.338854	0.000181705	-2.90362e-10	-0.35591
48288621	chr12:48288621:A:T	1.79153e-12	-2.90362e-10	-0.628146	3.48595e-05	-2.90362e-10	-0.587092	0.000142008	-2.90362e-10	-0.602413
48288626	chr12:48288626:C:T	1.21681e-12	-2.90362e-10	-1.01498	2.34356e-05	-2.90362e-10	-0.984163	9.60219e-05	-2.90362e-10	-0.993719
48289706	chr12:48289706:A:G	1.173e-12	-2.90362e-10	-1.05165	2.41352e-05	-2.90362e-10	-0.954745	8.91517e-05	-2.90362e-10	-1.06796
48289728	chr12:48289728:G:C	3.18598e-13	-1.12283	-1.23221	0.000152354	2.12116	-1.23337	1.81161e-05	-1.43096	-1.23054
48290285	chr12:48290285:T:C	9.85678e-13	-2.90362e-10	-1.22564	1.85317e-05	-2.90362e-10	-1.21893	7.60098e-05	-2.90362e-10	-1.22743
48290794	chr12:48290794:G:C	3.92245e-13	-0.915456	-1.23163	0.000235115	2.55073	-1.22907	2.14613e-05	-1.25917	-1.23288
48291513	chr12:48291513:G:A	2.22194e-12	-2.90362e-10	-0.412833	3.88818e-05	-2.90362e-10	-0.477892	0.000192573	-2.90362e-10	-0.297823
48291569	chr12:48291569:A:T	1.08054e-12	-2.90362e-10	-1.13375	2.19407e-05	-2.90362e-10	-1.05008	8.54439e-05	-2.90362e-10	-1.11044
48291772	chr12:48291772:A:G	5.99411e-13	-0.526475	-1.19655	0.00081779	3.61387	-1.04568	3.34268e-05	-0.849144	-1.19979
48292486	chr12:48292486:C:T	1.14819e-12	-2.90362e-10	-1.07303	2.35151e-05	-2.90362e-10	-0.980774	8.73339e-05	-2.90362e-10	-1.08856
48292777	chr12:48292777:G:A	1.52551e-13	-2.00011	-1.09136	4.75662e-06	-1.70608	-0.872796	1.14663e-05	-2.03296	-1.08593
48292958	chr12:48292958:T:C	1.14861e-12	-2.90362e-10	-1.07267	2.9977e-05	-2.90362e-10	-0.737986	8.88886e-05	-2.90362e-10	-1.07091
48293088	chr12:48293088:A:G	2.79595e-13	-1.25507	-1.23056	0.000111798	1.80983	-1.23156	1.62619e-05	-1.54237	-1.2271
48293953	chr12:48293953:T:C	6.74604e-13	-0.914208	-0.690637	2.87788e-05	-0.0525439	-0.726234	4.88181e-05	-0.995464	-0.67473
48294168	chr12:48294168:A:G	1.41628e-13	-1.93338	-1.23239	4.37042e-05	0.870251	-1.23122	1.74157e-05	-1.47299	-1.22793
48294830	chr12:48294830:C:T	6.79397e-13	-0.918676	-0.679088	2.89135e-05	-0.0590635	-0.715047	4.91778e-05	-0.999842	-0.663012
48295180	chr12:48295180:C:T	7.04133e-13	-0.9447	-0.617303	2.98199e-05	-0.0877418	-0.655501	5.10938e-05	-1.02428	-0.600358
48296268	chr12:48296268:T:C	2.10376e-12	-2.90362e-10	-0.467489	4.12467e-05	-2.90362e-10	-0.418847	0.000169013	-2.90362e-10	-0.428323
48296313	chr12:48296313:T:C	3.41381e-12	-2.90362e-10	0.0166137	7.93889e-05	-2.90362e-10	0.235941	0.000253139	-2.90362e-10	-0.0243585
48296360	chr12:48296360:A:G	2.88111e-13	-1.22681	-1.22882	0.000119868	1.87704	-1.22907	1.67025e-05	-1.51785	-1.22488
48296580	chr12:48296580:T:C	1.23345e-12	-2.90362e-10	-1.0014	3.4121e-05	-2.90362e-10	-0.608503	9.5334e-05	-2.90362e-10	-1.00091
48296617	chr12:48296617:G:A	6.49789e-13	-0.965191	-0.677131	2.72302e-05	-0.120935	-0.713156	4.71156e-05	-1.04466	-0.661028
48296626	chr12:48296626:C:T	5.22651e-13	-0.651233	-1.20882	0.00060765	3.36116	-1.08998	2.94634e-05	-0.961987	-1.21316
48297467	chr12:48297467:C:G	4.275e-13	-0.971149	-1.08987	1.81244e-05	-0.121958	-1.1192	3.08882e-05	-1.04741	-1.08051
48297890	chr12:48297890:T:C	9.85587e-13	-2.90362e-10	-1.22573	1.82645e-05	-2.90362e-10	-1.23346	7.57269e-05	-2.90362e-10	-1.23116
48297915	chr12:48297915:A:C	5.83998e-13	-0.949233	-0.799839	2.48037e-05	-0.0965034	-0.830923	4.23192e-05	-1.02725	-0.785809
48298642	chr12:48298642:A:G	5.76431e-13	-0.960257	-0.801857	2.43782e-05	-0.111896	-0.832832	4.17646e-05	-1.03839	-0.787852
48299019	chr12:48299019:C:A	1.50933e-13	-1.89048	-1.21165	5.40941e-05	1.08168	-1.22937	1.97497e-05	-1.37726	-1.19789
48299082	chr12:48299082:T:G	5.80854e-13	-0.967905	-0.786567	2.44916e-05	-0.121967	-0.81812	4.21151e-05	-1.04557	-0.77232
48299159	chr12:48299159:TC:T	2.21895e-13	-2.03274	-0.684023	5.64783e-06	-1.80809	-0.599057	1.69334e-05	-2.03292	-0.69609
48299640	chr12:48299640:T:C	2.04087e-13	-1.57633	-1.22409	4.73571e-05	0.952507	-1.23321	2.21644e-05	-1.2381	-1.22171
48299748	chr12:48299748:C:T	5.27497e-13	-1.04917	-0.801659	2.16513e-05	-0.230699	-0.832655	3.83978e-05	-1.12264	-0.787651
48299899	chr12:48299899:C:T	1.0208e-12	-2.90362e-10	-1.19063	1.8685e-05	-2.90362e-10	-1.2107	7.82823e-05	-2.90362e-10	-1.19797
48300328	chr12:48300328:A:G	1.12107e-12	-2.90362e-10	-1.09693	2.1211e-05	-2.90362e-10	-1.0839	8.77054e-05	-2.90362e-10	-1.08431
48300346	chr12:48300346:A:G	1.20946e-12	-2.90362e-10	-1.02104	2.59491e-05	-2.90362e-10	-0.882282	9.63801e-05	-2.90362e-10	-0.989996
48300455	chr12:48300455:A:G	9.78555e-13	-2.90362e-10	-1.23289	1.84419e-05	-2.90362e-10	-1.22379	7.58061e-05	-2.90362e-10	-1.23012
48300865	chr12:48300865:C:T	3.76498e-13	-1.08962	-1.09844	1.54622e-05	-0.280304	-1.11972	2.72914e-05	-1.15809	-1.09364
48300966	chr12:48300966:A:G	3.90518e-13	-1.05216	-1.09934	1.62628e-05	-0.229009	-1.12053	2.82723e-05	-1.12186	-1.09455
48301160	chr12:48301160:C:T	3.38192e-13	-1.08137	-1.21399	1.41344e-05	-0.26501	-1.2248	2.44549e-05	-1.14948	-1.21199
48301612	chr12:48301612:A:G	2.50262e-13	-1.37149	-1.22498	1.01548e-05	-0.607525	-1.21294	2.02885e-05	-1.32429	-1.22395
48301632	chr12:48301632:T:C	3.70655e-13	-0.989259	-1.21444	1.59962e-05	-0.140848	-1.22522	2.67149e-05	-1.06065	-1.21242
48301755	chr12:48301755:T:C	1.19262e-12	-2.90362e-10	-1.03506	2.02916e-05	-2.90362e-10	-1.12821	9.20749e-05	-2.90362e-10	-1.03569
48301838	chr12:48301838:T:C	9.94232e-13	-2.90362e-10	-1.217	1.84053e-05	-2.90362e-10	-1.22578	7.66173e-05	-2.90362e-10	-1.21947
48301965	chr12:48301965:A:G	1.06856e-12	-2.90362e-10	-1.14491	1.883e-05	-2.90362e-10	-1.20296	8.24567e-05	-2.90362e-10	-1.14602
48302003	chr12:48302003:TTAGA:T	5.35591e-13	-1.8356	-2.70255e-10	1.02527e-05	-1.81088	-2.70255e-10	3.66818e-05	-1.95602	-2.70255e-10
48302008	chr12:48302008:T:C	5.37249e-13	-1.83251	-2.70255e-10	1.02868e-05	-1.80756	-2.70255e-10	3.6754e-05	-1.95405	-2.70255e-10
48302351	chr12:48302351:A:G	3.46316e-13	-1.04847	-1.22314	1.47129e-05	-0.219162	-1.23053	2.50172e-05	-1.11742	-1.22131
48302470	chr12:48302470:A:G	3.2952e-13	-1.09861	-1.22272	1.37439e-05	-0.287525	-1.2303	2.38475e-05	-1.16576	-1.22085
48302601	chr12:48302601:A:G	1.9454e-13	-1.75938	-1.08895	0.000122819	1.64861	-0.97632	2.88694e-05	-1.11332	-1.08219
48302625	chr12:48302625:T:C	2.71392e-13	-1.99727	-0.518131	2.01438e-05	-1.13463	-0.00088939	2.41285e-05	-1.89517	-0.479734
48302685	chr12:48302685:C:T	3.33471e-13	-1.08674	-1.22267	1.39741e-05	-0.270937	-1.23027	2.41271e-05	-1.15416	-1.22081
48302866	chr12:48302866:G:C	2.56884e-13	-2.00639	-0.563954	1.81178e-05	-1.18022	-0.0612966	2.26162e-05	-1.91288	-0.526747
48302937	chr12:48302937:A:G	1.09362e-12	-2.90362e-10	-1.12172	2.69427e-05	-2.90362e-10	-0.844704	8.37728e-05	-2.90362e-10	-1.13019
48303236	chr12:48303236:A:C	4.30411e-13	-1.01061	-1.04362	1.79625e-05	-0.171884	-1.07825	3.12109e-05	-1.08412	-1.03341
48303458	chr12:48303458:T:C	2.59778e-13	-2.00225	-0.556889	1.87181e-05	-1.15833	-0.0505914	2.29789e-05	-1.90455	-0.519171
48303565	chr12:48303565:CAAT:C	9.81303e-13	-2.90362e-10	-1.23009	1.8295e-05	-2.90362e-10	-1.23179	7.55667e-05	-2.90362e-10	-1.23328
48303640	chr12:48303640:T:A	5.39906e-13	-0.626921	-1.20065	0.000974273	3.79487	-1.05159	3.53727e-05	-0.790525	-1.20183
48303647	chr12:48303647:T:A	5.33797e-13	-0.640436	-1.19852	0.000952962	3.76777	-1.04662	3.50058e-05	-0.803049	-1.19973
48303993	chr12:48303993:G:A	4.43106e-13	-0.962013	-1.06315	1.88224e-05	-0.108008	-1.09536	3.20442e-05	-1.0382	-1.05298
48304463	chr12:48304463:G:A	2.5999e-12	-2.90362e-10	-0.255743	4.50494e-05	-2.90362e-10	-0.330658	0.000228149	-2.90362e-10	-0.128295
48304695	chr12:48304695:C:T	2.34597e-13	-1.812	-0.849105	9.20821e-06	-1.17971	-0.738612	2.43534e-05	-1.50728	-0.858344
48305016	chr12:48305016:G:A	4.24808e-13	-1.02494	-1.04239	1.7648e-05	-0.190656	-1.07714	3.08286e-05	-1.0977	-1.03215
48305070	chr12:48305070:G:A	5.50273e-13	-0.974417	-0.834138	2.28904e-05	-0.120981	-0.886719	4.01203e-05	-1.04775	-0.818669
48305361	chr12:48305361:C:G	4.73186e-13	-1.95948	-2.70255e-10	8.86876e-06	-1.95588	-2.70255e-10	3.40117e-05	-2.03159	-2.70255e-10
48305493	chr12:48305493:C:T	1.42862e-12	0.220671	-1.07518	0.00335986	5.16635	-1.18511	9.29319e-05	0.0577147	-1.08414
48305754	chr12:48305754:G:A	1.16641e-12	-2.90362e-10	-1.05729	3.0427e-05	-2.90362e-10	-0.723089	8.92045e-05	-2.90362e-10	-1.06736
48306499	chr12:48306499:A:G	1.12739e-12	-2.90362e-10	-1.09131	2.93135e-05	-2.90362e-10	-0.760369	8.67482e-05	-2.90362e-10	-1.09529
48306779	chr12:48306779:A:G	2.45236e-13	-2.00683	-0.609919	1.70514e-05	-1.18372	-0.118465	2.15269e-05	-1.91396	-0.575028
48306863	chr12:48306863:T:C	1.2293e-12	-2.90362e-10	-1.00477	2.16369e-05	-2.90362e-10	-1.06402	9.39532e-05	-2.90362e-10	-1.0155
48306908	chr12:48306908:T:C	1.30673e-12	-2.90362e-10	-0.94369	3.3601e-05	-2.90362e-10	-0.623862	0.000101104	-2.90362e-10	-0.942142
48306910	chr12:48306910:C:T	2.24547e-12	-2.90362e-10	-0.402299	3.90628e-05	-2.90362e-10	-0.473247	0.000194872	-2.90362e-10	-0.285954
48306971	chr12:48306971:G:C	1.24229e-12	-2.90362e-10	-0.994255	3.4424e-05	-2.90362e-10	-0.599664	9.52295e-05	-2.90362e-10	-1.00201
48307034	chr12:48307034:A:T	1.10815e-12	-2.90362e-10	-1.10852	2.84252e-05	-2.90362e-10	-0.79114	8.52459e-05	-2.90362e-10	-1.11276
48307409	chr12:48307409:T:C	1.01047e-12	-2.90362e-10	-1.20079	1.86026e-05	-2.90362e-10	-1.21512	7.89313e-05	-2.90362e-10	-1.18972
48307696	chr12:48307696:T:C	4.11677e-13	-1.05653	-1.0422	1.69586e-05	-0.230683	-1.07696	2.99506e-05	-1.12679	-1.03195
48307866	chr12:48307866:G:A	1.86924e-12	-2.90362e-10	-0.585685	3.09231e-05	-2.90362e-10	-0.706913	0.000150224	-2.90362e-10	-0.54617
48308004	chr12:48308004:T:C	1.07981e-12	-2.90362e-10	-1.13443	2.0393e-05	-2.90362e-10	-1.12323	8.43267e-05	-2.90362e-10	-1.1236
48308019	chr12:48308019:A:G	4.00991e-13	-1.06632	-1.05871	1.64887e-05	-0.243875	-1.09187	2.91539e-05	-1.13679	-1.04892
48308130	chr12:48308130:G:T	3.53166e-13	-1.09878	-1.15325	1.45447e-05	-0.284671	-1.17652	2.56773e-05	-1.16605	-1.14664
48308282	chr12:48308282:C:T	3.98556e-13	-1.06379	-1.06733	0.000312383	2.61018	-1.00437	2.53957e-05	-1.26595	-1.05777
48308419	chr12:48308419:A:G	1.07672e-12	-2.90362e-10	-1.1373	2.03322e-05	-2.90362e-10	-1.12621	8.40733e-05	-2.90362e-10	-1.12661
48308508	chr12:48308508:G:C	5.34398e-13	-1.83783	-2.70255e-10	8.90466e-06	-1.95184	-2.70255e-10	3.66241e-05	-1.95759	-2.70255e-10
48308557	chr12:48308557:C:T	4.24633e-13	-1.07311	-0.994638	1.73187e-05	-0.252531	-1.0341	3.09305e-05	-1.14294	-0.98361
48308599	chr12:48308599:G:A	4.08252e-13	-1.11245	-0.994638	1.64146e-05	-0.306148	-1.0341	2.97819e-05	-1.18079	-0.98361
48308924	chr12:48308924:C:T	4.4528e-13	-2.02027	-2.70255e-10	8.28857e-06	-2.02354	-2.70255e-10	3.46415e-05	-2.01324	-2.70255e-10
48309042	chr12:48309042:G:A	4.14889e-13	-1.09531	-0.995654	1.67905e-05	-0.282576	-1.03503	3.02476e-05	-1.16423	-0.984647
48309112	chr12:48309112:G:A	2.41987e-12	-2.90362e-10	-0.3275	4.20562e-05	-2.90362e-10	-0.39941	0.000211324	-2.90362e-10	-0.204904
48309308	chr12:48309308:A:C	1.8859e-13	-1.87301	-1.00639	7.74697e-05	1.12883	-0.917359	2.40259e-05	-1.3617	-1.01746
48309336	chr12:48309336:G:A	2.49504e-13	-1.37567	-1.22382	9.73423e-06	-0.632335	-1.23043	1.98653e-05	-1.34481	-1.22451
48309362	chr12:48309362:G:C	1.18133e-12	-2.90362e-10	-1.04458	2.23966e-05	-2.90362e-10	-1.02951	9.26309e-05	-2.90362e-10	-1.02967
48309420	chr12:48309420:A:G	2.55124e-13	-2.02021	-0.557007	1.68849e-05	-1.26546	-0.046538	2.2079e-05	-1.9438	-0.519874
48309442	chr12:48309442:G:C	3.19925e-13	-1.70986	-0.641027	3.7339e-06	-2.0164	-0.804562	2.83747e-05	-1.56173	-0.651073
48309538	chr12:48309538:A:G	1.75541e-12	-2.90362e-10	-0.648514	2.92242e-05	-2.90362e-10	-0.763419	0.000140805	-2.90362e-10	-0.61092
48309739	chr12:48309739:A:G	1.98375e-13	-1.84175	-0.987062	9.05458e-05	1.2621	-0.894666	2.60631e-05	-1.2992	-0.998577
48309906	chr12:48309906:A:G	1.4535e-12	-2.90362e-10	-0.837239	2.8142e-05	-2.90362e-10	-0.801155	0.000115689	-2.90362e-10	-0.807391
48310661	chr12:48310661:A:G	1.79727e-12	-2.90362e-10	-0.624945	2.98529e-05	-2.90362e-10	-0.742134	0.000144272	-2.90362e-10	-0.586597
48310914	chr12:48310914:T:A	1.08656e-12	-2.90362e-10	-1.1282	1.96086e-05	-2.90362e-10	-1.16245	8.52464e-05	-2.90362e-10	-1.11275
48311668	chr12:48311668:C:G	8.72628e-13	-1.34746	-2.70255e-10	1.02191e-05	-1.81416	-2.70255e-10	5.09983e-05	-1.6265	-2.70255e-10
48311854	chr12:48311854:C:T	3.26161e-13	-1.21158	-1.12	1.28807e-05	-0.436254	-1.14643	2.39109e-05	-1.27175	-1.11221
48312655	chr12:48312655:A:G	3.27586e-12	-2.90362e-10	-0.0246346	6.5361e-05	-2.90362e-10	0.0415075	0.000265435	-2.90362e-10	0.0230724
48312663	chr12:48312663:G:A	3.42896e-13	-1.16205	-1.1195	1.38055e-05	-0.367351	-1.146	2.50768e-05	-1.22476	-1.11159
48312715	chr12:48312715:C:T	2.16074e-13	-1.96752	-0.775828	7.14672e-05	0.778821	-0.648001	2.47996e-05	-1.55493	-0.792538
48312920	chr12:48312920:T:G	1.3768e-13	-2.02929	-1.16474	6.40354e-06	-1.3217	-0.959863	1.12177e-05	-1.96958	-1.17122
48312980	chr12:48312980:T:A	5.88296e-13	-1.74174	-2.70255e-10	1.77647e-05	-1.2612	-2.70255e-10	5.79498e-05	-1.49872	-2.70255e-10
48313062	chr12:48313062:C:T	2.24096e-12	-2.90362e-10	-0.40431	3.39329e-05	-2.90362e-10	-0.614034	0.000176217	-2.90362e-10	-0.386577
48313227	chr12:48313227:T:C	1.59785e-12	-2.90362e-10	-0.742558	2.95578e-05	-2.90362e-10	-0.752071	0.000130018	-2.90362e-10	-0.690624
48313313	chr12:48313313:G:T	1.13586e-12	-2.90362e-10	-1.08383	2.31313e-05	-2.90362e-10	-0.99723	8.61681e-05	-2.90362e-10	-1.102
48313382	chr12:48313382:C:A	3.02194e-12	-2.90362e-10	-0.105316	6.78247e-05	-2.90362e-10	0.0785082	0.000283879	-2.90362e-10	0.0902536
48313520	chr12:48313520:T:G	1.12851e-12	-2.90362e-10	-1.09032	2.16238e-05	-2.90362e-10	-1.06462	8.88891e-05	-2.90362e-10	-1.07091
48314290	chr12:48314290:G:A	3.18538e-13	-1.21601	-1.13922	1.25958e-05	-0.441924	-1.16313	2.33361e-05	-1.27648	-1.13181
48314476	chr12:48314476:G:T	2.1161e-13	-1.97406	-0.790161	6.76763e-05	0.740707	-0.664389	2.40528e-05	-1.57137	-0.806674
48314700	chr12:48314700:G:A	3.31999e-13	-1.17509	-1.13875	1.34002e-05	-0.380429	-1.16272	2.42966e-05	-1.23664	-1.13132
48315320	chr12:48315320:C:T	1.5977e-12	-2.90362e-10	-0.74265	4.03935e-05	-2.90362e-10	-0.439749	0.000123098	-2.90362e-10	-0.745316
48315330	chr12:48315330:C:T	1.05542e-12	-2.90362e-10	-1.15727	1.92738e-05	-2.90362e-10	-1.17967	8.20251e-05	-2.90362e-10	-1.15127
48315440	chr12:48315440:A:G	1.01572e-12	-2.90362e-10	-1.19562	1.89441e-05	-2.90362e-10	-1.19692	7.89855e-05	-2.90362e-10	-1.18903
48315468	chr12:48315468:C:T	1.05557e-12	-2.90362e-10	-1.15714	1.92771e-05	-2.90362e-10	-1.1795	8.20514e-05	-2.90362e-10	-1.15095
48315640	chr12:48315640:G:A	1.0304e-12	-2.90362e-10	-1.18127	1.86305e-05	-2.90362e-10	-1.21362	8.00789e-05	-2.90362e-10	-1.17528
48315696	chr12:48315696:G:T	1.05611e-12	-2.90362e-10	-1.15662	1.92845e-05	-2.90362e-10	-1.17911	8.20796e-05	-2.90362e-10	-1.15061
48316068	chr12:48316068:C:T	1.05552e-12	-2.90362e-10	-1.15718	1.92755e-05	-2.90362e-10	-1.17958	8.20319e-05	-2.90362e-10	-1.15119
48316166	chr12:48316166:G:A	1.05867e-12	-2.90362e-10	-1.1542	1.93241e-05	-2.90362e-10	-1.17706	8.22879e-05	-2.90362e-10	-1.14807
48316392	chr12:48316392:ACT:A	9.78352e-13	-2.90362e-10	-1.2331	1.8271e-05	-2.90362e-10	-1.2331	7.56272e-05	-2.90362e-10	-1.23248
48316425	chr12:48316425:G:A	1.06599e-12	-2.90362e-10	-1.14731	1.94366e-05	-2.90362e-10	-1.17126	8.28771e-05	-2.90362e-10	-1.14094
48316652	chr12:48316652:A:G	1.05686e-12	-2.90362e-10	-1.15591	1.9296e-05	-2.90362e-10	-1.17852	8.21408e-05	-2.90362e-10	-1.14986
48316676	chr12:48316676:T:A	9.82189e-13	-2.90362e-10	-1.22919	2.02524e-05	-2.90362e-10	-1.13014	7.60594e-05	-2.90362e-10	-1.22678
48317080	chr12:48317080:G:A	1.34285e-12	-2.90362e-10	-0.916419	2.59091e-05	-2.90362e-10	-0.883823	0.000106525	-2.90362e-10	-0.88992
48317165	chr12:48317165:C:T	1.7575e-12	-2.90362e-10	-0.647322	3.42978e-05	-2.90362e-10	-0.603337	0.00014057	-2.90362e-10	-0.612589
48317171	chr12:48317171:C:G	3.45716e-13	-1.13777	-1.13559	1.41149e-05	-0.331153	-1.16003	2.52768e-05	-1.20016	-1.12825
48317325	chr12:48317325:G:T	1.46334e-12	-2.90362e-10	-0.830491	2.34656e-05	-2.90362e-10	-0.982884	0.00011434	-2.90362e-10	-0.819117
48317331	chr12:48317331:TTTAGTG:T	3.48546e-13	-1.12838	-1.13682	1.42702e-05	-0.319148	-1.1611	2.54619e-05	-1.19158	-1.12953
48318084	chr12:48318084:T:G	5.20681e-13	-1.08996	-0.77387	0.110231	7.58421	-0.112288	0.000156254	0.261054	-0.767866
48318219	chr12:48318219:C:T	5.56801e-13	-0.683628	-1.11313	0.00112933	3.77863	-0.887667	3.63356e-05	-0.847079	-1.11842
48319076	chr12:48319076:A:G	1.19141e-12	-2.90362e-10	-1.03608	2.07208e-05	-2.90362e-10	-1.10728	9.11019e-05	-2.90362e-10	-1.04632
48319132	chr12:48319132:G:A	3.18711e-13	-1.21546	-1.13922	1.26255e-05	-0.439567	-1.16313	2.33694e-05	-1.27506	-1.13181
48319149	chr12:48319149:T:A	2.41448e-13	-1.41446	-1.21786	0.000693792	3.63334	-1.22958	4.61779e-05	-0.515193	-1.2106
48319166	chr12:48319166:A:G	3.35333e-13	-1.14973	-1.15411	1.36531e-05	-0.348539	-1.17591	2.45104e-05	-1.2119	-1.1473
48319429	chr12:48319429:A:T	9.92996e-13	-2.90362e-10	-1.21824	1.91387e-05	-2.90362e-10	-1.1867	7.65355e-05	-2.90362e-10	-1.22054
48319437	chr12:48319437:G:C	2.11322e-12	-2.90362e-10	-0.463003	4.93652e-05	-2.90362e-10	-0.239172	0.000157104	-2.90362e-10	-0.501389
48319888	chr12:48319888:G:A	3.09943e-13	-1.21806	-1.16452	1.24747e-05	-0.429865	-1.18485	2.29289e-05	-1.26774	-1.15816
48319922	chr12:48319922:C:T	1.01947e-12	-2.90362e-10	-1.19193	1.83536e-05	-2.90362e-10	-1.22859	7.8756e-05	-2.90362e-10	-1.19194
48320001	chr12:48320001:T:C	4.49053e-13	-2.01183	-2.70255e-10	8.60519e-06	-1.98605	-2.70255e-10	3.40221e-05	-2.03129	-2.70255e-10
48320004	chr12:48320004:G:A	6.00847e-13	-0.578975	-1.14166	0.00134908	4.00631	-0.937548	3.91794e-05	-0.74387	-1.14627
48320754	chr12:48320754:A:G	1.32988e-13	-2.00321	-1.22551	3.44637e-05	0.599932	-1.19844	1.48828e-05	-1.62844	-1.22965
48321142	chr12:48321142:A:T	1.09462e-12	-2.90362e-10	-1.12081	1.98438e-05	-2.90362e-10	-1.15053	8.59719e-05	-2.90362e-10	-1.10427
48321367	chr12:48321367:G:A	1.02919e-12	-2.90362e-10	-1.18244	1.89173e-05	-2.90362e-10	-1.19834	8.04825e-05	-2.90362e-10	-1.17026
48321379	chr12:48321379:G:T	2.79362e-13	-2.01583	-0.470635	1.96023e-05	-1.22115	0.0583783	2.41924e-05	-1.93797	-0.43429
48321699	chr12:48321699:G:C	7.01489e-13	-1.56577	-2.70255e-10	1.65179e-05	-1.33397	-2.70255e-10	5.33744e-05	-1.58096	-2.70255e-10
48322293	chr12:48322293:T:G	1.23822e-12	-2.90362e-10	-0.997542	2.58604e-05	-2.90362e-10	-0.885704	9.368e-05	-2.90362e-10	-1.01841
48322372	chr12:48322372:T:C	9.8766e-13	-2.90362e-10	-1.22363	2.02059e-05	-2.90362e-10	-1.13244	7.62475e-05	-2.90362e-10	-1.22431
48322514	chr12:48322514:C:T	3.08122e-13	-2.01875	-0.369721	7.07138e-05	0.310187	-0.189963	3.12112e-05	-1.73401	-0.383504
48322594	chr12:48322594:G:A	1.11303e-12	-2.90362e-10	-1.10413	2.47634e-05	-2.90362e-10	-0.929052	8.59457e-05	-2.90362e-10	-1.10458
48322829	chr12:48322829:T:C	1.10625e-12	-2.90362e-10	-1.11024	2.0024e-05	-2.90362e-10	-1.14149	8.69489e-05	-2.90362e-10	-1.09298
48323113	chr12:48323113:T:C	1.03355e-12	-0.705783	-0.472436	0.00266213	3.73116	0.0173063	6.68784e-05	-0.869963	-0.485457
48323332	chr12:48323332:C:G	1.17667e-12	-2.90362e-10	-1.04852	2.05169e-05	-2.90362e-10	-1.11717	9.00069e-05	-2.90362e-10	-1.05841
48323347	chr12:48323347:T:G	4.76842e-13	-1.95179	-2.70255e-10	1.03811e-05	-1.79843	-2.70255e-10	3.69746e-05	-1.94806	-2.70255e-10
48323541	chr12:48323541:G:T	9.85607e-13	-2.90362e-10	-1.22571	1.88704e-05	-2.90362e-10	-1.20082	7.60147e-05	-2.90362e-10	-1.22737
48323609	chr12:48323609:T:G	2.35922e-12	-2.90362e-10	-0.352882	5.65414e-05	-2.90362e-10	-0.103444	0.000198709	-2.90362e-10	-0.266452
48323619	chr12:48323619:G:A	3.50584e-13	-1.16945	-1.08992	1.3997e-05	-0.37945	-1.12012	2.56546e-05	-1.23281	-1.08076
48323773	chr12:48323773:G:A	2.4282e-12	0.903609	-1.22767	0.000213648	2.43085	-1.20494	5.92775e-05	-0.250993	-1.22507
48323815	chr12:48323815:G:C	1.04199e-12	-2.90362e-10	-1.17008	1.89813e-05	-2.90362e-10	-1.19496	8.14553e-05	-2.90362e-10	-1.15824
48324892	chr12:48324892:C:T	1.02308e-12	-2.90362e-10	-1.1884	1.83783e-05	-2.90362e-10	-1.22725	7.90395e-05	-2.90362e-10	-1.18835
48324927	chr12:48324927:G:T	1.32281e-13	-2.003	-1.23104	3.42247e-05	0.60624	-1.21171	1.4874e-05	-1.62564	-1.23305
48324946	chr12:48324946:A:G	1.34422e-13	-1.9899	-1.22809	3.85872e-05	0.71858	-1.20408	1.55849e-05	-1.58065	-1.23134
48325015	chr12:48325015:C:T	1.0604e-12	-2.90362e-10	-1.15257	2.63826e-05	-2.90362e-10	-0.865713	8.18436e-05	-2.90362e-10	-1.15349
48325025	chr12:48325025:C:A	1.05811e-12	-2.90362e-10	-1.15473	2.62609e-05	-2.90362e-10	-0.870338	8.16685e-05	-2.90362e-10	-1.15563
48325114	chr12:48325114:T:G	2.26128e-12	-2.90362e-10	-0.395283	5.32826e-05	-2.90362e-10	-0.162807	0.000167812	-2.90362e-10	-0.435454
48325298	chr12:48325298:A:G	1.34194e-13	-1.99192	-1.22776	3.79879e-05	0.702237	-1.20339	1.54834e-05	-1.58736	-1.23117
48325380	chr12:48325380:C:T	1.20463e-12	-2.90362e-10	-1.02504	2.09026e-05	-2.90362e-10	-1.09854	9.2089e-05	-2.90362e-10	-1.03554
48325474	chr12:48325474:G:T	3.26915e-13	-1.16086	-1.1684	1.3417e-05	-0.35391	-1.18798	2.40548e-05	-1.21574	-1.16222
48325475	chr12:48325475:C:T	3.35827e-13	-1.16315	-1.13922	1.37127e-05	-0.356961	-1.16313	2.47447e-05	-1.21787	-1.13181
48325688	chr12:48325688:T:C	1.0236e-12	-2.90362e-10	-1.18789	1.9912e-05	-2.90362e-10	-1.1471	7.986e-05	-2.90362e-10	-1.17802
48325894	chr12:48325894:T:C	1.33985e-13	-1.99289	-1.22835	3.76151e-05	0.693727	-1.20474	1.54237e-05	-1.59085	-1.23155
48326010	chr12:48326010:C:A	2.07279e-13	-1.98339	-0.801518	6.31544e-05	0.677053	-0.669889	2.32047e-05	-1.59792	-0.816022
48326079	chr12:48326079:C:A	1.22049e-12	-2.90362e-10	-1.01197	2.1146e-05	-2.90362e-10	-1.08697	9.64458e-05	-2.90362e-10	-0.989315
48326123	chr12:48326123:A:G	3.27e-13	-1.18909	-1.13992	1.30839e-05	-0.403295	-1.16374	2.39426e-05	-1.2501	-1.13254
48326356	chr12:48326356:G:A	1.12451e-12	-2.90362e-10	-1.09386	2.03117e-05	-2.90362e-10	-1.12722	8.84783e-05	-2.90362e-10	-1.07554
48326577	chr12:48326577:C:G	3.48823e-13	-1.13102	-1.13338	1.44115e-05	-0.312315	-1.15807	2.56842e-05	-1.18668	-1.12574
48326609	chr12:48326609:G:A	1.33592e-13	-1.99442	-1.22976	3.70633e-05	0.682392	-1.20818	1.53387e-05	-1.59554	-1.23238
48327044	chr12:48327044:T:C	4.40944e-13	-2.03005	-2.70255e-10	9.14169e-06	-1.92557	-2.70255e-10	3.4512e-05	-2.01699	-2.70255e-10
48327101	chr12:48327101:G:A	3.62206e-13	-1.08731	-1.13945	1.52336e-05	-0.251583	-1.16333	2.66362e-05	-1.14398	-1.13204
48327394	chr12:48327394:G:A	1.25753e-12	-2.90362e-10	-0.982066	2.63537e-05	-2.90362e-10	-0.866808	9.50799e-05	-2.90362e-10	-1.00358
48327467	chr12:48327467:G:A	1.12671e-12	-2.90362e-10	-1.09192	2.03456e-05	-2.90362e-10	-1.12555	8.86538e-05	-2.90362e-10	-1.07356
48327493	chr12:48327493:C:T	1.33175e-13	-1.99724	-1.23007	3.615e-05	0.658261	-1.209	1.51914e-05	-1.60501	-1.23255
48327506	chr12:48327506:G:A	1.35174e-13	-1.98068	-1.23172	4.10525e-05	0.79015	-1.21372	1.60048e-05	-1.55206	-1.23334
48327668	chr12:48327668:T:C	1.32456e-13	-2.00374	-1.22898	3.40553e-05	0.595622	-1.20605	1.48582e-05	-1.62783	-1.23192
48327851	chr12:48327851:A:T	5.29482e-13	-1.16184	-0.685233	0.147162	7.60437	0.156501	0.000165546	0.245585	-0.694634
48328021	chr12:48328021:T:C	1.22448e-12	-2.90362e-10	-1.0087	2.12023e-05	-2.90362e-10	-1.08431	9.67779e-05	-2.90362e-10	-0.985878
48329116	chr12:48329116:G:T	3.58955e-13	-1.05437	-1.18141	1.53368e-05	-0.209406	-1.19876	2.62479e-05	-1.11535	-1.17536
48329812	chr12:48329812:G:A	5.84797e-13	-0.76293	-0.984775	0.000991494	3.54965	-0.788856	3.72502e-05	-0.934918	-1.00572
48330001	chr12:48330001:C:T	2.89855e-13	-2.01562	-0.433967	2.06333e-05	-1.22083	0.109318	2.51524e-05	-1.93782	-0.395526
48330171	chr12:48330171:G:A	4.41499e-13	-2.02879	-2.70255e-10	8.49492e-06	-1.99895	-2.70255e-10	3.39789e-05	-2.03256	-2.70255e-10
48330526	chr12:48330526:T:C	1.70155e-12	-2.90362e-10	-0.679675	3.14568e-05	-2.90362e-10	-0.689804	0.000138879	-2.90362e-10	-0.624691
48330571	chr12:48330571:C:G	5.25457e-13	-0.743685	-1.11102	0.000999771	3.65324	-0.884127	3.43922e-05	-0.904086	-1.11638
48330768	chr12:48330768:G:A	3.02815e-13	-2.02788	-0.377969	1.99784e-05	-1.32552	0.181753	2.5757e-05	-1.97129	-0.338302
48330786	chr12:48330786:T:C	9.89646e-13	-2.90362e-10	-1.22162	1.89081e-05	-2.90362e-10	-1.19883	7.6891e-05	-2.90362e-10	-1.21591
48330807	chr12:48330807:C:T	1.24837e-12	-2.90362e-10	-0.989374	2.40733e-05	-2.90362e-10	-0.957314	9.86788e-05	-2.90362e-10	-0.966426
48335922	chr12:48335922:T:G	3.80436e-13	-0.998507	-1.17914	1.59827e-05	-0.169734	-1.19717	2.71566e-05	-1.08479	-1.17189
48336205	chr12:48336205:C:T	2.63225e-12	-2.90362e-10	-0.243375	4.55921e-05	-2.90362e-10	-0.318684	0.000231417	-2.90362e-10	-0.114075
48336588	chr12:48336588:T:G	3.10077e-13	-2.02079	-0.36136	2.18162e-05	-1.25866	0.20289	2.67456e-05	-1.95046	-0.321465
48336713	chr12:48336713:G:A	1.0198e-12	-2.90362e-10	-1.19161	1.83568e-05	-2.90362e-10	-1.22842	7.87855e-05	-2.90362e-10	-1.19157
48336817	chr12:48336817:T:C	2.10238e-13	-1.98511	-0.785622	6.35192e-05	0.664833	-0.651908	2.34588e-05	-1.60271	-0.800335
48337092	chr12:48337092:T:C	2.18559e-13	-1.97766	-0.75425	6.87393e-05	0.715847	-0.623944	2.46574e-05	-1.58176	-0.771456
48337320	chr12:48337320:G:A	1.19163e-12	-2.90362e-10	-1.0359	2.07251e-05	-2.90362e-10	-1.10707	9.11206e-05	-2.90362e-10	-1.04611
48337321	chr12:48337321:C:T	1.19163e-12	-2.90362e-10	-1.0359	2.07251e-05	-2.90362e-10	-1.10707	9.11206e-05	-2.90362e-10	-1.04611
48337326	chr12:48337326:C:A	1.29105e-12	-2.90362e-10	-0.95576	2.49478e-05	-2.90362e-10	-0.921631	0.000102205	-2.90362e-10	-0.931318
48337534	chr12:48337534:G:A	1.02282e-12	-2.90362e-10	-1.18865	1.9891e-05	-2.90362e-10	-1.14815	7.97924e-05	-2.90362e-10	-1.17887
48337806	chr12:48337806:G:A	1.59477e-13	-1.98613	-1.06094	3.42568e-06	-1.74552	-1.1616	1.48869e-05	-1.80848	-1.04933
48338133	chr12:48338133:T:G	1.24365e-12	-2.90362e-10	-0.993165	2.60022e-05	-2.90362e-10	-0.880238	9.40765e-05	-2.90362e-10	-1.01419
48338282	chr12:48338282:G:A	1.30678e-12	-2.90362e-10	-0.943645	2.64083e-05	-2.90362e-10	-0.86474	9.93223e-05	-2.90362e-10	-0.959925
48338518	chr12:48338518:C:T	3.65775e-12	-2.90362e-10	0.0856343	8.48691e-05	-2.90362e-10	0.302692	0.000271503	-2.90362e-10	0.0456781
48338525	chr12:48338525:G:T	3.6557e-12	-2.90362e-10	0.0850715	8.4817e-05	-2.90362e-10	0.302079	0.000271355	-2.90362e-10	0.0451309
48338676	chr12:48338676:A:G	2.21122e-13	-1.96774	-0.75252	7.37345e-05	0.784055	-0.622001	2.54011e-05	-1.55375	-0.769754
48338751	chr12:48338751:A:G	5.35008e-13	-1.18984	-0.646849	0.141127	7.50228	0.21672	0.000163743	0.196993	-0.656993
48338934	chr12:48338934:G:A	9.78441e-13	-2.90362e-10	-1.23301	1.83452e-05	-2.90362e-10	-1.22905	7.57144e-05	-2.90362e-10	-1.23133
48339101	chr12:48339101:C:T	4.85306e-13	-1.59723	-0.33696	0.000112123	0.349088	0.232089	4.6354e-05	-1.40887	-0.313119
48339160	chr12:48339160:T:C	2.2116e-13	-1.9507	-0.76938	8.13762e-05	0.894043	-0.633378	2.62063e-05	-1.50794	-0.784358
48339174	chr12:48339174:G:A	1.73643e-12	-2.90362e-10	-0.659385	3.3938e-05	-2.90362e-10	-0.613881	0.000138968	-2.90362e-10	-0.624049
48339301	chr12:48339301:A:G	1.40215e-13	-1.94643	-1.22937	6.00357e-05	1.13479	-1.17827	1.84462e-05	-1.41235	-1.23108
48339912	chr12:48339912:A:G	1.41032e-12	-2.90362e-10	-0.867397	2.38544e-05	-2.90362e-10	-0.966449	0.000112105	-2.90362e-10	-0.838863
48339970	chr12:48339970:T:C	3.39212e-13	-1.14921	-1.14313	1.37747e-05	-0.349076	-1.16651	2.47719e-05	-1.21269	-1.1359
48340190	chr12:48340190:A:G	1.76379e-12	-2.90362e-10	-0.643752	3.07859e-05	-2.90362e-10	-0.711362	0.000137551	-2.90362e-10	-0.634302
48340492	chr12:48340492:C:T	3.37202e-13	-1.1477	-1.15059	1.38742e-05	-0.335318	-1.17307	2.47744e-05	-1.20481	-1.14367
48340726	chr12:48340726:G:A	3.23281e-13	-1.19737	-1.14308	1.28513e-05	-0.418507	-1.16647	2.36165e-05	-1.2605	-1.13585
48340781	chr12:48340781:T:C	2.5227e-13	-1.96238	-0.626092	8.73542e-05	0.811084	-0.479531	2.91648e-05	-1.54042	-0.644914
48340826	chr12:48340826:A:G	1.0699e-12	-2.90362e-10	-1.14365	2.54889e-05	-2.90362e-10	-0.900175	8.33159e-05	-2.90362e-10	-1.13566
48340948	chr12:48340948:C:T	1.29765e-12	-0.660416	-0.290241	0.00351056	3.80682	0.218296	8.3528e-05	-0.830003	-0.303111
48340996	chr12:48340996:CAGGAAGAATGA:C	3.38926e-13	-1.15068	-1.14251	1.39175e-05	-0.339294	-1.16598	2.49508e-05	-1.20614	-1.13525
48341521	chr12:48341521:G:T	9.97203e-13	-2.90362e-10	-1.21402	2.09719e-05	-2.90362e-10	-1.09523	7.70835e-05	-2.90362e-10	-1.21341
48341526	chr12:48341526:T:A	3.51897e-13	-2.02641	-0.229221	2.41918e-05	-1.31593	0.363531	3.01363e-05	-1.96711	-0.185455
48341755	chr12:48341755:C:G	2.34925e-13	-1.95492	-0.704783	8.41316e-05	0.861526	-0.567562	2.75301e-05	-1.52076	-0.722253
48341771	chr12:48341771:T:C	1.71388e-12	-2.90362e-10	-0.672454	3.3421e-05	-2.90362e-10	-0.629234	0.000137185	-2.90362e-10	-0.636966
48341779	chr12:48341779:C:T	2.77386e-12	-2.90362e-10	-0.190976	4.93722e-05	-2.90362e-10	-0.23903	0.000238912	-2.90362e-10	-0.0822019
48342477	chr12:48342477:A:C	2.19589e-13	-1.96378	-0.763427	7.43981e-05	0.805463	-0.634451	2.53768e-05	-1.54393	-0.780533
48342656	chr12:48342656:T:C	2.41166e-13	-1.96193	-0.671553	8.35386e-05	0.817114	-0.530222	2.79284e-05	-1.5391	-0.689555
48343069	chr12:48343069:C:T	1.70046e-12	-2.90362e-10	-0.680316	3.1437e-05	-2.90362e-10	-0.690431	0.000138784	-2.90362e-10	-0.625379
48343462	chr12:48343462:A:C	2.12494e-13	-1.96318	-0.796874	7.2193e-05	0.81256	-0.671635	2.46326e-05	-1.54138	-0.812847
48343787	chr12:48343787:T:C	1.1124e-12	-2.90362e-10	-1.1047	2.09991e-05	-2.90362e-10	-1.09394	8.52103e-05	-2.90362e-10	-1.11317
48344051	chr12:48344051:G:A	2.18785e-13	-1.96424	-0.766639	7.42569e-05	0.806421	-0.637308	2.53139e-05	-1.54379	-0.783149
48344278	chr12:48344278:T:C	3.19365e-13	-1.21068	-1.14195	1.26388e-05	-0.436057	-1.16559	2.3347e-05	-1.27311	-1.13472
48344453	chr12:48344453:A:G	2.17112e-13	-1.97156	-0.766994	7.07108e-05	0.758154	-0.637973	2.48119e-05	-1.56349	-0.783479
48344742	chr12:48344742:C:T	1.28428e-12	-2.90362e-10	-0.961016	2.40573e-05	-2.90362e-10	-0.957978	9.75385e-05	-2.90362e-10	-0.978048
48344998	chr12:48344998:G:A	2.38971e-13	-1.89476	-0.747865	0.000111783	1.19519	-0.617046	3.07997e-05	-1.36457	-0.766225
48345004	chr12:48345004:C:T	1.01011e-12	-2.90362e-10	-1.20116	1.87108e-05	-2.90362e-10	-1.20931	7.8831e-05	-2.90362e-10	-1.19099
48345681	chr12:48345681:A:C	3.6984e-12	-2.90362e-10	0.096684	6.64538e-05	-2.90362e-10	0.0580894	0.000288709	-2.90362e-10	0.107125
48345980	chr12:48345980:C:T	9.86809e-13	-2.90362e-10	-1.22449	1.85066e-05	-2.90362e-10	-1.22029	7.62891e-05	-2.90362e-10	-1.22377
48346125	chr12:48346125:C:T	1.21367e-12	-2.90362e-10	-1.01757	2.3371e-05	-2.90362e-10	-0.986923	9.58535e-05	-2.90362e-10	-0.995475
48346507	chr12:48346507:A:C	3.43213e-13	-2.03288	-0.24774	2.01426e-05	-1.46165	0.326074	2.8305e-05	-2.00524	-0.210019
48346739	chr12:48346739:G:A	1.34606e-12	-2.90362e-10	-0.914033	2.40873e-05	-2.90362e-10	-0.956734	0.000104571	-2.90362e-10	-0.908432
48346984	chr12:48346984:C:A	3.45799e-13	-1.1227	-1.15041	1.43371e-05	-0.30278	-1.17279	2.54271e-05	-1.1789	-1.14358
48347072	chr12:48347072:A:G	2.09997e-13	-1.53829	-1.23358	2.81185e-06	-1.88003	-1.22454	1.0457e-05	-1.97744	-1.23358
48347096	chr12:48347096:C:A	7.05379e-13	-0.563751	-0.996484	0.00156038	3.96179	-0.747521	4.46596e-05	-0.751703	-1.00752
48347436	chr12:48347436:A:T	1.01125e-12	-2.90362e-10	-1.20003	2.15425e-05	-2.90362e-10	-1.06839	7.82255e-05	-2.90362e-10	-1.1987
48347880	chr12:48347880:C:T	4.4733e-13	-2.01567	-2.70255e-10	8.44954e-06	-2.00431	-2.70255e-10	3.41091e-05	-2.02873	-2.70255e-10
48348181	chr12:48348181:A:G	5.23891e-13	-1.85769	-2.70255e-10	9.59382e-06	-1.8773	-2.70255e-10	4.52336e-05	-1.74646	-2.70255e-10
48348208	chr12:48348208:C:T	1.1913e-12	-2.90362e-10	-1.03617	2.29969e-05	-2.90362e-10	-1.00306	9.39601e-05	-2.90362e-10	-1.01543
48348540	chr12:48348540:CAGA:C	3.54706e-13	-1.07316	-1.17452	1.50271e-05	-0.235436	-1.19313	2.60039e-05	-1.13134	-1.16871
48348697	chr12:48348697:A:G	1.99906e-12	-2.90362e-10	-0.518537	4.62475e-05	-2.90362e-10	-0.30441	0.000148818	-2.90362e-10	-0.55557
48350338	chr12:48350338:T:C	1.12342e-12	-2.90362e-10	-1.09483	2.0841e-05	-2.90362e-10	-1.10149	8.97596e-05	-2.90362e-10	-1.06116
48350416	chr12:48350416:C:A	2.18529e-13	-1.50315	-1.22891	2.84836e-06	-1.85933	-1.23235	1.06391e-05	-1.96449	-1.22927
48350973	chr12:48350973:G:A	3.8451e-12	-2.90362e-10	0.135585	8.76164e-05	-2.90362e-10	0.33455	0.000371423	-2.90362e-10	0.359046
48351143	chr12:48351143:G:C	1.06212e-12	-2.90362e-10	-1.15094	1.97228e-05	-2.90362e-10	-1.15664	8.42283e-05	-2.90362e-10	-1.12476
48351268	chr12:48351268:C:T	8.91366e-13	-0.49792	-0.828295	0.00234483	4.10214	-0.480587	5.66384e-05	-0.685643	-0.835965
48351335	chr12:48351335:C:T	1.07609e-12	-1.13788	-2.70255e-10	9.46888e-05	0.412179	-2.70255e-10	0.000111419	-0.844995	-2.70255e-10
48351463	chr12:48351463:C:A	1.06585e-12	-2.90362e-10	-1.14744	1.93395e-05	-2.90362e-10	-1.17627	8.29212e-05	-2.90362e-10	-1.14041
48351731	chr12:48351731:TACAA:T	1.49692e-12	-2.90362e-10	-0.807807	2.82246e-05	-2.90362e-10	-0.798225	0.000112049	-2.90362e-10	-0.839358
48352394	chr12:48352394:G:A	8.2169e-13	-1.94076	0.533151	2.85115e-05	-1.48588	0.697771	7.84049e-05	-1.7284	0.531993
48352437	chr12:48352437:T:C	9.43673e-13	-1.32835	0.059156	3.32942e-05	-0.55464	-0.0783938	7.88895e-05	-1.35232	0.162071
48352892	chr12:48352892:T:C	1.81283e-13	-1.87696	-1.04196	3.17078e-06	-2.02703	-0.957408	1.1894e-05	-2.02673	-1.05554
48352943	chr12:48352943:A:G	1.50602e-12	-2.90362e-10	-0.801741	2.60007e-05	-2.90362e-10	-0.880293	0.000118308	-2.90362e-10	-0.785007
48353109	chr12:48353109:T:C	1.38443e-13	-2.02571	-1.1628	5.12288e-06	-1.36817	-1.13653	1.08793e-05	-1.98948	-1.18195
48353153	chr12:48353153:AAG:A	1.02452e-12	-2.90362e-10	-1.18699	1.98456e-05	-2.90362e-10	-1.15044	8.00462e-05	-2.90362e-10	-1.17569
48353314	chr12:48353314:G:A	3.08314e-13	-1.93944	-0.44841	1.65032e-05	-1.01362	-0.321244	2.58995e-05	-1.87201	-0.432065
48353332	chr12:48353332:C:T	3.03219e-13	-1.97365	-0.430861	8.95353e-06	-2.03277	0.0864043	2.32879e-05	-2.03225	-0.378116
48353466	chr12:48353466:T:G	1.6469e-13	-1.97607	-1.03884	2.97349e-05	0.228777	-0.974873	1.68803e-05	-1.68233	-1.04982
48353620	chr12:48353620:G:A	1.01198e-12	-2.90362e-10	-1.1993	1.84989e-05	-2.90362e-10	-1.22071	7.86952e-05	-2.90362e-10	-1.19271
48353794	chr12:48353794:C:T	1.1366e-11	-2.90362e-10	1.21941	0.000193923	-2.90362e-10	1.12905	0.00108938	-2.90362e-10	1.43507
48354200	chr12:48354200:C:A	1.01423e-12	-2.90362e-10	-1.19708	1.98715e-05	-2.90362e-10	-1.14913	8.00946e-05	-2.90362e-10	-1.17509
48354371	chr12:48354371:G:A	8.99778e-13	-1.31682	-2.70255e-10	7.02774e-05	0.114033	-2.70255e-10	8.78103e-05	-1.08312	-2.70255e-10
48354983	chr12:48354983:A:T	1.02353e-12	-2.90362e-10	-1.18796	1.86434e-05	-2.90362e-10	-1.21293	7.96598e-05	-2.90362e-10	-1.18053
48354984	chr12:48354984:T:C	1.12225e-12	-2.90362e-10	-1.09588	2.13633e-05	-2.90362e-10	-1.07674	8.82332e-05	-2.90362e-10	-1.07831
48355392	chr12:48355392:A:G	1.25512e-12	-2.90362e-10	-0.98398	2.25e-05	-2.90362e-10	-1.0249	9.56888e-05	-2.90362e-10	-0.997194
48355799	chr12:48355799:A:G	1.6594e-12	-2.90362e-10	-0.704759	3.24916e-05	-2.90362e-10	-0.657437	0.000128878	-2.90362e-10	-0.699426
48356364	chr12:48356364:G:A	1.19769e-12	-2.90362e-10	-1.03082	2.17878e-05	-2.90362e-10	-1.05707	8.93892e-05	-2.90362e-10	-1.0653
48356473	chr12:48356473:T:C	1.14627e-12	-2.90362e-10	-1.0747	2.15781e-05	-2.90362e-10	-1.06674	8.64918e-05	-2.90362e-10	-1.09825
48356520	chr12:48356520:A:G	1.16738e-12	-2.90362e-10	-1.05646	2.24395e-05	-2.90362e-10	-1.02759	9.1881e-05	-2.90362e-10	-1.0378
48356549	chr12:48356549:C:T	6.1317e-13	-1.70033	-2.70255e-10	8.28434e-06	-2.02405	-2.70255e-10	3.55185e-05	-1.98824	-2.70255e-10
48356714	chr12:48356714:C:A	4.35772e-13	-0.880742	-1.16111	1.9588e-05	0.0182089	-1.18171	3.12841e-05	-0.961688	-1.1535
48356986	chr12:48356986:G:A	4.94581e-13	-0.681861	-1.2334	2.21123e-05	0.188435	-1.23072	3.32877e-05	-0.819512	-1.23359
48357073	chr12:48357073:A:G	1.16478e-12	-2.90362e-10	-1.05868	2.19408e-05	-2.90362e-10	-1.05007	8.77824e-05	-2.90362e-10	-1.08343
48357921	chr12:48357921:A:C	1.21575e-12	-2.90362e-10	-1.01585	2.5768e-05	-2.90362e-10	-0.889286	9.42971e-05	-2.90362e-10	-1.01184
48358273	chr12:48358273:C:A	3.3603e-13	-1.21607	-1.0857	0.000165851	1.83917	-0.866496	1.82945e-05	-1.5579	-1.0938
48358317	chr12:48358317:ATGT:A	4.63555e-13	-0.819596	-1.16045	2.1274e-05	0.100219	-1.18115	3.32262e-05	-0.90215	-1.15281
48360322	chr12:48360322:C:T	5.36236e-13	-1.8344	-2.70255e-10	9.63711e-06	-1.8728	-2.70255e-10	4.4098e-05	-1.77188	-2.70255e-10
48360418	chr12:48360418:G:A	7.09622e-13	-1.55424	-2.70255e-10	1.45922e-05	-1.45793	-2.70255e-10	7.78517e-05	-1.20349	-2.70255e-10
48360439	chr12:48360439:C:T	1.11461e-12	-2.90362e-10	-1.10271	2.13349e-05	-2.90362e-10	-1.07807	8.75047e-05	-2.90362e-10	-1.0866
48361001	chr12:48361001:A:G	1.52941e-12	-1.23987	0.453532	6.94279e-05	-0.451988	0.553859	0.000124349	-1.27254	0.537341
48361048	chr12:48361048:A:G	1.0088e-12	-2.90362e-10	-1.20245	1.86536e-05	-2.90362e-10	-1.21238	7.6968e-05	-2.90362e-10	-1.21491
48361859	chr12:48361859:A:G	1.57728e-12	-1.2412	0.48568	7.17079e-05	-0.452714	0.586898	0.000128402	-1.27327	0.570144
48362192	chr12:48362192:A:G	3.98594e-12	-2.90362e-10	0.171558	8.71004e-05	-2.90362e-10	0.328644	0.000329474	-2.90362e-10	0.239202
48362228	chr12:48362228:T:C	1.07605e-12	-2.90362e-10	-1.13792	2.05342e-05	-2.90362e-10	-1.11633	8.43061e-05	-2.90362e-10	-1.12384
48362408	chr12:48362408:A:G	3.33092e-12	-0.407039	0.399072	0.000200096	0.667653	0.492725	0.000252321	-0.427734	0.400142
48362741	chr12:48362741:A:C	6.29383e-13	-1.74584	0.07161	1.03049e-05	-1.77259	-0.0332097	3.88702e-05	-2.00599	0.10792
48363543	chr12:48363543:TA:T	1.66462e-12	-2.90362e-10	-0.701617	3.76622e-05	-2.90362e-10	-0.50976	0.000129763	-2.90362e-10	-0.692584
48364073	chr12:48364073:A:G	4.10594e-13	-1.78841	-0.312955	7.28169e-06	-1.72318	-0.429876	2.75126e-05	-1.9885	-0.255154
48364249	chr12:48364249:A:C	1.76047e-13	-2.03287	-0.915351	5.85614e-06	-1.53089	-0.840035	1.36311e-05	-2.0232	-0.922738
48364451	chr12:48364451:G:A	1.48786e-13	-1.90425	-1.21221	2.66238e-06	-2.02232	-1.13687	1.02008e-05	-2.01716	-1.21867
48364453	chr12:48364453:G:A	1.05739e-12	-2.90362e-10	-1.15541	1.92182e-05	-2.90362e-10	-1.18256	8.1204e-05	-2.90362e-10	-1.16133
48364498	chr12:48364498:A:G	1.26489e-12	-2.90362e-10	-0.976226	2.71513e-05	-2.90362e-10	-0.836994	9.82501e-05	-2.90362e-10	-0.97078
48364596	chr12:48364596:C:T	3.62438e-13	-2.01743	-0.208683	8.65737e-05	0.348291	-0.0257131	3.70992e-05	-1.70819	-0.236515
48365600	chr12:48365600:C:T	4.16302e-13	-0.925776	-1.16178	1.84191e-05	-0.0427559	-1.18228	2.99199e-05	-1.00556	-1.15421
48365878	chr12:48365878:AC:A	4.30513e-12	-2.90362e-10	0.248591	9.44579e-05	-2.90362e-10	0.409737	0.000356543	-2.90362e-10	0.318159
48366864	chr12:48366864:ACTTTT:A	4.74411e-13	-1.9569	-2.70255e-10	2.07424e-05	-1.10624	-2.70255e-10	6.70541e-05	-1.3528	-2.70255e-10
48367365	chr12:48367365:C:T	1.08021e-12	-2.90362e-10	-1.13406	2.04944e-05	-2.90362e-10	-1.11826	8.47123e-05	-2.90362e-10	-1.11904
48368131	chr12:48368131:A:G	3.26764e-13	-1.74978	-0.579949	0.000146695	1.31903	-0.469089	4.89376e-05	-1.06862	-0.599129
48368448	chr12:48368448:T:C	6.42902e-13	-1.62816	-0.024813	8.26091e-06	-1.87053	-0.156353	3.38553e-05	-2.02953	-0.00667475
48368528	chr12:48368528:G:A	4.19714e-12	-2.90362e-10	0.223189	8.92389e-05	-2.90362e-10	0.3529	0.000320502	-2.90362e-10	0.211591
48368673	chr12:48368673:G:C	1.06858e-12	-2.90362e-10	-1.14488	2.00896e-05	-2.90362e-10	-1.13821	8.1108e-05	-2.90362e-10	-1.16251
48369451	chr12:48369451:A:G	1.42741e-13	-1.9624	-1.19554	2.72984e-06	-2.0329	-1.10128	1.01931e-05	-2.03197	-1.20462
48369530	chr12:48369530:A:G	9.79566e-13	-2.90362e-10	-1.23186	1.82751e-05	-2.90362e-10	-1.23288	7.57762e-05	-2.90362e-10	-1.23051
48369642	chr12:48369642:A:G	1.16413e-12	-2.90362e-10	-1.05924	2.10141e-05	-2.90362e-10	-1.09322	8.894e-05	-2.90362e-10	-1.07033
48369675	chr12:48369675:T:TA	3.3243e-12	-2.90362e-10	-0.00995487	7.48642e-05	-2.90362e-10	0.177258	0.000317709	-2.90362e-10	0.202841
48369744	chr12:48369744:C:G	1.06739e-12	-2.90362e-10	-1.146	2.00665e-05	-2.90362e-10	-1.13937	8.10273e-05	-2.90362e-10	-1.16351
48370025	chr12:48370025:T:G	4.55786e-13	-0.834866	-1.16208	2.08283e-05	0.0804235	-1.18253	3.26889e-05	-0.916741	-1.15452
48370090	chr12:48370090:T:C	4.74641e-13	-0.817479	-1.13893	2.15725e-05	0.0955948	-1.16259	3.39403e-05	-0.903369	-1.13032
48370718	chr12:48370718:T:A	1.4676e-13	-1.94252	-1.18765	2.77442e-06	-2.031	-1.08698	1.03006e-05	-2.02838	-1.19771
48370854	chr12:48370854:G:A	7.58071e-12	-2.90362e-10	0.814392	0.000156032	-2.90362e-10	0.911646	0.000616105	-2.90362e-10	0.865122
48370873	chr12:48370873:ATTATG:A	1.80625e-12	-2.90362e-10	-0.619961	3.08905e-05	-2.90362e-10	-0.707969	0.000145773	-2.90362e-10	-0.576248
48371005	chr12:48371005:G:T	4.97432e-12	-2.90362e-10	0.393075	0.00010985	-2.90362e-10	0.560696	0.000412597	-2.90362e-10	0.464176
48371241	chr12:48371241:G:A	1.03931e-12	-2.90362e-10	-1.17265	2.05084e-05	-2.90362e-10	-1.11758	7.93856e-05	-2.90362e-10	-1.18398
48372168	chr12:48372168:A:G	4.03157e-13	-0.980469	-1.13918	1.70747e-05	-0.13791	-1.16291	2.89825e-05	-1.06096	-1.13065
48372192	chr12:48372192:A:G	3.71316e-13	-1.03768	-1.16424	1.54657e-05	-0.215458	-1.18433	2.67115e-05	-1.1163	-1.15691
48372254	chr12:48372254:T:C	1.08628e-12	-2.90362e-10	-1.12845	2.04392e-05	-2.90362e-10	-1.12096	8.23169e-05	-2.90362e-10	-1.14772
48372424	chr12:48372424:A:G	1.19044e-12	-2.90362e-10	-1.03689	2.17769e-05	-2.90362e-10	-1.05757	9.4456e-05	-2.90362e-10	-1.01016
48372467	chr12:48372467:C:T	1.14141e-12	-2.90362e-10	-1.07895	2.15105e-05	-2.90362e-10	-1.06988	8.61232e-05	-2.90362e-10	-1.10252
48372835	chr12:48372835:G:A	1.74949e-13	-2.03284	-0.921633	5.82758e-06	-1.52879	-0.847029	1.3551e-05	-2.02289	-0.928942
48373139	chr12:48373139:G:A	1.06848e-12	-2.90362e-10	-1.14498	1.93456e-05	-2.90362e-10	-1.17595	8.39339e-05	-2.90362e-10	-1.12827
48373157	chr12:48373157:A:C	5.00672e-12	-2.90362e-10	0.399566	0.000110616	-2.90362e-10	0.567646	0.000415333	-2.90362e-10	0.470784
48373220	chr12:48373220:T:G	7.02227e-13	-1.56471	-2.70255e-10	1.29811e-05	-1.57492	-2.70255e-10	5.92204e-05	-1.47703	-2.70255e-10
48373456	chr12:48373456:G:A	1.18114e-12	-2.90362e-10	-1.04473	2.13123e-05	-2.90362e-10	-1.07913	9.02122e-05	-2.90362e-10	-1.05613
48373938	chr12:48373938:G:A	5.05883e-12	-2.90362e-10	0.40992	0.00011278	-2.90362e-10	0.58702	0.000418356	-2.90362e-10	0.478037
48374127	chr12:48374127:A:G	4.43321e-13	-0.84867	-1.17601	1.98168e-05	0.042239	-1.19413	3.14028e-05	-0.941941	-1.16946
48374772	chr12:48374772:G:A	1.05412e-12	-1.66718	0.508678	1.46823e-05	-1.83875	0.386977	5.95839e-05	-2.02387	0.552955
48374795	chr12:48374795:A:C	4.04925e-13	-0.922435	-1.19283	1.78793e-05	-0.0468918	-1.20788	2.88678e-05	-1.00831	-1.18726
48374991	chr12:48374991:C:T	9.83337e-13	-2.90362e-10	-1.22802	1.82628e-05	-2.90362e-10	-1.23355	7.61454e-05	-2.90362e-10	-1.22565
48375038	chr12:48375038:T:C	4.91932e-12	-2.90362e-10	0.381955	0.000108566	-2.90362e-10	0.548944	0.000407964	-2.90362e-10	0.452882
48375698	chr12:48375698:C:T	1.17827e-12	-2.90362e-10	-1.04717	2.22024e-05	-2.90362e-10	-1.03822	8.87383e-05	-2.90362e-10	-1.0726
48376068	chr12:48376068:G:C	4.80247e-12	-2.90362e-10	0.357915	0.000105865	-2.90362e-10	0.523746	0.000398055	-2.90362e-10	0.428294
48376819	chr12:48376819:A:G	4.95257e-13	-0.767555	-1.14634	2.28906e-05	0.161241	-1.16893	3.53148e-05	-0.855867	-1.13813
48377833	chr12:48377833:T:C	1.24872e-12	-1.29154	0.302446	5.4442e-05	-0.539843	0.398562	0.000100248	-1.33134	0.380694
48378044	chr12:48378044:C:T	1.19478e-12	-2.90362e-10	-1.03325	2.47416e-05	-2.90362e-10	-0.929933	9.06333e-05	-2.90362e-10	-1.05147
48378094	chr12:48378094:G:A	2.23049e-13	-1.78657	-0.925005	8.69959e-05	1.17519	-0.847745	3.22973e-05	-1.1451	-0.938213
48378123	chr12:48378123:G:A	1.10118e-12	-2.90362e-10	-1.11483	2.09327e-05	-2.90362e-10	-1.0971	8.64998e-05	-2.90362e-10	-1.09815
48378130	chr12:48378130:G:A	1.34284e-12	-2.90362e-10	-0.916428	2.92085e-05	-2.90362e-10	-0.763958	0.00010437	-2.90362e-10	-0.910357
48378273	chr12:48378273:C:A	1.10098e-12	-2.90362e-10	-1.11502	2.09285e-05	-2.90362e-10	-1.0973	8.64823e-05	-2.90362e-10	-1.09836
48378368	chr12:48378368:C:T	2.40628e-12	-2.90362e-10	-0.333133	4.52333e-05	-2.90362e-10	-0.326585	0.000192262	-2.90362e-10	-0.299436
48378474	chr12:48378474:G:A	2.17676e-12	0.773851	-1.20723	0.000174334	2.25052	-1.22797	5.43323e-05	-0.357944	-1.20523
48378659	chr12:48378659:A:G	4.71189e-13	-0.817745	-1.14597	2.14535e-05	0.0960813	-1.16861	3.36893e-05	-0.903381	-1.13774
48378715	chr12:48378715:T:C	4.47373e-13	-0.833842	-1.18174	2.01469e-05	0.0634774	-1.19885	3.16897e-05	-0.926801	-1.1755
48378810	chr12:48378810:C:T	1.17783e-12	-2.90362e-10	-1.04755	2.1261e-05	-2.90362e-10	-1.08154	8.99631e-05	-2.90362e-10	-1.0589
48379083	chr12:48379083:TG:T	1.2131e-12	-2.90362e-10	-1.01803	2.18382e-05	-2.90362e-10	-1.05475	9.25761e-05	-2.90362e-10	-1.03026
48379346	chr12:48379346:T:C	1.42232e-13	-2.03228	-1.12923	3.20862e-06	-1.9818	-0.990779	1.12239e-05	-1.99737	-1.14288
48380723	chr12:48380723:G:A	4.62191e-13	-1.98299	-2.70255e-10	8.36752e-06	-2.01406	-2.70255e-10	3.66986e-05	-1.95556	-2.70255e-10
48380785	chr12:48380785:G:A	4.60239e-13	-1.98722	-2.70255e-10	8.43053e-06	-2.00656	-2.70255e-10	3.46979e-05	-2.01162	-2.70255e-10
48381157	chr12:48381157:T:C	1.34812e-12	-2.90362e-10	-0.912503	2.66915e-05	-2.90362e-10	-0.854073	0.000104579	-2.90362e-10	-0.908351
48381183	chr12:48381183:A:G	1.91591e-12	-2.90362e-10	-0.561022	3.78172e-05	-2.90362e-10	-0.505654	0.000153503	-2.90362e-10	-0.524577
48381579	chr12:48381579:G:T	1.63783e-13	-1.89496	-1.12547	3.35731e-06	-1.83904	-1.08824	1.11469e-05	-2.03254	-1.1146
48381889	chr12:48381889:T:C	1.46786e-12	-2.90362e-10	-0.827412	2.94642e-05	-2.90362e-10	-0.755243	0.000116622	-2.90362e-10	-0.799356
48381981	chr12:48381981:T:C	1.22493e-12	0.0837999	-1.09213	3.87014e-05	0.671454	-1.15399	7.47414e-05	-0.183286	-1.06098
48382471	chr12:48382471:G:C	3.77191e-13	-1.10034	-1.08588	1.01188e-05	-0.780753	-1.04327	4.72562e-05	-0.626576	-1.07614
48383086	chr12:48383086:G:T	2.35269e-13	-2.01326	-0.644982	5.40153e-06	-1.87745	-0.574285	1.99759e-05	-1.93275	-0.631016
48383217	chr12:48383217:C:T	1.40153e-13	-1.9436	-1.23264	2.24157e-05	0.204086	-1.23274	1.57323e-05	-1.56899	-1.23358
48383271	chr12:48383271:C:T	1.65288e-12	-2.90362e-10	-0.708693	3.24136e-05	-2.90362e-10	-0.659838	0.000131851	-2.90362e-10	-0.676623
48383764	chr12:48383764:T:C	1.62391e-13	-1.85859	-1.17037	2.76519e-06	-1.98652	-1.13479	1.31733e-05	-1.80069	-1.17941
48383936	chr12:48383936:G:A	1.23997e-12	0.237455	-1.23358	5.32228e-05	1.06786	-1.2318	6.88341e-05	-0.0931005	-1.2335
48384047	chr12:48384047:T:C	1.53672e-12	-2.90362e-10	-0.781567	3.09655e-05	-2.90362e-10	-0.705542	0.000122293	-2.90362e-10	-0.751873
48384268	chr12:48384268:G:A	3.59132e-12	-2.90362e-10	0.0673058	7.82701e-05	-2.90362e-10	0.221748	0.000297382	-2.90362e-10	0.136721
48384452	chr12:48384452:C:T	1.89813e-13	-1.74854	-1.12439	2.97869e-06	-1.91187	-1.13507	1.66467e-05	-1.65634	-1.08974
48384544	chr12:48384544:T:G	4.52823e-13	-2.00347	-2.70255e-10	8.58457e-06	-1.98845	-2.70255e-10	3.39788e-05	-2.03256	-2.70255e-10
48384571	chr12:48384571:T:A	3.05485e-13	-1.20189	-1.19519	7.10031e-06	-1.03512	-1.14316	4.24819e-05	-0.613834	-1.19538
48384639	chr12:48384639:T:C	2.8816e-12	-2.90362e-10	-0.152868	5.6917e-05	-2.90362e-10	-0.0968233	0.000245459	-2.90362e-10	-0.0551652
48385204	chr12:48385204:G:C	4.40223e-13	-0.978471	-1.05322	1.2047e-05	-0.642715	-1.00689	5.63106e-05	-0.48504	-1.04237
48385779	chr12:48385779:G:A	1.52477e-13	-1.91776	-1.1742	3.07773e-06	-1.86677	-1.14746	1.06206e-05	-2.03011	-1.16539
48386082	chr12:48386082:C:T	1.08653e-12	-2.90362e-10	-1.12822	1.96553e-05	-2.90362e-10	-1.16007	8.53863e-05	-2.90362e-10	-1.11111
48386445	chr12:48386445:A:G	2.39985e-13	-1.47613	-1.16227	4.95772e-05	0.933801	-1.16869	3.84819e-05	-0.749315	-1.15879
48386575	chr12:48386575:T:C	1.53939e-13	-1.87365	-1.20877	3.08433e-05	0.496696	-1.20619	1.88038e-05	-1.42652	-1.19771
48386579	chr12:48386579:T:C	1.33759e-12	-2.90362e-10	-0.920348	2.4749e-05	-2.90362e-10	-0.929632	0.000108314	-2.90362e-10	-0.873262
48387184	chr12:48387184:C:T	1.20017e-12	-2.90362e-10	-1.02875	2.16062e-05	-2.90362e-10	-1.06544	9.15552e-05	-2.90362e-10	-1.04135
48387972	chr12:48387972:T:C	1.05349e-12	-2.90362e-10	-1.1591	1.91654e-05	-2.90362e-10	-1.18531	8.25818e-05	-2.90362e-10	-1.14451
48388362	chr12:48388362:T:A	1.27808e-12	-2.90362e-10	-0.965859	2.51662e-05	-2.90362e-10	-0.912916	9.91393e-05	-2.90362e-10	-0.96177
48388602	chr12:48388602:T:C	2.28115e-12	-2.90362e-10	-0.386537	4.53215e-05	-2.90362e-10	-0.324636	0.000183435	-2.90362e-10	-0.346433
48388853	chr12:48388853:C:G	3.88214e-13	-1.03985	-1.11756	1.05576e-05	-0.701689	-1.07989	4.9377e-05	-0.549926	-1.10889
48388908	chr12:48388908:A:G	4.17354e-13	-1.01639	-1.06864	1.14755e-05	-0.674043	-1.02416	5.34523e-05	-0.521196	-1.05831
48389086	chr12:48389086:G:A	1.01591e-11	-2.90362e-10	1.10716	0.000168633	-2.90362e-10	0.989308	0.000818096	-2.90362e-10	1.14868
48389965	chr12:48389965:G:A	1.16985e-12	0.107824	-1.16216	0.000208549	2.39498	-1.19322	0.000109573	0.303082	-1.16478
48390156	chr12:48390156:G:A	1.48365e-13	-2.01732	-1.10197	3.16247e-06	-1.90956	-1.07751	1.12979e-05	-2.03178	-1.10189
48390417	chr12:48390417:G:A	1.34139e-12	-2.90362e-10	-0.917508	2.52458e-05	-2.90362e-10	-0.909757	0.000104322	-2.90362e-10	-0.910817
48390998	chr12:48390998:T:C	1.56785e-12	-2.90362e-10	-0.76151	3.35279e-05	-2.90362e-10	-0.62604	0.000121002	-2.90362e-10	-0.762488
48391066	chr12:48391066:A:G	1.00309e-12	-2.90362e-10	-1.20813	1.84834e-05	-2.90362e-10	-1.22155	7.73031e-05	-2.90362e-10	-1.21056
48391638	chr12:48391638:C:T	6.15268e-12	-2.90362e-10	0.605673	0.000106854	-2.90362e-10	0.533042	0.000573114	-2.90362e-10	0.792789
48392060	chr12:48392060:G:A	2.24559e-13	-1.8497	-0.855129	6.62473e-06	-1.44761	-0.800001	2.65435e-05	-1.43997	-0.839541
48392487	chr12:48392487:G:A	2.12928e-13	-1.8015	-0.956511	3.49949e-06	-1.9841	-0.901697	1.3373e-05	-1.96211	-1.00294
48392496	chr12:48392496:A:G	1.05966e-12	-2.90362e-10	-1.15327	2.05118e-05	-2.90362e-10	-1.11742	8.09672e-05	-2.90362e-10	-1.16425
48392523	chr12:48392523:A:C	6.28148e-12	-2.90362e-10	0.626391	0.000109031	-2.90362e-10	0.55321	0.000585695	-2.90362e-10	0.814503
48392726	chr12:48392726:A:T	1.05422e-12	-2.90362e-10	-1.15841	2.02495e-05	-2.90362e-10	-1.13029	8.23844e-05	-2.90362e-10	-1.1469
48392852	chr12:48392852:C:T	3.29326e-11	3.1831	-0.899851	0.0397288	7.28147	-0.830054	0.00147778	2.61917	-0.879166
48393815	chr12:48393815:G:A	5.45667e-12	-2.90362e-10	0.485623	9.49617e-05	-2.90362e-10	0.415056	0.000504929	-2.90362e-10	0.666123
48394303	chr12:48394303:A:G	3.48865e-13	-1.07564	-1.18864	0.000338974	2.90601	-1.2185	4.4349e-05	-0.576767	-1.18944
48394316	chr12:48394316:C:T	1.54121e-13	-1.89182	-1.18941	5.3585e-06	-1.27593	-1.1838	1.60645e-05	-1.57926	-1.20242
48394469	chr12:48394469:G:A	3.35278e-13	-1.08415	-1.21986	0.000307067	2.79256	-1.20391	4.07958e-05	-0.627756	-1.22196
48394522	chr12:48394522:G:T	4.73765e-13	-1.95826	-2.70255e-10	1.57054e-05	-1.38442	-2.70255e-10	3.83396e-05	-1.91181	-2.70255e-10
48394745	chr12:48394745:A:G	1.85137e-13	-2.03242	-0.865457	3.87101e-06	-1.94482	-0.84008	1.48084e-05	-1.96585	-0.897255
48394830	chr12:48394830:CAA:C	6.24509e-12	-2.90362e-10	0.62058	0.000109205	-2.90362e-10	0.554807	0.000590882	-2.90362e-10	0.823321
48395161	chr12:48395161:G:A	9.99104e-13	-2.90362e-10	-1.21211	1.84339e-05	-2.90362e-10	-1.22423	7.70101e-05	-2.90362e-10	-1.21436
48395194	chr12:48395194:G:A	1.82903e-11	2.8439	-1.14874	0.0188951	6.90173	-1.19349	0.000862223	2.33217	-1.13096
48396135	chr12:48396135:G:C	1.91346e-12	-2.90362e-10	-0.562301	4.10181e-05	-2.90362e-10	-0.424403	0.000175054	-2.90362e-10	-0.393202
48396281	chr12:48396281:A:G	9.84916e-13	-1.22641	-2.70255e-10	9.77429e-06	-1.85866	-2.70255e-10	4.56103e-05	-1.73816	-2.70255e-10
48396340	chr12:48396340:T:G	1.86301e-12	-2.90362e-10	-0.589023	3.6587e-05	-2.90362e-10	-0.538726	0.000146912	-2.90362e-10	-0.568465
48396361	chr12:48396361:G:T	2.17488e-12	-2.90362e-10	-0.434244	4.21896e-05	-2.90362e-10	-0.396244	0.000173991	-2.90362e-10	-0.399294
48396444	chr12:48396444:C:T	5.74303e-12	-2.90362e-10	0.536771	9.98456e-05	-2.90362e-10	0.465207	0.000532818	-2.90362e-10	0.719885
48396741	chr12:48396741:A:G	4.84462e-13	-1.93593	-2.70255e-10	8.21089e-06	-2.03296	-2.70255e-10	3.87615e-05	-1.90087	-2.70255e-10
48396760	chr12:48396760:G:A	1.1024e-12	-2.90362e-10	-1.11372	1.97815e-05	-2.90362e-10	-1.15367	8.46617e-05	-2.90362e-10	-1.11963
48397164	chr12:48397164:T:A	1.01132e-12	-2.90362e-10	-1.19996	1.91905e-05	-2.90362e-10	-1.184	7.87286e-05	-2.90362e-10	-1.19229
48397189	chr12:48397189:T:C	2.97391e-13	-1.47009	-0.953833	4.11848e-06	-1.80514	-0.917798	1.62419e-05	-1.75968	-1.01102
48397208	chr12:48397208:C:T	2.71625e-13	-1.33351	-1.18104	0.000145756	1.97168	-1.12816	3.01678e-05	-0.956328	-1.19519
48397801	chr12:48397801:C:A	6.21522e-12	-2.90362e-10	0.615787	0.000108894	-2.90362e-10	0.55196	0.000575482	-2.90362e-10	0.796912
48398453	chr12:48398453:A:T	1.4958e-13	-1.91805	-1.19309	3.29118e-06	-1.78103	-1.16614	1.04432e-05	-2.01558	-1.19677
48398496	chr12:48398496:T:C	1.15777e-12	-2.90362e-10	-1.06472	2.15554e-05	-2.90362e-10	-1.06779	8.83529e-05	-2.90362e-10	-1.07696
48398617	chr12:48398617:A:G	1.16716e-12	-2.90362e-10	-1.05664	2.17319e-05	-2.90362e-10	-1.05964	8.90485e-05	-2.90362e-10	-1.06911
48399022	chr12:48399022:A:G	1.06409e-11	-2.90362e-10	1.15349	0.00018351	-2.90362e-10	1.07385	0.00104309	-2.90362e-10	1.39164
48399563	chr12:48399563:G:A	1.0266e-12	-2.90362e-10	-1.18496	1.96387e-05	-2.90362e-10	-1.16092	8.27544e-05	-2.90362e-10	-1.14242
48399635	chr12:48399635:G:A	7.69242e-13	-1.47356	-2.70255e-10	1.14722e-05	-1.69849	-2.70255e-10	4.4522e-05	-1.76231	-2.70255e-10
48400101	chr12:48400101:G:A	2.75434e-13	-1.55026	-0.950363	9.53309e-06	-0.981665	-0.901984	3.82888e-05	-0.975977	-0.937162
48400327	chr12:48400327:G:A	1.02798e-12	-2.90362e-10	-1.18362	1.86708e-05	-2.90362e-10	-1.21146	8.20899e-05	-2.90362e-10	-1.15048
48400374	chr12:48400374:T:C	1.02776e-12	-2.90362e-10	-1.18383	1.89702e-05	-2.90362e-10	-1.19555	7.86529e-05	-2.90362e-10	-1.19325
48400402	chr12:48400402:C:T	8.08198e-12	-2.90362e-10	0.878422	0.000140793	-2.90362e-10	0.80887	0.000758038	-2.90362e-10	1.07244
48400924	chr12:48400924:G:A	1.04418e-12	-2.90362e-10	-1.16798	2.00456e-05	-2.90362e-10	-1.14041	8.46658e-05	-2.90362e-10	-1.11958
48401011	chr12:48401011:T:C	2.48415e-13	-1.61872	-0.985152	7.88518e-05	1.15658	-0.927425	2.4955e-05	-1.34995	-0.991278
48401264	chr12:48401264:C:T	1.13847e-12	-2.90362e-10	-1.08153	2.12998e-05	-2.90362e-10	-1.07972	8.68775e-05	-2.90362e-10	-1.0938
48401379	chr12:48401379:T:C	6.88891e-13	-1.63831	0.0544276	1.03316e-05	-2.03268	0.229462	4.52256e-05	-1.89677	0.150134
48401466	chr12:48401466:T:C	5.46144e-13	-1.81609	-2.70255e-10	8.22427e-06	-2.03133	-2.70255e-10	3.44051e-05	-2.02009	-2.70255e-10
48401808	chr12:48401808:A:G	5.41088e-13	-1.82539	-2.70255e-10	8.23183e-06	-2.03041	-2.70255e-10	3.43296e-05	-2.02229	-2.70255e-10
48401905	chr12:48401905:G:A	4.90897e-12	-2.90362e-10	0.37985	0.000119078	-2.90362e-10	0.64136	0.000416154	-2.90362e-10	0.47276
48402034	chr12:48402034:C:T	2.419e-13	-1.6058	-1.02465	8.01593e-06	-1.07402	-0.982966	3.22251e-05	-1.07231	-1.01324
48402154	chr12:48402154:G:A	5.91974e-13	-1.69648	-0.0390274	9.39005e-06	-2.02855	0.129784	3.96579e-05	-1.93118	0.0531716
48402357	chr12:48402357:T:A	9.09531e-12	2.13473	-1.13819	0.00784938	5.98112	-1.15134	0.000459751	1.68413	-1.11174
48402516	chr12:48402516:G:A	6.26159e-13	-1.70462	0.025254	1.00677e-05	-2.0276	0.198523	4.2216e-05	-1.93542	0.119924
48402517	chr12:48402517:C:T	6.10351e-13	-1.70762	0.00268391	9.8314e-06	-2.02723	0.174394	4.11764e-05	-1.93696	0.0965333
48402765	chr12:48402765:A:G	3.00444e-12	-2.90362e-10	-0.111123	5.42165e-05	-2.90362e-10	-0.145433	0.000240411	-2.90362e-10	-0.0759454
48402871	chr12:48402871:T:C	6.06183e-12	-2.90362e-10	0.590798	0.000105666	-2.90362e-10	0.52187	0.000562313	-2.90362e-10	0.773762
48402913	chr12:48402913:T:C	1.74863e-13	-2.03185	-0.923114	3.20533e-06	-2.02917	-0.944433	1.52946e-05	-1.98641	-0.844386
48402921	chr12:48402921:C:G	1.0018e-11	-2.90362e-10	1.09317	0.000175221	-2.90362e-10	1.02763	0.000988849	-2.90362e-10	1.33825
48403190	chr12:48403190:A:T	1.46744e-12	-2.90362e-10	-0.827694	2.60476e-05	-2.90362e-10	-0.878492	0.0001109	-2.90362e-10	-0.849666
48403233	chr12:48403233:A:G	9.78394e-13	-2.90362e-10	-1.23306	1.83254e-05	-2.90362e-10	-1.23013	7.58136e-05	-2.90362e-10	-1.23002
48403442	chr12:48403442:T:C	1.16605e-12	-2.90362e-10	-1.05759	2.16778e-05	-2.90362e-10	-1.06213	8.891e-05	-2.90362e-10	-1.07067
48403468	chr12:48403468:A:G	1.04236e-12	-2.90362e-10	-1.16973	2.00083e-05	-2.90362e-10	-1.14227	8.44443e-05	-2.90362e-10	-1.1222
48403537	chr12:48403537:A:G	2.48874e-13	-1.64106	-0.960964	8.30544e-06	-1.10809	-0.913419	3.32616e-05	-1.10578	-0.948114
48403793	chr12:48403793:T:C	2.33898e-12	-2.90362e-10	-0.361501	4.13716e-05	-2.90362e-10	-0.415823	0.000166104	-2.90362e-10	-0.445683
48403880	chr12:48403880:A:G	1.08536e-12	-2.90362e-10	-1.1293	2.01514e-05	-2.90362e-10	-1.13514	8.528e-05	-2.90362e-10	-1.11236
48403952	chr12:48403952:G:T	1.87594e-13	-1.75736	-1.12733	2.60166e-06	-1.99664	-1.18563	1.7646e-05	-1.55825	-1.12954
48404117	chr12:48404117:G:A	1.06168e-12	-2.90362e-10	-1.15137	1.91076e-05	-2.90362e-10	-1.18833	8.55335e-05	-2.90362e-10	-1.10939
48404295	chr12:48404295:T:C	1.14357e-11	-2.90362e-10	1.22553	0.000196988	-2.90362e-10	1.14472	0.00112472	-2.90362e-10	1.467
48404436	chr12:48404436:C:T	2.43897e-13	-1.64517	-0.977059	8.09441e-06	-1.11578	-0.931468	3.2375e-05	-1.11636	-0.964546
48404779	chr12:48404779:G:A	3.25214e-13	-1.18592	-1.14857	3.18009e-05	0.437399	-1.11632	2.42377e-05	-1.21699	-1.1534
48404858	chr12:48404858:T:A	2.70998e-13	-1.58307	-0.933783	9.21749e-06	-1.03316	-0.884158	3.6961e-05	-1.0281	-0.920335
48404932	chr12:48404932:T:C	1.1804e-12	-2.90362e-10	-1.04536	2.19393e-05	-2.90362e-10	-1.05014	8.99608e-05	-2.90362e-10	-1.05892
48405219	chr12:48405219:G:A	1.02499e-11	-2.90362e-10	1.11605	0.000176886	-2.90362e-10	1.03709	0.00100294	-2.90362e-10	1.3524
48405362	chr12:48405362:G:C	2.86171e-12	-2.90362e-10	-0.159797	4.90677e-05	-2.90362e-10	-0.245216	0.000266987	-2.90362e-10	0.0289051
48405646	chr12:48405646:C:T	5.72015e-13	-1.70227	-0.0675367	9.11756e-06	-2.02775	0.0995355	3.83481e-05	-1.93489	0.0233031
48405793	chr12:48405793:C:G	1.05326e-12	-2.90362e-10	-1.15932	1.8996e-05	-2.90362e-10	-1.19419	8.46972e-05	-2.90362e-10	-1.11921
48406426	chr12:48406426:T:C	7.05148e-13	-1.56056	-2.70255e-10	1.93545e-05	-1.17549	-2.70255e-10	5.91539e-05	-1.47815	-2.70255e-10
48406800	chr12:48406800:A:G	5.12531e-12	-2.90362e-10	0.422977	0.000124803	-2.90362e-10	0.688316	0.000435183	-2.90362e-10	0.517471
48406896	chr12:48406896:G:A	1.0759e-12	-2.90362e-10	-1.13805	2.02263e-05	-2.90362e-10	-1.13143	8.25923e-05	-2.90362e-10	-1.14438
48406956	chr12:48406956:G:A	4.82062e-13	-1.9409	-2.70255e-10	8.67122e-06	-1.97841	-2.70255e-10	3.50231e-05	-2.00229	-2.70255e-10
48407121	chr12:48407121:A:T	1.49468e-13	-2.03016	-1.08173	2.82154e-06	-2.00228	-1.09886	1.32531e-05	-1.92659	-1.04747
48407259	chr12:48407259:C:A	5.81368e-13	-1.75359	-2.70255e-10	8.29971e-06	-2.0222	-2.70255e-10	3.63088e-05	-1.96624	-2.70255e-10
48407440	chr12:48407440:G:A	5.86196e-13	-1.70045	-0.0448691	9.33989e-06	-2.02787	0.123749	3.92771e-05	-1.93419	0.046533
48407746	chr12:48407746:A:C	1.05952e-12	-2.90362e-10	-1.1534	1.90789e-05	-2.90362e-10	-1.18983	8.53191e-05	-2.90362e-10	-1.1119
48407988	chr12:48407988:C:A	3.25282e-12	-2.90362e-10	-0.031693	5.86104e-05	-2.90362e-10	-0.0675062	0.00026065	-2.90362e-10	0.00488185
48408109	chr12:48408109:G:A	1.02852e-11	-2.90362e-10	1.11949	0.000177491	-2.90362e-10	1.0405	0.00100658	-2.90362e-10	1.35602
48408142	chr12:48408142:C:G	1.31417e-13	-2.03258	-1.20801	2.46329e-06	-2.02258	-1.21434	1.09811e-05	-1.96899	-1.19313
48408428	chr12:48408428:A:G	5.79199e-13	-1.70131	-0.0560117	9.22725e-06	-2.02796	0.111699	3.8847e-05	-1.9339	0.0352368
48408490	chr12:48408490:T:C	9.35349e-12	2.14689	-1.12235	0.00806694	5.99385	-1.13674	0.0004725	1.69372	-1.09397
48408492	chr12:48408492:G:A	9.95961e-13	-2.90362e-10	-1.21526	1.87553e-05	-2.90362e-10	-1.20694	7.77701e-05	-2.90362e-10	-1.20454
48408653	chr12:48408653:G:A	1.09136e-12	-2.90362e-10	-1.12379	2.03911e-05	-2.90362e-10	-1.12332	8.77612e-05	-2.90362e-10	-1.08368
48408877	chr12:48408877:A:G	7.89153e-12	-2.90362e-10	0.854575	0.000137532	-2.90362e-10	0.785439	0.000739363	-2.90362e-10	1.04749
48408944	chr12:48408944:C:T	1.72019e-12	-2.90362e-10	-0.668779	2.99115e-05	-2.90362e-10	-0.740176	0.000128886	-2.90362e-10	-0.699365
48408952	chr12:48408952:C:T	5.57575e-13	-1.68252	-0.112852	8.66647e-06	-2.02998	0.0510217	3.70002e-05	-1.9236	-0.0237758
48409020	chr12:48409020:C:T	1.97113e-12	-2.90362e-10	-0.532608	4.244e-05	-2.90362e-10	-0.390325	0.000146795	-2.90362e-10	-0.569261
48409261	chr12:48409261:C:T	1.01544e-12	-2.90362e-10	-1.1959	1.9369e-05	-2.90362e-10	-1.17474	8.15002e-05	-2.90362e-10	-1.15769
48409849	chr12:48409849:G:A	1.02499e-11	-2.90362e-10	1.11605	0.000176886	-2.90362e-10	1.03709	0.00100294	-2.90362e-10	1.3524
48409898	chr12:48409898:G:T	2.72964e-13	-1.55196	-0.957668	9.4212e-06	-0.985478	-0.909977	3.78381e-05	-0.98022	-0.94476
48410652	chr12:48410652:T:A	2.71992e-12	-2.90362e-10	-0.210612	5.88701e-05	-2.90362e-10	-0.0630839	0.000233072	-2.90362e-10	-0.106949
48410674	chr12:48410674:A:G	8.11777e-12	-2.90362e-10	0.882841	0.000141408	-2.90362e-10	0.813235	0.000761529	-2.90362e-10	1.07703
48411315	chr12:48411315:A:G	4.84517e-12	-2.90362e-10	0.366767	0.000117546	-2.90362e-10	0.628416	0.000410922	-2.90362e-10	0.460107
48411404	chr12:48411404:G:T	1.78301e-12	-2.90362e-10	-0.63291	3.05464e-05	-2.90362e-10	-0.719172	0.000141947	-2.90362e-10	-0.602844
48412326	chr12:48412326:A:G	9.77989e-13	-2.90362e-10	-1.23347	1.82732e-05	-2.90362e-10	-1.23298	7.55919e-05	-2.90362e-10	-1.23295
48412535	chr12:48412535:A:G	6.53256e-13	-1.637	-2.70255e-10	8.25739e-06	-2.02731	-2.70255e-10	3.78916e-05	-1.92357	-2.70255e-10
48412658	chr12:48412658:G:T	2.00675e-12	-2.90362e-10	-0.5147	4.33375e-05	-2.90362e-10	-0.3694	0.000149387	-2.90362e-10	-0.551754
48412738	chr12:48412738:G:T	5.94583e-13	-1.58674	-0.144369	8.36886e-06	-2.0308	0.0168983	3.85867e-05	-1.84665	-0.0587379
48414083	chr12:48414083:C:T	5.76052e-12	-2.90362e-10	0.539813	0.000100508	-2.90362e-10	0.471822	0.000532997	-2.90362e-10	0.720221
48414343	chr12:48414343:C:T	1.00638e-11	-2.90362e-10	1.09773	0.000176008	-2.90362e-10	1.03211	0.000993608	-2.90362e-10	1.34305
48414674	chr12:48414674:G:T	5.90262e-13	-1.66301	-0.0753968	9.00536e-06	-2.0316	0.0910068	3.89779e-05	-1.91045	0.0151526
48414709	chr12:48414709:G:A	5.87293e-13	-1.65554	-0.0879082	8.88151e-06	-2.03202	0.0775756	3.86439e-05	-1.90606	0.00215593
48414713	chr12:48414713:G:A	2.24833e-13	-2.03166	-0.671952	4.06319e-06	-2.02944	-0.707009	2.02326e-05	-1.98623	-0.564772
48414811	chr12:48414811:G:T	1.9663e-12	-2.90362e-10	-0.53506	4.23425e-05	-2.90362e-10	-0.392626	0.000146442	-2.90362e-10	-0.571666
48415144	chr12:48415144:C:T	3.17345e-12	-2.90362e-10	-0.0563954	5.71902e-05	-2.90362e-10	-0.0920347	0.000255389	-2.90362e-10	-0.0155086
48415216	chr12:48415216:CAAACAAAACCCA:C	1.40503e-12	-2.90362e-10	-0.871155	2.58895e-05	-2.90362e-10	-0.884579	0.00011166	-2.90362e-10	-0.842838
48415384	chr12:48415384:A:G	3.15257e-12	-2.90362e-10	-0.0629982	5.6827e-05	-2.90362e-10	-0.0984062	0.00025367	-2.90362e-10	-0.0222626
48415694	chr12:48415694:G:A	6.25496e-12	-2.90362e-10	0.62216	0.000109464	-2.90362e-10	0.557175	0.000580376	-2.90362e-10	0.80538
48415705	chr12:48415705:A:G	2.09042e-12	-2.90362e-10	-0.473849	4.12798e-05	-2.90362e-10	-0.418045	0.000164313	-2.90362e-10	-0.456522
48415738	chr12:48415738:C:A	7.55213e-12	-2.90362e-10	0.810614	0.000147433	-2.90362e-10	0.854956	0.000666187	-2.90362e-10	0.943275
48415751	chr12:48415751:A:G	1.77279e-12	-2.90362e-10	-0.638658	3.77748e-05	-2.90362e-10	-0.506775	0.000132369	-2.90362e-10	-0.672702
48416125	chr12:48416125:G:A	1.02437e-11	2.25813	-1.14269	0.00939228	6.16442	-1.15519	0.000522739	1.81777	-1.11699
48416238	chr12:48416238:C:G	1.34422e-12	-2.90362e-10	-0.915397	2.83308e-05	-2.90362e-10	-0.794466	0.000107333	-2.90362e-10	-0.882358
48416458	chr12:48416458:TTTGGTCAGTCAATA:T	9.82351e-13	-2.90362e-10	-1.22902	1.84757e-05	-2.90362e-10	-1.22196	7.64048e-05	-2.90362e-10	-1.22225
48416946	chr12:48416946:G:A	2.44979e-13	-1.71226	-0.905535	7.82429e-06	-1.2269	-0.854286	3.10577e-05	-1.23146	-0.890985
48416998	chr12:48416998:C:T	2.55889e-13	-1.65239	-0.921841	8.45738e-06	-1.13136	-0.872022	3.36038e-05	-1.13608	-0.907577
48417317	chr12:48417317:T:C	9.4756e-12	2.16906	-1.13155	0.0083474	6.03608	-1.14479	0.000485419	1.73105	-1.10433
48417594	chr12:48417594:C:T	9.7839e-13	-2.90362e-10	-1.23306	1.82697e-05	-2.90362e-10	-1.23317	7.60759e-05	-2.90362e-10	-1.22656
48417631	chr12:48417631:A:G	1.97722e-12	-2.90362e-10	-0.529521	3.99674e-05	-2.90362e-10	-0.450354	0.000158958	-2.90362e-10	-0.489653
48418416	chr12:48418416:G:A	8.55217e-12	-2.90362e-10	0.93497	0.000150593	-2.90362e-10	0.876163	0.000834923	-2.90362e-10	1.16904
48418816	chr12:48418816:A:T	9.77877e-13	-2.90362e-10	-1.23359	1.82626e-05	-2.90362e-10	-1.23356	7.57969e-05	-2.90362e-10	-1.23024
48418844	chr12:48418844:A:G	2.16574e-12	-2.90362e-10	-0.438453	4.186e-05	-2.90362e-10	-0.404086	0.000174611	-2.90362e-10	-0.395736
48419089	chr12:48419089:C:G	9.79111e-13	-2.90362e-10	-1.23232	1.83737e-05	-2.90362e-10	-1.2275	7.57419e-05	-2.90362e-10	-1.23096
48419095	chr12:48419095:T:C	9.79274e-13	-2.90362e-10	-1.23216	1.83803e-05	-2.90362e-10	-1.22714	7.57599e-05	-2.90362e-10	-1.23073
48419393	chr12:48419393:A:G	4.70966e-13	-1.96418	-2.70255e-10	1.06618e-05	-1.77175	-2.70255e-10	3.80161e-05	-1.92029	-2.70255e-10
48419535	chr12:48419535:C:T	2.44514e-13	-1.69328	-0.92642	8.02184e-06	-1.17948	-0.876771	3.18281e-05	-1.18555	-0.912397
48420030	chr12:48420030:A:G	1.18013e-12	-2.90362e-10	-1.04559	2.14508e-05	-2.90362e-10	-1.07266	8.9298e-05	-2.90362e-10	-1.06632
48420253	chr12:48420253:C:T	1.92626e-12	-2.90362e-10	-0.555634	3.56739e-05	-2.90362e-10	-0.563999	0.00017205	-2.90362e-10	-0.410513
48420373	chr12:48420373:G:T	2.52835e-13	-1.67874	-0.907496	8.24728e-06	-1.17213	-0.856407	3.27468e-05	-1.17646	-0.893034
48420586	chr12:48420586:C:T	2.74945e-13	-2.0241	-0.478296	4.90129e-06	-2.03291	-0.516012	2.43573e-05	-2.00705	-0.35842
48421660	chr12:48421660:G:T	1.00304e-12	-2.90362e-10	-1.20818	1.86742e-05	-2.90362e-10	-1.21127	7.69253e-05	-2.90362e-10	-1.21546
48421718	chr12:48421718:C:T	2.46415e-13	-1.74143	-0.870528	8.73177e-06	-1.17936	-0.792087	4.2153e-05	-0.958352	-0.858638
48421799	chr12:48421799:G:T	2.62032e-13	-1.65729	-0.893219	8.6754e-06	-1.13687	-0.84106	3.44254e-05	-1.14105	-0.878453
48421971	chr12:48421971:A:G	9.78532e-13	-2.90362e-10	-1.23292	1.82719e-05	-2.90362e-10	-1.23305	7.61067e-05	-2.90362e-10	-1.22616
48422583	chr12:48422583:A:G	9.78326e-13	-2.90362e-10	-1.23313	1.82729e-05	-2.90362e-10	-1.233	7.56591e-05	-2.90362e-10	-1.23206
48422668	chr12:48422668:T:C	1.12425e-12	-2.90362e-10	-1.0941	2.09977e-05	-2.90362e-10	-1.094	9.09024e-05	-2.90362e-10	-1.04851
48422680	chr12:48422680:T:C	1.28076e-12	-2.90362e-10	-0.963765	2.67644e-05	-2.90362e-10	-0.851345	0.00010203	-2.90362e-10	-0.93303
48423198	chr12:48423198:G:T	2.70903e-13	-1.29912	-1.21809	0.000140954	1.9952	-1.18518	2.99935e-05	-0.929874	-1.22744
48423684	chr12:48423684:A:G	2.52511e-13	-1.66846	-0.919053	8.2717e-06	-1.15657	-0.869012	3.28645e-05	-1.16118	-0.904718
48424060	chr12:48424060:A:G	2.58061e-12	-2.90362e-10	-0.263189	4.32103e-05	-2.90362e-10	-0.372338	0.000206837	-2.90362e-10	-0.226363
48424297	chr12:48424297:C:T	9.9897e-13	-2.90362e-10	-1.21225	1.86337e-05	-2.90362e-10	-1.21345	7.66509e-05	-2.90362e-10	-1.21903
48424613	chr12:48424613:G:A	1.34669e-12	-2.90362e-10	-0.913565	2.78095e-05	-2.90362e-10	-0.813041	0.000101628	-2.90362e-10	-0.936975
48424983	chr12:48424983:C:T	1.06299e-12	-2.90362e-10	-1.15013	1.91253e-05	-2.90362e-10	-1.18741	8.59432e-05	-2.90362e-10	-1.10461
48425311	chr12:48425311:T:C	1.01028e-12	-2.90362e-10	-1.20099	1.88001e-05	-2.90362e-10	-1.20456	7.7401e-05	-2.90362e-10	-1.2093
48425319	chr12:48425319:T:C	1.96699e-13	-1.6616	-1.17569	7.89457e-05	1.39548	-1.16513	2.90022e-05	-1.02002	-1.17091
48425352	chr12:48425352:T:C	1.54547e-13	-1.97784	-1.10063	3.06865e-06	-2.02096	-0.996224	1.34031e-05	-1.86642	-1.09639
48425409	chr12:48425409:G:A	9.77877e-13	-2.90362e-10	-1.23359	1.82624e-05	-2.90362e-10	-1.23357	7.57969e-05	-2.90362e-10	-1.23024
48425437	chr12:48425437:G:A	1.31974e-12	-0.933781	-2.70255e-10	4.54825e-05	-0.32109	-2.70255e-10	0.000106179	-0.893174	-2.70255e-10
48425552	chr12:48425552:C:A	2.71722e-13	-1.45076	-1.06343	0.00010979	1.57634	-1.01619	2.85853e-05	-1.13584	-1.06957
48425868	chr12:48425868:A:G	1.00848e-12	-2.90362e-10	-1.20277	1.87681e-05	-2.90362e-10	-1.20626	7.7279e-05	-2.90362e-10	-1.21087
48426207	chr12:48426207:T:G	1.05986e-12	-2.90362e-10	-1.15307	1.90795e-05	-2.90362e-10	-1.1898	8.56432e-05	-2.90362e-10	-1.10811
48426553	chr12:48426553:C:T	1.03822e-12	-1.1737	-2.70255e-10	1.34572e-05	-1.5389	-2.70255e-10	6.10438e-05	-1.4467	-2.70255e-10
48427151	chr12:48427151:G:C	2.85732e-13	-1.38959	-1.07433	0.000125996	1.72637	-1.02853	3.04897e-05	-1.0606	-1.08031
48427386	chr12:48427386:A:G	8.21134e-13	-1.40828	-2.70255e-10	1.23969e-05	-1.62097	-2.70255e-10	6.44544e-05	-1.39234	-2.70255e-10
48427593	chr12:48427593:C:T	2.4417e-13	-1.43897	-1.18214	3.40801e-06	-1.73199	-1.1803	1.37788e-05	-1.73029	-1.20487
48428411	chr12:48428411:T:A	2.49371e-13	-1.71126	-0.888775	7.98213e-06	-1.22467	-0.836542	3.16594e-05	-1.22944	-0.873821
48428482	chr12:48428482:A:G	1.00112e-12	-0.786669	-0.423422	3.47419e-05	-0.276161	-0.31431	4.03376e-05	-1.52284	-0.338168
48428526	chr12:48428526:G:A	9.77877e-13	-2.90362e-10	-1.23359	1.82624e-05	-2.90362e-10	-1.23357	7.57967e-05	-2.90362e-10	-1.23024
48428545	chr12:48428545:A:G	9.00999e-12	2.15833	-1.17121	0.00796224	6.02534	-1.18129	0.000459976	1.72228	-1.14941
48429091	chr12:48429091:G:A	2.97923e-13	-1.52496	-0.897174	0.000157385	1.74939	-0.82911	4.62667e-05	-0.827497	-0.896377
48429119	chr12:48429119:C:T	4.58689e-13	-1.9906	-2.70255e-10	8.26266e-06	-2.02667	-2.70255e-10	3.40058e-05	-2.03176	-2.70255e-10
48429148	chr12:48429148:G:A	1.76593e-12	-2.90362e-10	-0.642536	4.06021e-05	-2.90362e-10	-0.434597	0.00012928	-2.90362e-10	-0.696315
48429281	chr12:48429281:C:A	1.00241e-12	-2.90362e-10	-1.20881	1.86942e-05	-2.90362e-10	-1.21021	7.68662e-05	-2.90362e-10	-1.21623
48429447	chr12:48429447:A:G	9.78094e-13	-1.23336	-2.70255e-10	1.34516e-05	-1.53932	-2.70255e-10	7.59326e-05	-1.22845	-2.70255e-10
48430085	chr12:48430085:T:C	1.07573e-12	-2.90362e-10	-1.13822	1.92939e-05	-2.90362e-10	-1.17863	8.72383e-05	-2.90362e-10	-1.08965
48430093	chr12:48430093:A:G	1.3078e-12	-2.90362e-10	-0.94287	2.68374e-05	-2.90362e-10	-0.84862	9.89196e-05	-2.90362e-10	-0.963989
48430288	chr12:48430288:A:G	9.66474e-12	-2.90362e-10	1.05727	0.000168785	-2.90362e-10	0.990205	0.000944527	-2.90362e-10	1.29239
48430349	chr12:48430349:T:C	2.37617e-13	-1.72768	-0.920634	7.6201e-06	-1.2369	-0.87073	3.02255e-05	-1.24327	-0.906344
48430461	chr12:48430461:A:G	7.22389e-12	-2.90362e-10	0.766178	0.000126698	-2.90362e-10	0.703392	0.000694104	-2.90362e-10	0.984327
48430480	chr12:48430480:A:T	1.39478e-12	-2.90362e-10	-0.878477	2.88872e-05	-2.90362e-10	-0.775019	0.000105109	-2.90362e-10	-0.903302
48430491	chr12:48430491:G:A	8.97534e-12	-2.90362e-10	0.983266	0.000156862	-2.90362e-10	0.916951	0.00087388	-2.90362e-10	1.21465
48430761	chr12:48430761:T:C	4.74652e-12	1.57979	-1.23359	0.00339317	5.21543	-1.22433	0.000253945	1.21168	-1.23286
48430968	chr12:48430968:T:C	1.10121e-12	-2.90362e-10	-1.1148	1.96456e-05	-2.90362e-10	-1.16056	8.9754e-05	-2.90362e-10	-1.06122
48431357	chr12:48431357:T:C	9.78261e-13	-2.90362e-10	-1.23319	1.83019e-05	-2.90362e-10	-1.23142	7.55449e-05	-2.90362e-10	-1.23357
48431745	chr12:48431745:T:G	4.61017e-13	-1.98554	-2.70255e-10	8.31761e-06	-2.02004	-2.70255e-10	3.3976e-05	-2.03264	-2.70255e-10
48431866	chr12:48431866:A:G	2.15948e-12	-2.90362e-10	-0.44135	3.84533e-05	-2.90362e-10	-0.488973	0.000153181	-2.90362e-10	-0.526678
48431980	chr12:48431980:T:C	9.79244e-13	-2.90362e-10	-1.23219	1.83791e-05	-2.90362e-10	-1.2272	7.57564e-05	-2.90362e-10	-1.23077
48432303	chr12:48432303:G:A	5.56385e-12	-2.90362e-10	0.505075	0.000128709	-2.90362e-10	0.719134	0.00056199	-2.90362e-10	0.773188
48433012	chr12:48433012:A:T	8.46174e-12	-2.90362e-10	0.924339	0.000148247	-2.90362e-10	0.860461	0.000821962	-2.90362e-10	1.1534
48433389	chr12:48433389:A:G	2.40258e-13	-1.6939	-0.943354	8.19943e-06	-1.1394	-0.894951	3.17188e-05	-1.17144	-0.929945
48433534	chr12:48433534:G:A	5.67573e-12	1.38359	-0.858603	0.00383369	4.92881	-0.81565	0.000312885	0.974351	-0.786811
48433712	chr12:48433712:A:G	4.39837e-13	-2.03257	-2.70255e-10	8.3184e-06	-2.01995	-2.70255e-10	3.41029e-05	-2.02891	-2.70255e-10
48433737	chr12:48433737:G:A	1.53584e-11	-2.90362e-10	1.52045	0.000270156	-2.90362e-10	1.46058	0.00152239	-2.90362e-10	1.76974
48434190	chr12:48434190:A:G	3.0042e-13	-1.88577	-0.52802	5.47635e-06	-1.88014	-0.557839	2.29e-05	-2.01103	-0.416124
48434197	chr12:48434197:C:T	7.80473e-12	1.57712	-0.733605	0.00531776	5.12503	-0.684637	0.00042456	1.1509	-0.658138
48434332	chr12:48434332:G:A	1.11155e-12	-2.90362e-10	-1.10546	2.14202e-05	-2.90362e-10	-1.07408	9.14541e-05	-2.90362e-10	-1.04246
48435107	chr12:48435107:G:A	4.51418e-13	-0.90685	-1.09973	1.47688e-05	-0.399518	-1.04638	1.79561e-05	-1.58625	-1.08412
48435114	chr12:48435114:G:A	1.09911e-12	-2.90362e-10	-1.11672	1.9616e-05	-2.90362e-10	-1.16207	8.95471e-05	-2.90362e-10	-1.06353
48435142	chr12:48435142:A:G	1.26426e-12	-2.90362e-10	-0.976725	2.58124e-05	-2.90362e-10	-0.887563	9.5742e-05	-2.90362e-10	-0.996639
48435278	chr12:48435278:C:T	5.90434e-13	-1.73811	-2.70255e-10	8.59912e-06	-1.98676	-2.70255e-10	4.3498e-05	-1.78558	-2.70255e-10
48435287	chr12:48435287:G:GGT	9.91343e-13	-2.90362e-10	-1.21991	1.86503e-05	-2.90362e-10	-1.21256	7.635e-05	-2.90362e-10	-1.22297
48435518	chr12:48435518:C:T	8.16076e-12	1.68336	-0.795236	0.00591749	5.29675	-0.749504	0.000438236	1.24874	-0.724279
48435554	chr12:48435554:G:T	4.56329e-13	-1.23404	-0.761717	0.000187603	1.73167	-0.635757	6.18504e-05	-0.735528	-0.698049
48435637	chr12:48435637:C:T	1.32584e-13	-2.00199	-1.22976	2.54574e-06	-2.00063	-1.20337	1.11161e-05	-1.92076	-1.22914
48435790	chr12:48435790:G:C	1.14679e-12	-2.90362e-10	-1.07425	2.18069e-05	-2.90362e-10	-1.05619	9.14757e-05	-2.90362e-10	-1.04222
48435936	chr12:48435936:A:G	2.26855e-13	-1.76819	-0.926469	6.94314e-06	-1.32309	-0.877573	2.74966e-05	-1.33195	-0.912286
48435964	chr12:48435964:A:C	1.0477e-12	-2.90362e-10	-1.16462	1.89159e-05	-2.90362e-10	-1.19841	8.43763e-05	-2.90362e-10	-1.12301
48435969	chr12:48435969:G:A	4.53212e-12	-2.90362e-10	0.299975	8.63004e-05	-2.90362e-10	0.319416	0.000360917	-2.90362e-10	0.330352
48436122	chr12:48436122:A:G	7.57185e-12	1.61689	-0.803664	0.00531227	5.19753	-0.758175	0.000407116	1.18418	-0.733383
48436380	chr12:48436380:T:A	9.5782e-13	-0.728474	-0.525836	3.35241e-05	-0.200826	-0.425327	3.7856e-05	-1.47798	-0.446524
48436490	chr12:48436490:T:A	4.67042e-13	-0.873131	-1.09942	1.53688e-05	-0.359453	-1.04662	1.83487e-05	-1.56458	-1.08415
48436518	chr12:48436518:T:C	2.76039e-13	-1.86454	-0.633891	8.82535e-06	-1.47531	-0.485482	3.11193e-05	-1.47761	-0.642858
48436557	chr12:48436557:C:G	9.90583e-13	-2.90362e-10	-1.22068	1.84808e-05	-2.90362e-10	-1.22169	7.61302e-05	-2.90362e-10	-1.22585
48436788	chr12:48436788:C:T	2.44095e-13	-1.55886	-1.06255	7.29795e-06	-1.11798	-1.03284	2.12783e-05	-1.44686	-1.05375
48437283	chr12:48437283:C:T	1.14801e-12	-2.90362e-10	-1.07318	2.0339e-05	-2.90362e-10	-1.12588	9.42565e-05	-2.90362e-10	-1.01228
48437850	chr12:48437850:G:A	7.44e-12	1.4771	-0.681444	0.00496739	5.00226	-0.630025	0.000407208	1.05304	-0.60201
48437963	chr12:48437963:G:C	5.50185e-12	-2.90362e-10	0.49387	9.76057e-05	-2.90362e-10	0.442518	0.000528995	-2.90362e-10	0.712682
48437986	chr12:48437986:T:C	1.16843e-12	-2.90362e-10	-1.05555	2.25198e-05	-2.90362e-10	-1.02402	9.66687e-05	-2.90362e-10	-0.987006
48438029	chr12:48438029:T:C	1.0899e-12	-2.90362e-10	-1.12512	1.9488e-05	-2.90362e-10	-1.16862	8.86407e-05	-2.90362e-10	-1.0737
48438031	chr12:48438031:A:G	1.13602e-12	-2.90362e-10	-1.08368	2.19313e-05	-2.90362e-10	-1.0505	9.38429e-05	-2.90362e-10	-1.01667
48438485	chr12:48438485:C:T	1.33399e-12	-2.90362e-10	-0.923042	2.74672e-05	-2.90362e-10	-0.825427	0.000100687	-2.90362e-10	-0.946282
48438659	chr12:48438659:A:G	7.84968e-12	1.56785	-0.718591	0.005369	5.11886	-0.66888	0.000424535	1.13459	-0.641895
48438693	chr12:48438693:G:A	9.91891e-13	-2.90362e-10	-1.21936	1.83097e-05	-2.90362e-10	-1.23098	7.8176e-05	-2.90362e-10	-1.19933
48438927	chr12:48438927:C:T	8.13008e-12	-2.90362e-10	0.884356	0.000143459	-2.90362e-10	0.82763	0.000792148	-2.90362e-10	1.11645
48439140	chr12:48439140:T:G	4.40297e-13	-0.932923	-1.0986	1.41665e-05	-0.442682	-1.04486	1.7584e-05	-1.60842	-1.08289
48439157	chr12:48439157:T:G	1.08858e-12	-2.90362e-10	-1.12634	2.06408e-05	-2.90362e-10	-1.11115	8.63585e-05	-2.90362e-10	-1.09979
48439446	chr12:48439446:C:A	1.14384e-12	-2.90362e-10	-1.07683	2.21124e-05	-2.90362e-10	-1.04228	9.4681e-05	-2.90362e-10	-1.00778
48439552	chr12:48439552:G:A	5.58152e-12	0.508246	-2.70255e-10	3.11076e-05	-0.700965	-2.70255e-10	8.75949e-05	-1.08557	-2.70255e-10
48439639	chr12:48439639:T:C	4.46306e-13	-2.01797	-2.70255e-10	1.11531e-05	-1.7267	-2.70255e-10	4.07907e-05	-1.84984	-2.70255e-10
48439862	chr12:48439862:C:T	9.08875e-13	-0.707607	-0.599156	3.17377e-05	-0.179759	-0.501155	3.54952e-05	-1.46548	-0.523414
48440174	chr12:48440174:G:A	9.11329e-12	-2.90362e-10	0.998519	0.000159475	-2.90362e-10	0.93347	0.000888651	-2.90362e-10	1.23141
48440543	chr12:48440543:A:G	2.83736e-13	-1.89256	-0.578366	5.08884e-06	-1.8929	-0.618469	2.16844e-05	-2.01635	-0.465355
48440596	chr12:48440596:C:G	1.12549e-12	-2.90362e-10	-1.093	2.17218e-05	-2.90362e-10	-1.0601	9.28517e-05	-2.90362e-10	-1.02729
48441242	chr12:48441242:T:A	4.91289e-13	-1.92194	-2.70255e-10	9.54294e-06	-1.88262	-2.70255e-10	3.57411e-05	-1.982	-2.70255e-10
48441339	chr12:48441339:A:G	1.00224e-12	-2.90362e-10	-1.20897	1.89866e-05	-2.90362e-10	-1.19468	7.84984e-05	-2.90362e-10	-1.19522
48441771	chr12:48441771:T:C	2.91253e-13	-1.86476	-0.580018	5.21429e-06	-1.86657	-0.620445	2.188e-05	-2.00577	-0.466954
48443106	chr12:48443106:T:G	2.54845e-13	-1.34563	-1.23268	3.69087e-06	-1.59963	-1.23292	1.48371e-05	-1.64056	-1.22061
48443281	chr12:48443281:A:G	3.14637e-12	-2.90362e-10	-0.0649667	5.60392e-05	-2.90362e-10	-0.112367	0.000357802	-2.90362e-10	0.321685
48443312	chr12:48443312:G:A	1.65766e-13	-1.948	-1.06039	4.06037e-06	-1.71629	-1.02085	1.73215e-05	-1.64875	-1.0576
48443533	chr12:48443533:A:C	5.37771e-13	-2.0318	0.200262	1.6788e-05	-1.67549	0.357737	4.96083e-05	-1.97823	0.324089
48443708	chr12:48443708:T:C	1.89515e-13	-1.8954	-0.9791	4.89816e-06	-1.62349	-0.926064	2.09134e-05	-1.54638	-0.971525
48443751	chr12:48443751:A:G	3.6638e-13	-1.91464	-0.300654	6.84668e-06	-2.03061	-0.184044	2.9072e-05	-2.01889	-0.169628
48444140	chr12:48444140:A:G	3.13426e-12	-2.90362e-10	-0.0688233	5.6413e-05	-2.90362e-10	-0.105719	0.000323055	-2.90362e-10	0.219528
48444677	chr12:48444677:A:G	3.03886e-12	-2.90362e-10	-0.0997338	5.88295e-05	-2.90362e-10	-0.0637745	0.000247396	-2.90362e-10	-0.0473044
48444961	chr12:48444961:A:G	5.75011e-13	-1.91864	0.154062	1.49702e-05	-1.60372	0.171359	9.71875e-05	-1.52776	0.546104
48445029	chr12:48445029:G:A	1.01004e-12	-2.90362e-10	-1.20122	1.88457e-05	-2.90362e-10	-1.20213	7.74223e-05	-2.90362e-10	-1.20902
48445129	chr12:48445129:T:C	1.63413e-13	-1.87681	-1.14588	4.20671e-05	0.755142	-1.15429	2.04198e-05	-1.45065	-1.09114
48445186	chr12:48445186:T:A	4.23334e-13	-1.02928	-1.04153	0.000292005	2.52821	-0.989854	5.16327e-05	-0.572559	-1.04158
48445210	chr12:48445210:T:C	5.72206e-13	-1.92103	0.151557	1.4879e-05	-1.60771	0.169245	9.65198e-05	-1.53199	0.543441
48445346	chr12:48445346:G:A	2.96752e-12	-2.90362e-10	-0.12349	5.35081e-05	-2.90362e-10	-0.158584	0.000336772	-2.90362e-10	0.26111
48445618	chr12:48445618:C:T	3.96728e-13	-1.02285	-1.11287	0.000276356	2.5545	-1.07123	4.8808e-05	-0.559062	-1.11134
48446268	chr12:48446268:G:A	9.78001e-13	-2.90362e-10	-1.23346	1.8265e-05	-2.90362e-10	-1.23343	7.5571e-05	-2.90362e-10	-1.23322
48446564	chr12:48446564:C:T	1.76595e-12	-2.90362e-10	-0.642527	3.28809e-05	-2.90362e-10	-0.645524	0.000140115	-2.90362e-10	-0.615831
48446635	chr12:48446635:C:T	2.85767e-12	0.381975	-0.543184	0.00115121	3.48775	-0.577594	0.000178315	0.0691801	-0.443927
48446708	chr12:48446708:T:A	6.11627e-12	0.477899	0.121838	0.00274564	3.58851	0.190843	0.000394395	0.146924	0.272133
48447029	chr12:48447029:A:G	2.57416e-12	-2.90362e-10	-0.265691	4.65476e-05	-2.90362e-10	-0.297942	0.000280713	-2.90362e-10	0.0790365
48447274	chr12:48447274:G:A	3.82924e-13	-1.10572	-1.06542	0.000236457	2.34625	-1.0189	4.58251e-05	-0.669231	-1.06423
48448349	chr12:48448349:ACATAAATGTCT:A	5.04153e-13	-1.89609	-2.70255e-10	1.11975e-05	-1.72273	-2.70255e-10	4.49573e-05	-1.75258	-2.70255e-10
48448862	chr12:48448862:T:C	6.19251e-13	-1.69046	-2.70255e-10	2.2278e-05	-1.03482	-2.70255e-10	6.10939e-05	-1.44588	-2.70255e-10
48449168	chr12:48449168:A:G	2.43525e-13	-1.90503	-0.718724	6.34415e-06	-1.64664	-0.644249	2.66823e-05	-1.56853	-0.705769
48449257	chr12:48449257:C:A	1.10668e-12	-2.90362e-10	-1.10985	2.1045e-05	-2.90362e-10	-1.09176	8.46978e-05	-2.90362e-10	-1.11921
48449330	chr12:48449330:G:A	1.07046e-12	-1.61126	0.468135	1.36377e-05	-1.99926	0.473678	7.91373e-05	-1.99837	0.811255
48450468	chr12:48450468:A:G	1.60257e-12	-2.90362e-10	-0.739609	3.20683e-05	-2.90362e-10	-0.67055	0.000128096	-2.90362e-10	-0.705513
48450535	chr12:48450535:A:G	2.1523e-13	-1.51873	-1.22853	3.19793e-06	-1.74256	-1.23336	1.31031e-05	-1.77591	-1.20954
48450873	chr12:48450873:T:C	2.21117e-13	-1.48958	-1.2307	3.26662e-06	-1.72107	-1.23359	1.33031e-05	-1.7557	-1.2146
48451307	chr12:48451307:T:C	2.47053e-13	-1.90454	-0.70483	6.44778e-06	-1.64528	-0.629397	2.70994e-05	-1.56707	-0.691718
48451658	chr12:48451658:T:A	2.17186e-13	-1.50689	-1.23133	3.21529e-06	-1.73697	-1.23353	1.30963e-05	-1.76971	-1.21626
48451694	chr12:48451694:A:C	9.86588e-13	-2.90362e-10	-1.22472	1.84159e-05	-2.90362e-10	-1.2252	7.59213e-05	-2.90362e-10	-1.2286
48451865	chr12:48451865:T:C	5.81256e-12	0.433672	0.115134	0.00254077	3.52567	0.176134	0.000379605	0.107004	0.27383
48452142	chr12:48452142:A:G	1.27268e-12	-1.60297	0.632885	1.60991e-05	-2.00102	0.641364	9.51224e-05	-1.99643	0.9933
48452303	chr12:48452303:C:T	1.13689e-12	-2.90362e-10	-1.08292	2.22884e-05	-2.90362e-10	-1.03435	9.01101e-05	-2.90362e-10	-1.05726
48452480	chr12:48452480:C:A	1.04077e-12	-2.90362e-10	-1.17125	1.95413e-05	-2.90362e-10	-1.16589	8.0378e-05	-2.90362e-10	-1.17155
48452508	chr12:48452508:T:A	3.17599e-12	-2.90362e-10	-0.0555946	5.74391e-05	-2.90362e-10	-0.0876931	0.000358188	-2.90362e-10	0.322762
48452605	chr12:48452605:C:G	4.17787e-13	-1.04988	-1.03412	0.000282124	2.48349	-0.979564	5.09004e-05	-0.595106	-1.03332
48453219	chr12:48453219:T:C	1.32245e-12	-2.90362e-10	-0.93173	2.37962e-05	-2.90362e-10	-0.968891	9.97976e-05	-2.90362e-10	-0.955152
48453268	chr12:48453268:A:G	2.56709e-13	-1.9	-0.671021	6.73665e-06	-1.63763	-0.593225	2.82713e-05	-1.55894	-0.65751
48453748	chr12:48453748:A:T	7.47303e-12	0.916968	-0.116883	0.000604233	2.45028	-0.184734	0.000341763	0.117023	0.158797
48454459	chr12:48454459:C:T	2.32874e-13	-1.44115	-1.22732	3.37659e-06	-1.6885	-1.23305	1.38577e-05	-1.72253	-1.20693
48454461	chr12:48454461:T:C	2.55816e-13	-1.87759	-0.696925	6.8015e-06	-1.60034	-0.620936	2.87011e-05	-1.51765	-0.683713
48454477	chr12:48454477:A:G	4.26772e-12	-2.90362e-10	0.239864	7.66148e-05	-2.90362e-10	0.200372	0.000515396	-2.90362e-10	0.68664
48454857	chr12:48454857:A:G	6.51816e-13	-0.418339	-1.22087	1.6548e-05	-0.123398	-1.20875	1.7946e-05	-1.45535	-1.21558
48455544	chr12:48455544:A:G	4.09121e-12	-2.90362e-10	0.197625	7.34479e-05	-2.90362e-10	0.158158	0.000490907	-2.90362e-10	0.63796
48455717	chr12:48455717:G:C	5.04664e-12	-2.90362e-10	0.407507	8.92735e-05	-2.90362e-10	0.353288	0.000618813	-2.90362e-10	0.869508
48455745	chr12:48455745:G:A	1.73637e-12	-2.90362e-10	-0.659418	3.47765e-05	-2.90362e-10	-0.589475	0.000139189	-2.90362e-10	-0.622465
48455944	chr12:48455944:A:T	2.20908e-12	-2.90362e-10	-0.418637	3.73639e-05	-2.90362e-10	-0.517713	0.000176645	-2.90362e-10	-0.384154
48456017	chr12:48456017:C:T	4.44199e-13	-2.0227	-2.70255e-10	8.28274e-06	-2.02424	-2.70255e-10	3.59833e-05	-1.97524	-2.70255e-10
48456777	chr12:48456777:ACTAT:A	4.96433e-12	-2.90362e-10	0.391062	8.78441e-05	-2.90362e-10	0.337146	0.000607496	-2.90362e-10	0.851049
48457127	chr12:48457127:G:A	1.14447e-12	-2.90362e-10	-1.07628	2.14474e-05	-2.90362e-10	-1.07281	8.83402e-05	-2.90362e-10	-1.0771
48457283	chr12:48457283:GT:G	4.65466e-12	-2.90362e-10	0.326653	9.56821e-05	-2.90362e-10	0.422614	0.000403149	-2.90362e-10	0.44101
48457290	chr12:48457290:G:T	9.92376e-13	-2.90362e-10	-1.21887	1.83643e-05	-2.90362e-10	-1.22801	7.6331e-05	-2.90362e-10	-1.22322
48457422	chr12:48457422:C:T	8.83144e-13	-0.267026	-1.06846	8.286e-06	-1.0037	-1.02015	4.43098e-05	-0.651821	-1.11527
48457612	chr12:48457612:C:G	4.55685e-13	-1.99717	-2.70255e-10	9.16917e-06	-1.92257	-2.70255e-10	3.44706e-05	-2.01819	-2.70255e-10
48457644	chr12:48457644:A:G	2.46246e-13	-1.39327	-1.21937	3.51336e-06	-1.65224	-1.22961	1.45506e-05	-1.6885	-1.19216
48457658	chr12:48457658:C:T	9.85961e-13	-2.90362e-10	-1.22535	1.84046e-05	-2.90362e-10	-1.22582	7.58845e-05	-2.90362e-10	-1.22908
48457677	chr12:48457677:G:A	1.62171e-12	-2.90362e-10	-0.727737	3.09643e-05	-2.90362e-10	-0.705582	0.000131739	-2.90362e-10	-0.677472
48457854	chr12:48457854:C:T	2.42208e-13	-1.90421	-0.724965	6.40713e-06	-1.63172	-0.649287	2.71997e-05	-1.54428	-0.710808
48458039	chr12:48458039:G:A	9.17431e-12	0.423726	0.581466	0.00401798	3.50686	0.653259	0.000613445	0.0997538	0.761041
48458599	chr12:48458599:T:C	9.96847e-13	-2.90362e-10	-1.21437	1.8597e-05	-2.90362e-10	-1.21542	7.65516e-05	-2.90362e-10	-1.22033
48459409	chr12:48459409:A:AGT	7.33913e-13	-2.03187	0.511293	2.53423e-05	-1.58875	0.682811	7.1937e-05	-1.94082	0.658313
48459436	chr12:48459436:A:G	9.78784e-13	-2.90362e-10	-1.23266	1.82777e-05	-2.90362e-10	-1.23274	7.55833e-05	-2.90362e-10	-1.23306
48459456	chr12:48459456:G:C	9.01757e-13	-2.02833	0.7137	3.2661e-05	-1.54123	0.88899	9.05578e-05	-1.91862	0.866308
48459800	chr12:48459800:T:A	3.84793e-12	-2.90362e-10	0.13632	6.91086e-05	-2.90362e-10	0.0972611	0.000448972	-2.90362e-10	0.548665
48460007	chr12:48460007:C:T	5.14904e-13	-1.87499	-2.70255e-10	8.37531e-06	-2.01313	-2.70255e-10	3.47791e-05	-2.00928	-2.70255e-10
48460209	chr12:48460209:TG:T	1.00229e-12	-2.90362e-10	-1.20892	1.86958e-05	-2.90362e-10	-1.21012	7.69034e-05	-2.90362e-10	-1.21575
48460229	chr12:48460229:C:T	5.09619e-13	-0.892211	-0.993096	0.000407391	2.80488	-0.933524	6.38966e-05	-0.408432	-0.992599
48460373	chr12:48460373:C:T	4.07509e-12	-2.90362e-10	0.193678	7.32637e-05	-2.90362e-10	0.155647	0.000489117	-2.90362e-10	0.634306
48460460	chr12:48460460:G:A	2.52975e-13	-1.40288	-1.18279	3.5735e-06	-1.66015	-1.20472	1.52638e-05	-1.69603	-1.13679
48460582	chr12:48460582:T:A	1.6523e-12	-2.90362e-10	-0.709047	3.53122e-05	-2.90362e-10	-0.574188	0.000140858	-2.90362e-10	-0.610541
48460848	chr12:48460848:A:G	1.58592e-12	-2.90362e-10	-0.750047	2.75816e-05	-2.90362e-10	-0.821268	0.000127596	-2.90362e-10	-0.709428
48461080	chr12:48461080:T:C	1.09151e-12	-2.90362e-10	-1.12365	2.07067e-05	-2.90362e-10	-1.10796	8.6772e-05	-2.90362e-10	-1.09501
48461342	chr12:48461342:C:G	9.85707e-13	-2.90362e-10	-1.22561	1.84002e-05	-2.90362e-10	-1.22606	7.58716e-05	-2.90362e-10	-1.22925
48461457	chr12:48461457:A:G	3.84757e-12	-2.90362e-10	0.136227	6.92136e-05	-2.90362e-10	0.0987794	0.000457954	-2.90362e-10	0.568473
48461975	chr12:48461975:T:C	9.98322e-13	-2.90362e-10	-1.21289	1.86302e-05	-2.90362e-10	-1.21363	7.66461e-05	-2.90362e-10	-1.2191
48462289	chr12:48462289:T:C	9.94437e-13	-2.90362e-10	-1.21679	1.85588e-05	-2.90362e-10	-1.21747	7.63971e-05	-2.90362e-10	-1.22235
48462400	chr12:48462400:C:G	2.81772e-12	0.2906	-0.465885	0.00108109	3.34975	-0.502447	0.000178759	-0.0110945	-0.361161
48462422	chr12:48462422:G:A	9.41183e-13	-0.19832	-1.07351	8.69357e-06	-0.949357	-1.02648	4.69773e-05	-0.58879	-1.11984
48462659	chr12:48462659:G:A	9.83869e-13	-2.90362e-10	-1.22748	1.83667e-05	-2.90362e-10	-1.22788	7.57695e-05	-2.90362e-10	-1.2306
48462891	chr12:48462891:A:G	9.86541e-13	-2.90362e-10	-1.22477	1.84151e-05	-2.90362e-10	-1.22525	7.59189e-05	-2.90362e-10	-1.22863
48462990	chr12:48462990:G:A	2.4818e-13	-1.38875	-1.21607	3.53197e-06	-1.64883	-1.22773	1.46852e-05	-1.68491	-1.18654
48463102	chr12:48463102:G:A	9.95689e-13	-2.90362e-10	-1.21554	1.85832e-05	-2.90362e-10	-1.21616	7.64812e-05	-2.90362e-10	-1.22125
48463581	chr12:48463581:T:C	2.77755e-13	-1.89677	-0.595464	7.3474e-06	-1.63132	-0.51275	3.07433e-05	-1.5517	-0.580929
48463802	chr12:48463802:T:A	9.90731e-13	-2.90362e-10	-1.22053	1.84911e-05	-2.90362e-10	-1.22113	7.61686e-05	-2.90362e-10	-1.22535
48463905	chr12:48463905:A:G	9.95071e-13	-2.90362e-10	-1.21616	1.85705e-05	-2.90362e-10	-1.21684	7.64383e-05	-2.90362e-10	-1.22181
48464003	chr12:48464003:T:G	1.14941e-12	-2.90362e-10	-1.07197	2.28865e-05	-2.90362e-10	-1.00787	9.35681e-05	-2.90362e-10	-1.01961
48464219	chr12:48464219:G:A	9.91062e-13	-2.90362e-10	-1.22019	1.84972e-05	-2.90362e-10	-1.2208	7.61887e-05	-2.90362e-10	-1.22508
48464579	chr12:48464579:T:C	2.44588e-13	-1.40315	-1.21624	3.49319e-06	-1.65977	-1.22783	1.45231e-05	-1.69573	-1.18682
48464724	chr12:48464724:A:G	2.68818e-13	-1.867	-0.657932	7.2263e-06	-1.58157	-0.579116	3.04686e-05	-1.49741	-0.644191
48464865	chr12:48464865:T:C	1.266e-12	-2.90362e-10	-0.975354	2.483e-05	-2.90362e-10	-0.926363	0.000102567	-2.90362e-10	-0.927779
48464882	chr12:48464882:T:C	5.55588e-12	0.375971	0.12767	0.00237109	3.44327	0.189414	0.000366857	0.0589266	0.287751
48464887	chr12:48464887:C:A	9.84043e-13	-2.90362e-10	-1.2273	1.83741e-05	-2.90362e-10	-1.22747	7.5933e-05	-2.90362e-10	-1.22844
48465005	chr12:48465005:G:A	1.66888e-12	-2.90362e-10	-0.69906	3.6368e-05	-2.90362e-10	-0.544727	0.000134776	-2.90362e-10	-0.654684
48465129	chr12:48465129:C:A	1.21867e-12	-2.90362e-10	-1.01346	2.28898e-05	-2.90362e-10	-1.00773	9.53708e-05	-2.90362e-10	-1.00052
48465152	chr12:48465152:A:G	2.42344e-13	-1.40969	-1.21892	3.47117e-06	-1.6646	-1.22932	1.43935e-05	-1.70022	-1.1913
48465457	chr12:48465457:T:C	6.65011e-13	-1.61917	-2.70255e-10	9.81515e-06	-1.85449	-2.70255e-10	5.29235e-05	-1.58945	-2.70255e-10
48465654	chr12:48465654:A:C	9.84915e-13	-2.90362e-10	-1.22642	1.88443e-05	-2.90362e-10	-1.20221	7.57355e-05	-2.90362e-10	-1.23105
48465809	chr12:48465809:G:A	9.77946e-13	-2.90362e-10	-1.23352	1.8265e-05	-2.90362e-10	-1.23343	7.55679e-05	-2.90362e-10	-1.23326
48465971	chr12:48465971:T:A	1.01788e-12	-2.90362e-10	-1.19349	1.89686e-05	-2.90362e-10	-1.19563	7.79212e-05	-2.90362e-10	-1.2026
48466117	chr12:48466117:A:T	2.62568e-13	-1.86206	-0.686405	7.06129e-06	-1.57459	-0.609201	2.98445e-05	-1.48934	-0.672957
48466235	chr12:48466235:A:G	9.90731e-13	-2.90362e-10	-1.22053	1.84911e-05	-2.90362e-10	-1.22113	7.61686e-05	-2.90362e-10	-1.22535
48466408	chr12:48466408:G:A	1.03107e-12	-2.90362e-10	-1.18062	1.96789e-05	-2.90362e-10	-1.15887	8.12692e-05	-2.90362e-10	-1.16053
48466500	chr12:48466500:G:A	4.13887e-12	-2.90362e-10	0.209209	7.43917e-05	-2.90362e-10	0.170927	0.000497893	-2.90362e-10	0.65209
48466881	chr12:48466881:A:T	9.9238e-13	-2.90362e-10	-1.21886	1.85216e-05	-2.90362e-10	-1.21948	7.62701e-05	-2.90362e-10	-1.22402
48467888	chr12:48467888:T:A	4.45153e-13	-2.02055	-2.70255e-10	8.50685e-06	-1.99755	-2.70255e-10	3.69801e-05	-1.94792	-2.70255e-10
48468026	chr12:48468026:T:C	9.89307e-13	-2.90362e-10	-1.22197	1.84652e-05	-2.90362e-10	-1.22253	7.60822e-05	-2.90362e-10	-1.22648
48468078	chr12:48468078:G:A	9.86657e-13	-2.90362e-10	-1.22465	1.84169e-05	-2.90362e-10	-1.22515	7.59256e-05	-2.90362e-10	-1.22854
48468230	chr12:48468230:G:A	9.87577e-13	-2.90362e-10	-1.22372	1.84336e-05	-2.90362e-10	-1.22424	7.59794e-05	-2.90362e-10	-1.22783
48468455	chr12:48468455:A:G	2.27827e-13	-1.46204	-1.22835	3.32719e-06	-1.70298	-1.23331	1.36641e-05	-1.73454	-1.20898
48468589	chr12:48468589:TACA:T	5.53563e-13	-0.793941	-1.00865	0.00048672	3.00476	-0.955487	7.10383e-05	-0.290246	-1.00483
48468690	chr12:48468690:G:C	1.12947e-12	-2.90362e-10	-1.08946	2.14993e-05	-2.90362e-10	-1.0704	8.63315e-05	-2.90362e-10	-1.1001
48468755	chr12:48468755:T:A	6.2364e-13	-0.772269	-0.911128	0.000561426	3.03744	-0.84538	7.91627e-05	-0.270552	-0.916239
48468831	chr12:48468831:G:A	1.13692e-12	-2.90362e-10	-1.08289	2.14345e-05	-2.90362e-10	-1.07341	8.78351e-05	-2.90362e-10	-1.08283
48469114	chr12:48469114:A:G	9.89841e-13	-2.90362e-10	-1.22143	1.84747e-05	-2.90362e-10	-1.22202	7.61143e-05	-2.90362e-10	-1.22606
48469117	chr12:48469117:T:A	9.89841e-13	-2.90362e-10	-1.22143	1.84747e-05	-2.90362e-10	-1.22202	7.61143e-05	-2.90362e-10	-1.22606
48469135	chr12:48469135:A:G	2.65032e-13	-1.88155	-0.657575	7.0568e-06	-1.60569	-0.57874	2.96849e-05	-1.52384	-0.64382
48469214	chr12:48469214:G:T	9.78795e-13	-2.90362e-10	-1.23265	1.82779e-05	-2.90362e-10	-1.23273	7.55839e-05	-2.90362e-10	-1.23305
48469277	chr12:48469277:A:C	9.85122e-13	-1.2262	-2.70255e-10	3.07261e-05	-0.713304	-2.70255e-10	7.79096e-05	-1.20275	-2.70255e-10
48469369	chr12:48469369:A:T	9.78795e-13	-2.90362e-10	-1.23265	1.82779e-05	-2.90362e-10	-1.23273	7.55839e-05	-2.90362e-10	-1.23305
48469444	chr12:48469444:T:C	5.43043e-13	-0.84559	-0.976191	0.000418688	2.81652	-0.917808	6.60328e-05	-0.386984	-0.98116
48469532	chr12:48469532:CA:C	9.92177e-13	-2.90362e-10	-1.21907	1.85173e-05	-2.90362e-10	-1.21971	7.6257e-05	-2.90362e-10	-1.22419
48470055	chr12:48470055:T:C	5.88379e-12	0.486085	0.0749006	0.00256923	3.55196	0.160983	0.000377665	0.139994	0.235719
48470748	chr12:48470748:T:C	1.0224e-12	-2.90362e-10	-1.18907	1.9475e-05	-2.90362e-10	-1.16929	8.04624e-05	-2.90362e-10	-1.17051
48470833	chr12:48470833:T:G	2.02614e-12	-2.90362e-10	-0.505082	4.52682e-05	-2.90362e-10	-0.325812	0.00016497	-2.90362e-10	-0.452535
48471081	chr12:48471081:T:C	9.91952e-13	-2.90362e-10	-1.2193	1.85134e-05	-2.90362e-10	-1.21992	7.62432e-05	-2.90362e-10	-1.22437
48471400	chr12:48471400:T:C	1.11546e-11	-2.90362e-10	1.20064	0.000198527	-2.90362e-10	1.15251	0.00126769	-2.90362e-10	1.58666
48471429	chr12:48471429:A:G	7.28837e-12	0.291185	0.48388	0.00304165	3.32039	0.561351	0.000490159	-0.0176744	0.654108
48471718	chr12:48471718:C:T	2.50486e-13	-1.40463	-1.19094	3.54618e-06	-1.66177	-1.21078	1.50721e-05	-1.6973	-1.14815
48471843	chr12:48471843:C:T	6.08159e-12	0.45904	0.135011	0.00272375	3.5747	0.196646	0.000400574	0.13907	0.295533
48471977	chr12:48471977:T:C	2.63946e-13	-1.33459	-1.20864	3.70156e-06	-1.60652	-1.22315	1.54657e-05	-1.64492	-1.17475
48472226	chr12:48472226:C:T	8.84835e-13	-2.02509	0.691522	3.28133e-05	-1.51316	0.865577	8.97756e-05	-1.90421	0.843229
48472374	chr12:48472374:G:T	9.77885e-13	-2.90362e-10	-1.23358	1.8262e-05	-2.90362e-10	-1.23359	7.5545e-05	-2.90362e-10	-1.23357
48472536	chr12:48472536:T:G	9.91362e-13	-2.90362e-10	-1.21989	1.85025e-05	-2.90362e-10	-1.22051	7.62074e-05	-2.90362e-10	-1.22484
48472802	chr12:48472802:A:C	9.88884e-13	-2.90362e-10	-1.22239	1.84573e-05	-2.90362e-10	-1.22296	7.60567e-05	-2.90362e-10	-1.22682
48473256	chr12:48473256:C:T	9.87412e-13	-2.90362e-10	-1.22388	1.84301e-05	-2.90362e-10	-1.22443	7.59686e-05	-2.90362e-10	-1.22798
48473466	chr12:48473466:C:T	4.91012e-13	-1.9225	-2.70255e-10	1.43906e-05	-1.47184	-2.70255e-10	4.38453e-05	-1.77763	-2.70255e-10
48473755	chr12:48473755:T:C	8.84842e-13	-2.02422	0.690658	3.30412e-05	-1.5056	0.864933	9.00256e-05	-1.90064	0.842436
48474315	chr12:48474315:C:T	3.89764e-12	-2.90362e-10	0.149157	7.01457e-05	-2.90362e-10	0.112157	0.000464808	-2.90362e-10	0.583328
48474439	chr12:48474439:G:A	5.52988e-13	-1.80363	-2.70255e-10	8.2349e-06	-2.03004	-2.70255e-10	3.53696e-05	-1.99244	-2.70255e-10
48474635	chr12:48474635:G:A	9.97721e-13	-2.90362e-10	-1.2135	1.86189e-05	-2.90362e-10	-1.21424	7.6607e-05	-2.90362e-10	-1.21961
48474688	chr12:48474688:G:C	2.17949e-12	-2.90362e-10	-0.432125	4.59974e-05	-2.90362e-10	-0.309833	0.00016289	-2.90362e-10	-0.465221
48474745	chr12:48474745:C:T	9.83934e-13	-2.90362e-10	-1.22741	1.83674e-05	-2.90362e-10	-1.22784	7.5773e-05	-2.90362e-10	-1.23055
48474909	chr12:48474909:C:T	1.12954e-12	-2.90362e-10	-1.08941	2.05782e-05	-2.90362e-10	-1.11418	8.60384e-05	-2.90362e-10	-1.1035
48475284	chr12:48475284:A:G	1.68014e-12	-2.90362e-10	-0.692339	2.96595e-05	-2.90362e-10	-0.748636	0.000137018	-2.90362e-10	-0.63818
48475300	chr12:48475300:A:AAG	9.95134e-13	-2.90362e-10	-1.21609	1.85712e-05	-2.90362e-10	-1.21681	7.6442e-05	-2.90362e-10	-1.22176
48476039	chr12:48476039:G:T	2.69012e-12	-2.90362e-10	-0.221628	4.87979e-05	-2.90362e-10	-0.250731	0.000296104	-2.90362e-10	0.132416
48476196	chr12:48476196:G:C	9.93687e-13	-2.90362e-10	-1.21755	1.8545e-05	-2.90362e-10	-1.21822	7.63513e-05	-2.90362e-10	-1.22295
48476279	chr12:48476279:C:G	2.44025e-13	-1.86165	-0.760049	6.54894e-06	-1.57079	-0.688323	2.78017e-05	-1.48608	-0.747117
48476459	chr12:48476459:T:G	9.84443e-13	-2.90362e-10	-1.22689	1.83765e-05	-2.90362e-10	-1.22735	7.58003e-05	-2.90362e-10	-1.23019
48476510	chr12:48476510:G:T	9.86459e-13	-2.90362e-10	-1.22485	1.84129e-05	-2.90362e-10	-1.22537	7.59139e-05	-2.90362e-10	-1.2287
48476925	chr12:48476925:C:T	2.74943e-13	-1.87362	-0.628789	7.37234e-06	-1.59263	-0.548055	3.10054e-05	-1.50943	-0.614704
48477204	chr12:48477204:C:T	1.00206e-12	-2.90362e-10	-1.20916	1.86974e-05	-2.90362e-10	-1.21003	7.68843e-05	-2.90362e-10	-1.21599
48477219	chr12:48477219:G:C	9.95236e-13	-2.90362e-10	-1.21599	1.85741e-05	-2.90362e-10	-1.21665	7.64484e-05	-2.90362e-10	-1.22168
48477236	chr12:48477236:C:T	9.91705e-13	-2.90362e-10	-1.21954	1.85086e-05	-2.90362e-10	-1.22018	7.6228e-05	-2.90362e-10	-1.22457
48477673	chr12:48477673:T:C	9.90823e-13	-2.90362e-10	-1.22043	1.84926e-05	-2.90362e-10	-1.22105	7.6174e-05	-2.90362e-10	-1.22528
48477871	chr12:48477871:A:G	9.90768e-13	-2.90362e-10	-1.22049	1.84915e-05	-2.90362e-10	-1.22111	7.61707e-05	-2.90362e-10	-1.22532
48477902	chr12:48477902:C:T	2.64608e-13	-1.88143	-0.659294	7.04342e-06	-1.60575	-0.580573	2.96356e-05	-1.52375	-0.645565
48477981	chr12:48477981:T:C	9.92821e-13	-2.90362e-10	-1.21842	1.85289e-05	-2.90362e-10	-1.21909	7.62971e-05	-2.90362e-10	-1.22366
48478641	chr12:48478641:C:A	2.85941e-12	0.35895	-0.519549	0.00110719	3.42781	-0.556641	0.000178026	0.0423936	-0.418762
48478765	chr12:48478765:A:G	3.87779e-12	-2.90362e-10	0.14405	6.97876e-05	-2.90362e-10	0.107038	0.000462106	-2.90362e-10	0.577499
48478807	chr12:48478807:C:T	9.91569e-13	-2.90362e-10	-1.21968	1.85058e-05	-2.90362e-10	-1.22034	7.62195e-05	-2.90362e-10	-1.22468
48479179	chr12:48479179:A:G	9.90836e-13	-2.90362e-10	-1.22042	1.84925e-05	-2.90362e-10	-1.22105	7.6174e-05	-2.90362e-10	-1.22527
48479214	chr12:48479214:G:A	1.88221e-13	-1.8461	-1.03525	2.96326e-06	-2.02872	-1.02341	1.21155e-05	-2.02591	-1.0379
48479222	chr12:48479222:T:C	9.84484e-13	-2.90362e-10	-1.22685	1.83774e-05	-2.90362e-10	-1.22729	7.58028e-05	-2.90362e-10	-1.23016
48479326	chr12:48479326:C:G	2.48856e-13	-1.91959	-0.68251	6.49393e-06	-1.66222	-0.60533	2.71709e-05	-1.58709	-0.669059
48479608	chr12:48479608:T:G	2.53004e-13	-1.92598	-0.659581	6.50936e-06	-1.68416	-0.581015	2.72089e-05	-1.60887	-0.645885
48479901	chr12:48479901:T:A	9.95104e-13	-2.90362e-10	-1.21612	1.85706e-05	-2.90362e-10	-1.21684	7.644e-05	-2.90362e-10	-1.22179
48479953	chr12:48479953:G:A	3.90154e-12	-2.90362e-10	0.150157	7.02033e-05	-2.90362e-10	0.112978	0.000465372	-2.90362e-10	0.584542
48480124	chr12:48480124:T:C	9.92021e-13	-2.90362e-10	-1.21923	1.85144e-05	-2.90362e-10	-1.21987	7.62477e-05	-2.90362e-10	-1.22431
48480139	chr12:48480139:T:G	2.63001e-13	-1.88752	-0.659294	6.97338e-06	-1.61574	-0.580573	2.93124e-05	-1.53472	-0.645565
48480352	chr12:48480352:G:A	9.88813e-13	-2.90362e-10	-1.22247	1.8456e-05	-2.90362e-10	-1.22303	7.60525e-05	-2.90362e-10	-1.22687
48480452	chr12:48480452:TTAAC:T	1.00037e-12	-2.90362e-10	-1.21085	1.86655e-05	-2.90362e-10	-1.21174	7.67746e-05	-2.90362e-10	-1.21742
48480939	chr12:48480939:AT:A	2.62677e-13	-1.88875	-0.659294	6.9596e-06	-1.61772	-0.580573	2.92542e-05	-1.53671	-0.645565
48480980	chr12:48480980:C:T	2.3127e-13	-1.45336	-1.22203	3.35139e-06	-1.69814	-1.2309	1.38682e-05	-1.732	-1.1967
48481108	chr12:48481108:T:C	9.94528e-13	-2.90362e-10	-1.2167	1.85606e-05	-2.90362e-10	-1.21738	7.64037e-05	-2.90362e-10	-1.22226
48481392	chr12:48481392:A:G	9.97459e-13	-2.90362e-10	-1.21376	1.86145e-05	-2.90362e-10	-1.21448	7.65901e-05	-2.90362e-10	-1.21983
48482297	chr12:48482297:G:C	1.00541e-12	-2.90362e-10	-1.20582	1.87289e-05	-2.90362e-10	-1.20835	7.70387e-05	-2.90362e-10	-1.21399
48482429	chr12:48482429:C:T	2.65204e-13	-1.90587	-0.632604	7.01604e-06	-1.6382	-0.552021	2.9339e-05	-1.56077	-0.61861
48482440	chr12:48482440:T:C	4.39903e-13	-1.31072	-0.721697	6.18508e-06	-1.65537	-0.660912	2.57508e-05	-1.68785	-0.621983
48483043	chr12:48483043:C:T	6.40207e-13	-1.65718	-2.70255e-10	9.59792e-06	-1.87687	-2.70255e-10	5.10434e-05	-1.62562	-2.70255e-10
48483119	chr12:48483119:T:G	2.98601e-13	-1.31767	-1.10219	4.08278e-06	-1.59614	-1.13549	1.80157e-05	-1.63013	-1.03693
48483183	chr12:48483183:C:T	1.00627e-12	-2.90362e-10	-1.20497	1.87443e-05	-2.90362e-10	-1.20753	7.70928e-05	-2.90362e-10	-1.21329
48483410	chr12:48483410:T:C	1.00681e-12	-2.90362e-10	-1.20442	1.87538e-05	-2.90362e-10	-1.20702	7.71284e-05	-2.90362e-10	-1.21282
48483617	chr12:48483617:G:A	6.87654e-13	-0.674506	-0.911178	0.000684939	3.23632	-0.84541	8.96674e-05	-0.145909	-0.91628
48484153	chr12:48484153:C:A	1.83927e-12	-2.90362e-10	-0.601844	3.69601e-05	-2.90362e-10	-0.528577	0.0001477	-2.90362e-10	-0.563111
48484179	chr12:48484179:G:A	1.00953e-12	-2.90362e-10	-1.20173	1.88022e-05	-2.90362e-10	-1.20444	7.73052e-05	-2.90362e-10	-1.21053
48484183	chr12:48484183:G:A	9.97458e-13	-2.90362e-10	-1.21376	1.89849e-05	-2.90362e-10	-1.19477	7.65572e-05	-2.90362e-10	-1.22026
48484272	chr12:48484272:C:T	1.56453e-12	-2.90362e-10	-0.763627	2.98566e-05	-2.90362e-10	-0.742013	0.000124219	-2.90362e-10	-0.736246
48484617	chr12:48484617:C:T	6.40146e-13	-1.65727	-2.70255e-10	9.60136e-06	-1.87651	-2.70255e-10	5.10814e-05	-1.62487	-2.70255e-10
48484658	chr12:48484658:T:C	1.00646e-12	-2.90362e-10	-1.20478	1.87476e-05	-2.90362e-10	-1.20735	7.71062e-05	-2.90362e-10	-1.21311
48485174	chr12:48485174:T:C	1.00141e-12	-2.90362e-10	-1.20981	1.86576e-05	-2.90362e-10	-1.21217	7.67847e-05	-2.90362e-10	-1.21729
48485667	chr12:48485667:G:A	2.7267e-13	-1.83703	-0.673678	7.44896e-06	-1.53445	-0.595894	3.15407e-05	-1.44688	-0.660138
48485750	chr12:48485750:C:T	1.24196e-12	-2.90362e-10	-0.994526	2.3736e-05	-2.90362e-10	-0.971425	9.46372e-05	-2.90362e-10	-1.00825
48485791	chr12:48485791:A:G	2.64748e-13	-1.84867	-0.691524	7.17456e-06	-1.55302	-0.614854	3.03574e-05	-1.46707	-0.67819
48485914	chr12:48485914:T:A	1.01518e-12	-2.90362e-10	-1.19614	1.89033e-05	-2.90362e-10	-1.19908	7.76774e-05	-2.90362e-10	-1.20573
48486059	chr12:48486059:T:C	4.52508e-13	-2.00416	-2.70255e-10	9.31476e-06	-1.90682	-2.70255e-10	3.47579e-05	-2.00989	-2.70255e-10
48486061	chr12:48486061:G:A	4.3992e-13	-2.03238	-2.70255e-10	1.60936e-05	-1.35999	-2.70255e-10	5.68334e-05	-1.51817	-2.70255e-10
48486307	chr12:48486307:C:G	1.00189e-12	-2.90362e-10	-1.20933	1.86876e-05	-2.90362e-10	-1.21056	7.68465e-05	-2.90362e-10	-1.21649
48486598	chr12:48486598:A:G	1.40588e-13	-2.00226	-1.17088	5.43407e-06	-1.31238	-1.13335	1.28192e-05	-1.79684	-1.21051
48486767	chr12:48486767:T:C	1.6694e-13	-1.78205	-1.21929	2.52892e-06	-2.01365	-1.19698	9.95436e-06	-2.02798	-1.2323
48486940	chr12:48486940:C:T	2.80334e-13	-1.32531	-1.15768	3.87301e-06	-1.60187	-1.18251	1.67238e-05	-1.63571	-1.10575
48487695	chr12:48487695:A:C	9.924e-13	-1.21884	-2.70255e-10	3.04886e-05	-0.721064	-2.70255e-10	7.78789e-05	-1.20314	-2.70255e-10
48487709	chr12:48487709:A:G	6.48846e-13	-0.635976	-1.0078	0.000773743	3.46334	-0.950513	9.05547e-05	-0.0460996	-1.00624
48487878	chr12:48487878:C:T	9.07431e-13	-2.01717	0.708817	3.53703e-05	-1.45819	0.88565	9.43337e-05	-1.87423	0.862777
48488230	chr12:48488230:G:A	1.013e-12	-2.90362e-10	-1.1983	1.8864e-05	-2.90362e-10	-1.20116	7.7532e-05	-2.90362e-10	-1.2076
48488779	chr12:48488779:C:A	4.72121e-12	0.221927	0.118923	0.00189553	3.22885	0.179989	0.000318699	-0.0727447	0.278697
48488976	chr12:48488976:CT:C	1.30265e-13	-2.03152	-1.21788	2.43042e-06	-2.03256	-1.2178	1.02117e-05	-2.0121	-1.22266
48489183	chr12:48489183:T:C	3.59492e-12	-2.90362e-10	0.068306	6.53744e-05	-2.90362e-10	0.0417138	0.000426529	-2.90362e-10	0.497386
48489229	chr12:48489229:T:C	1.60104e-13	-1.82221	-1.22093	2.49743e-06	-2.02348	-1.19968	9.90878e-06	-2.03211	-1.23276
48489237	chr12:48489237:G:T	3.20856e-13	-1.18179	-1.16619	4.27403e-06	-1.4978	-1.18807	1.83196e-05	-1.53488	-1.11545
48489528	chr12:48489528:T:C	9.21606e-13	-2.01165	0.718794	3.68549e-05	-1.42733	0.895901	9.68951e-05	-1.85777	0.873103
48489929	chr12:48489929:T:C	2.75767e-12	-2.90362e-10	-0.19683	4.76732e-05	-2.90362e-10	-0.274048	0.000203657	-2.90362e-10	-0.24186
48490173	chr12:48490173:G:A	3.77741e-12	-2.90362e-10	0.117823	6.79993e-05	-2.90362e-10	0.0810792	0.000447895	-2.90362e-10	0.546262
48490746	chr12:48490746:A:G	1.02788e-12	-2.90362e-10	-1.18372	1.94057e-05	-2.90362e-10	-1.17285	7.88516e-05	-2.90362e-10	-1.19073
48490752	chr12:48490752:G:C	1.41664e-13	-1.97123	-1.19428	7.00285e-06	-1.02794	-1.16416	1.39923e-05	-1.69588	-1.22391
48490753	chr12:48490753:T:C	1.00449e-12	-2.90362e-10	-1.20674	1.87116e-05	-2.90362e-10	-1.20927	7.69785e-05	-2.90362e-10	-1.21477
48490827	chr12:48490827:C:T	1.61945e-13	-1.8868	-1.14491	2.48812e-06	-2.03026	-1.19663	1.42919e-05	-1.75155	-1.14705
48491001	chr12:48491001:C:T	3.37539e-12	-2.90362e-10	0.0052966	6.14259e-05	-2.90362e-10	-0.0205862	0.000396579	-2.90362e-10	0.424579
48491392	chr12:48491392:A:G	1.375e-12	-2.90362e-10	-0.892763	2.58477e-05	-2.90362e-10	-0.886198	0.000107923	-2.90362e-10	-0.876875
48491561	chr12:48491561:A:G	1.82449e-12	-2.90362e-10	-0.609917	3.08298e-05	-2.90362e-10	-0.709937	0.000183144	-2.90362e-10	-0.348022
48491566	chr12:48491566:T:C	6.05264e-13	-1.71331	-2.70255e-10	9.82532e-06	-1.85346	-2.70255e-10	3.50525e-05	-2.00145	-2.70255e-10
48491909	chr12:48491909:T:C	3.30353e-13	-1.16635	-1.15246	5.29333e-06	-1.29282	-1.17915	2.00001e-05	-1.46346	-1.0991
48492181	chr12:48492181:C:A	1.21858e-12	-2.90362e-10	-1.01353	2.15954e-05	-2.90362e-10	-1.06594	0.000101633	-2.90362e-10	-0.936927
48492314	chr12:48492314:C:T	5.0051e-13	-1.90334	-2.70255e-10	8.47231e-06	-2.00161	-2.70255e-10	3.44273e-05	-2.01945	-2.70255e-10
48492328	chr12:48492328:C:G	3.42865e-12	-2.90362e-10	0.0209517	6.23906e-05	-2.90362e-10	-0.00500276	0.000403802	-2.90362e-10	0.442628
48492378	chr12:48492378:A:C	1.01038e-12	-2.90362e-10	-1.20088	1.88161e-05	-2.90362e-10	-1.2037	7.73583e-05	-2.90362e-10	-1.20985
48492498	chr12:48492498:A:G	1.02523e-12	-2.90362e-10	-1.18629	1.90821e-05	-2.90362e-10	-1.18967	7.83421e-05	-2.90362e-10	-1.19721
48492701	chr12:48492701:C:T	1.76205e-13	-1.7256	-1.22172	2.67769e-06	-1.95326	-1.20021	1.0123e-05	-2.01053	-1.23295
48492712	chr12:48492712:G:A	1.00815e-12	-2.90362e-10	-1.20309	1.87769e-05	-2.90362e-10	-1.20579	7.72136e-05	-2.90362e-10	-1.21172
48493336	chr12:48493336:A:C	2.53874e-13	-1.86361	-0.718521	6.80387e-06	-1.57708	-0.643849	2.87756e-05	-1.4933	-0.705467
48493517	chr12:48493517:G:A	1.01785e-12	-2.90362e-10	-1.19352	1.89494e-05	-2.90362e-10	-1.19665	7.78496e-05	-2.90362e-10	-1.20352
48493810	chr12:48493810:A:G	2.97708e-11	-2.90362e-10	2.18231	0.000759846	-2.90362e-10	2.4947	0.00338841	-2.90362e-10	2.56982
48493885	chr12:48493885:G:A	1.21674e-12	-2.90362e-10	-1.01504	2.17459e-05	-2.90362e-10	-1.05899	9.68321e-05	-2.90362e-10	-0.985318
48494048	chr12:48494048:G:A	1.013e-12	-2.90362e-10	-1.1983	1.94859e-05	-2.90362e-10	-1.16873	7.60882e-05	-2.90362e-10	-1.2264
48494052	chr12:48494052:C:G	1.01152e-12	-2.90362e-10	-1.19976	1.94464e-05	-2.90362e-10	-1.17076	7.60329e-05	-2.90362e-10	-1.22713
48494191	chr12:48494191:T:C	1.76386e-13	-1.72913	-1.21717	2.69289e-06	-1.95501	-1.1928	1.01305e-05	-2.01115	-1.23159
48494214	chr12:48494214:T:C	3.57724e-13	-1.08609	-1.15312	5.64086e-06	-1.22925	-1.17913	2.11836e-05	-1.40622	-1.09885
48494333	chr12:48494333:CTT:C	1.02507e-12	-2.90362e-10	-1.18645	1.93856e-05	-2.90362e-10	-1.17389	7.86434e-05	-2.90362e-10	-1.19337
48494374	chr12:48494374:A:C	3.47431e-12	-2.90362e-10	0.0341804	6.26144e-05	-2.90362e-10	-0.00142164	0.000406872	-2.90362e-10	0.450202
48494811	chr12:48494811:C:T	9.48354e-13	-0.212169	-1.05207	0.00130099	4.03581	-1.00334	0.000130983	0.37271	-1.05594
48494821	chr12:48494821:T:G	2.74191e-12	-2.90362e-10	-0.202559	4.73994e-05	-2.90362e-10	-0.279808	0.00020251	-2.90362e-10	-0.247506
48494906	chr12:48494906:C:G	1.17957e-12	0.182408	-1.22848	0.00590318	5.77472	-1.22989	0.00043054	1.73702	-1.23027
48494960	chr12:48494960:G:A	4.85749e-12	-2.90362e-10	0.369306	8.83017e-05	-2.90362e-10	0.342341	0.000602622	-2.90362e-10	0.842995
48494961	chr12:48494961:A:T	4.66463e-12	-2.90362e-10	0.328793	8.48131e-05	-2.90362e-10	0.302033	0.00057542	-2.90362e-10	0.796805
48495454	chr12:48495454:T:C	4.1924e-13	-0.848553	-1.23197	0.000103811	1.72738	-1.22323	3.45677e-05	-0.782075	-1.2333
48495455	chr12:48495455:G:A	8.67686e-12	0.949445	-2.70255e-10	4.29895e-05	-0.377463	-2.70255e-10	0.000116335	-0.801821	-2.70255e-10
48495880	chr12:48495880:C:T	1.11554e-12	-2.90362e-10	-1.10187	2.1465e-05	-2.90362e-10	-1.07199	9.10059e-05	-2.90362e-10	-1.04737
48495968	chr12:48495968:A:T	1.01666e-12	-2.90362e-10	-1.19469	1.92092e-05	-2.90362e-10	-1.18303	7.80286e-05	-2.90362e-10	-1.20122
48496125	chr12:48496125:G:A	7.52613e-13	-0.706367	-0.789052	9.00412e-06	-1.0993	-0.84143	3.90371e-05	-1.23322	-0.660566
48496609	chr12:48496609:A:G	5.68983e-13	-1.77512	-2.70255e-10	8.27469e-06	-2.02522	-2.70255e-10	3.59087e-05	-1.97732	-2.70255e-10
48496655	chr12:48496655:A:G	9.79596e-13	-2.90362e-10	-1.23183	1.83045e-05	-2.90362e-10	-1.23127	7.57569e-05	-2.90362e-10	-1.23077
48496773	chr12:48496773:T:C	1.12667e-12	-2.90362e-10	-1.09195	2.04863e-05	-2.90362e-10	-1.11866	9.34335e-05	-2.90362e-10	-1.02105
48497103	chr12:48497103:T:C	6.9816e-13	-0.805245	-0.765278	8.42543e-06	-1.18412	-0.823044	3.69722e-05	-1.31217	-0.63596
48497136	chr12:48497136:G:A	2.17487e-11	-2.90362e-10	1.86834	0.000414542	-2.90362e-10	1.88876	0.00363384	-2.90362e-10	2.63975
48497212	chr12:48497212:C:A	7.27629e-13	-0.803567	-0.725611	8.76315e-06	-1.18205	-0.785816	3.87457e-05	-1.31	-0.591273
48497231	chr12:48497231:T:C	1.12419e-12	-2.90362e-10	-1.09415	2.04487e-05	-2.90362e-10	-1.1205	9.31846e-05	-2.90362e-10	-1.02371
48497305	chr12:48497305:A:G	1.00039e-12	-2.90362e-10	-1.21083	1.91981e-05	-2.90362e-10	-1.1836	7.67267e-05	-2.90362e-10	-1.21805
48497315	chr12:48497315:G:T	1.15907e-12	-2.90362e-10	-1.0636	2.10169e-05	-2.90362e-10	-1.09309	9.67153e-05	-2.90362e-10	-0.986524
48497446	chr12:48497446:G:A	1.13619e-12	-2.90362e-10	-1.08353	2.18996e-05	-2.90362e-10	-1.05195	9.29862e-05	-2.90362e-10	-1.02584
48497454	chr12:48497454:T:C	1.96103e-13	-1.61718	-1.22315	0.000300599	2.7969	-1.22954	5.71321e-05	-0.313774	-1.19916
48497623	chr12:48497623:C:T	1.14751e-12	-2.90362e-10	-1.07362	2.21469e-05	-2.90362e-10	-1.04072	9.40463e-05	-2.90362e-10	-1.01451
48497764	chr12:48497764:G:A	3.05164e-13	-1.79585	-0.60227	8.89695e-05	0.973546	-0.623671	4.63749e-05	-1.25286	-0.468673
48497790	chr12:48497790:G:A	4.68395e-13	-1.96966	-2.70255e-10	8.41512e-06	-2.00839	-2.70255e-10	3.75812e-05	-1.93179	-2.70255e-10
48498649	chr12:48498649:T:C	3.38725e-11	-2.90362e-10	2.31139	0.000653522	-2.90362e-10	2.34396	0.00596544	-2.90362e-10	3.13544
48498668	chr12:48498668:T:C	4.28023e-11	-2.90362e-10	2.54538	0.000814705	-2.90362e-10	2.56441	0.00764009	-2.90362e-10	3.38287
48498805	chr12:48498805:G:A	4.84583e-13	-1.93568	-2.70255e-10	8.57377e-06	-1.98971	-2.70255e-10	3.9141e-05	-1.89113	-2.70255e-10
48498850	chr12:48498850:G:A	1.30165e-13	-2.01668	-1.23348	2.54129e-06	-1.98683	-1.21892	1.07349e-05	-1.95144	-1.23335
48498893	chr12:48498893:A:G	2.22232e-13	-1.96344	-0.751814	5.52478e-06	-1.74425	-0.684927	2.30732e-05	-1.67895	-0.740672
48499140	chr12:48499140:C:T	1.13058e-12	-2.90362e-10	-1.08848	2.05501e-05	-2.90362e-10	-1.11555	9.38334e-05	-2.90362e-10	-1.01678
48499237	chr12:48499237:A:AT	7.7741e-12	0.0531827	0.7864	0.0017793	2.49527	0.850289	0.000496067	-0.348525	0.996939
48499252	chr12:48499252:T:C	1.23502e-11	-2.90362e-10	1.30246	0.000347257	-2.90362e-10	1.71165	0.0014024	-2.90362e-10	1.68764
48499770	chr12:48499770:A:G	1.37763e-12	-2.90362e-10	-0.890854	2.49485e-05	-2.90362e-10	-0.921603	0.00010369	-2.90362e-10	-0.916893
48499954	chr12:48499954:T:C	1.92616e-11	-2.90362e-10	1.7469	0.000367041	-2.90362e-10	1.76706	0.00317294	-2.90362e-10	2.50412
48500201	chr12:48500201:G:A	7.10274e-13	-0.658624	-0.894695	4.80523e-06	-1.63346	-0.935248	2.83795e-05	-1.4239	-0.788729
48500673	chr12:48500673:T:C	2.31297e-13	-1.54747	-1.12779	0.000415037	3.03666	-1.14671	7.43971e-05	-0.177848	-1.07103
48501221	chr12:48501221:T:C	9.81695e-13	-2.90362e-10	-1.22969	1.83452e-05	-2.90362e-10	-1.22905	7.61075e-05	-2.90362e-10	-1.22615
48501354	chr12:48501354:C:T	1.09319e-12	-2.90362e-10	-1.12212	1.99388e-05	-2.90362e-10	-1.14575	9.00057e-05	-2.90362e-10	-1.05842
48501460	chr12:48501460:TAC:T	1.12598e-12	-2.90362e-10	-1.09256	2.04712e-05	-2.90362e-10	-1.1194	9.33541e-05	-2.90362e-10	-1.0219
48501601	chr12:48501601:T:C	8.69429e-13	-0.282084	-1.06905	0.00107473	3.87182	-1.03041	0.00011756	0.283798	-1.07515
48501655	chr12:48501655:C:A	2.60779e-13	-1.82061	-0.734684	7.1669e-05	0.886097	-0.752457	3.83127e-05	-1.29735	-0.615162
48502667	chr12:48502667:A:G	2.12946e-12	-0.675007	0.219662	0.000902739	2.35407	0.31295	0.000266598	-0.472541	0.499987
48502746	chr12:48502746:A:T	2.14498e-11	-2.90362e-10	1.8545	0.000408643	-2.90362e-10	1.87442	0.00357993	-2.90362e-10	2.6248
48502794	chr12:48502794:G:C	1.82391e-12	-2.90362e-10	-0.610232	3.49373e-05	-2.90362e-10	-0.584863	0.00014958	-2.90362e-10	-0.550461
48503331	chr12:48503331:G:A	1.12917e-12	-2.90362e-10	-1.08973	2.05248e-05	-2.90362e-10	-1.11678	9.36913e-05	-2.90362e-10	-1.01829
48503647	chr12:48503647:G:A	1.6763e-12	-2.90362e-10	-0.694627	3.59141e-05	-2.90362e-10	-0.557287	0.000143286	-2.90362e-10	-0.593451
48504076	chr12:48504076:C:T	2.17043e-11	-2.90362e-10	1.8663	0.00041354	-2.90362e-10	1.88634	0.00362768	-2.90362e-10	2.63805
48504149	chr12:48504149:CCAACTGAGCTTGAG:C	4.65382e-13	-1.97611	-2.70255e-10	8.38193e-06	-2.01234	-2.70255e-10	3.72724e-05	-1.94004	-2.70255e-10
48504480	chr12:48504480:C:T	2.14527e-13	-1.98846	-0.762076	5.24026e-06	-1.79023	-0.691813	2.17023e-05	-1.73122	-0.749652
48504737	chr12:48504737:G:T	1.14292e-12	-2.90362e-10	-1.07762	2.20401e-05	-2.90362e-10	-1.04555	9.3636e-05	-2.90362e-10	-1.01888
48504780	chr12:48504780:G:A	1.13603e-12	-2.90362e-10	-1.08367	2.06352e-05	-2.90362e-10	-1.11142	9.43808e-05	-2.90362e-10	-1.01096
48505641	chr12:48505641:G:A	2.6765e-13	-1.79223	-0.737058	7.91952e-05	0.98838	-0.754882	4.02532e-05	-1.24529	-0.617814
48505787	chr12:48505787:T:A	2.69057e-13	-1.81337	-0.710678	7.49369e-05	0.908094	-0.729865	3.98216e-05	-1.28548	-0.588405
48505860	chr12:48505860:AT:A	2.11688e-11	-2.90362e-10	1.84132	0.000403901	-2.90362e-10	1.86275	0.00352751	-2.90362e-10	2.61005
48506106	chr12:48506106:C:T	1.3813e-12	-2.90362e-10	-0.888187	2.65443e-05	-2.90362e-10	-0.859601	0.000104893	-2.90362e-10	-0.905358
48506366	chr12:48506366:C:T	4.56003e-13	-1.99647	-2.70255e-10	8.28899e-06	-2.02349	-2.70255e-10	3.63124e-05	-1.96614	-2.70255e-10
48506683	chr12:48506683:A:G	2.79142e-12	-0.656986	0.472323	0.00125906	2.40168	0.598025	0.000357298	-0.446454	0.76673
48507328	chr12:48507328:A:G	1.41063e-12	-2.90362e-10	-0.867177	2.7131e-05	-2.90362e-10	-0.83774	0.000107064	-2.90362e-10	-0.884868
48507347	chr12:48507347:G:A	1.02466e-12	-2.90362e-10	-1.18686	1.96306e-05	-2.90362e-10	-1.16133	8.11091e-05	-2.90362e-10	-1.1625
48507516	chr12:48507516:C:T	1.11012e-12	-2.90362e-10	-1.10675	2.02084e-05	-2.90362e-10	-1.13232	9.17478e-05	-2.90362e-10	-1.03925
48508113	chr12:48508113:T:C	2.06351e-11	-2.90362e-10	1.81578	0.000393066	-2.90362e-10	1.83556	0.00342881	-2.90362e-10	2.58167
48508409	chr12:48508409:G:A	3.23344e-12	-0.582761	0.545092	0.00121914	2.29267	0.674815	0.0003703	-0.489572	0.84559
48508558	chr12:48508558:C:T	1.67729e-13	-1.93047	-1.06615	3.12397e-06	-1.96297	-1.03634	1.26226e-05	-2.01922	-1.00358
48508908	chr12:48508908:G:T	1.18605e-12	-2.90362e-10	-1.04059	2.2603e-05	-2.90362e-10	-1.02034	9.3482e-05	-2.90362e-10	-1.02053
48509014	chr12:48509014:C:T	1.09879e-12	-2.90362e-10	-1.11701	2.00237e-05	-2.90362e-10	-1.1415	9.05867e-05	-2.90362e-10	-1.05199
48509143	chr12:48509143:AC:A	1.89803e-13	-1.80219	-1.0708	2.95062e-06	-2.01905	-1.03735	1.23772e-05	-2.03199	-1.01045
48509413	chr12:48509413:C:T	1.71386e-13	-1.90527	-1.06978	3.13371e-06	-1.95563	-1.04057	1.171e-05	-2.02661	-1.07124
48509521	chr12:48509521:C:T	3.53298e-13	-1.10595	-1.14571	5.99385e-06	-1.24443	-1.10325	1.67501e-05	-1.55984	-1.18006
48509654	chr12:48509654:A:G	1.07708e-12	-2.90362e-10	-1.13696	2.03446e-05	-2.90362e-10	-1.1256	8.21432e-05	-2.90362e-10	-1.14983
48510085	chr12:48510085:G:A	1.11506e-12	-2.90362e-10	-1.10231	2.02906e-05	-2.90362e-10	-1.12826	9.22556e-05	-2.90362e-10	-1.03373
48510352	chr12:48510352:T:G	1.29515e-12	-2.90362e-10	-0.952587	2.45686e-05	-2.90362e-10	-0.936948	0.000102229	-2.90362e-10	-0.931079
48510357	chr12:48510357:C:T	1.37294e-12	-2.90362e-10	-0.894261	2.63737e-05	-2.90362e-10	-0.866051	0.00010426	-2.90362e-10	-0.91141
48510378	chr12:48510378:T:C	1.37482e-12	-2.90362e-10	-0.89289	2.64111e-05	-2.90362e-10	-0.864632	0.000104399	-2.90362e-10	-0.910076
48510456	chr12:48510456:G:A	7.29467e-12	0.075903	0.700026	0.00168427	2.52779	0.762876	0.000461899	-0.328532	0.905581
48510815	chr12:48510815:A:G	1.90873e-13	-1.78806	-1.07931	2.91369e-06	-2.02229	-1.04671	1.22683e-05	-2.03088	-1.0204
48511009	chr12:48511009:A:G	1.6124e-12	-0.733493	-2.70255e-10	4.14458e-05	-0.414031	-2.70255e-10	0.000149019	-0.55422	-2.70255e-10
48511251	chr12:48511251:C:T	1.82087e-13	-2.02501	-0.889478	4.08456e-06	-1.89746	-0.833742	1.64958e-05	-1.85124	-0.90395
48511717	chr12:48511717:T:C	1.48367e-12	-2.90362e-10	-0.816694	3.17596e-05	-2.90362e-10	-0.680222	0.00011923	-2.90362e-10	-0.777241
48511768	chr12:48511768:C:T	2.50025e-13	-1.8132	-0.784215	6.10261e-05	0.774338	-0.801454	3.48784e-05	-1.33549	-0.670935
48511792	chr12:48511792:A:G	6.17483e-12	-1.92061	2.52987	0.00013349	-1.89907	2.65468	0.000902461	-2.03176	3.27859
48512057	chr12:48512057:G:A	1.95247e-12	-0.542117	-2.70255e-10	2.35788e-05	-0.978071	-2.70255e-10	6.51986e-05	-1.38086	-2.70255e-10
48512085	chr12:48512085:C:T	2.10307e-11	-2.90362e-10	1.83477	0.000400917	-2.90362e-10	1.85534	0.00350309	-2.90362e-10	2.60311
48512191	chr12:48512191:G:A	1.47284e-13	-1.94639	-1.18022	8.95193e-06	-0.793944	-1.1526	1.34548e-05	-1.77467	-1.18429
48512215	chr12:48512215:C:T	5.57931e-13	-0.843331	-0.951403	7.68004e-06	-1.10225	-0.997542	3.1232e-05	-1.26564	-0.851217
48512272	chr12:48512272:A:G	1.83745e-13	-1.86821	-1.03721	3.13557e-06	-1.99474	-1.00087	1.28802e-05	-2.03086	-0.971741
48512749	chr12:48512749:G:A	1.80004e-13	-1.87974	-1.04625	3.12301e-06	-1.98888	-1.01074	1.27657e-05	-2.02933	-0.9822
48512841	chr12:48512841:A:C	1.90112e-13	-1.80223	-1.06913	2.95603e-06	-2.01904	-1.03553	1.24017e-05	-2.03199	-1.00847
48513088	chr12:48513088:G:A	2.19916e-13	-1.96639	-0.759331	5.44803e-06	-1.75012	-0.693048	2.27429e-05	-1.68566	-0.748378
48513296	chr12:48513296:A:T	1.88775e-13	-1.99039	-0.888025	3.62771e-06	-2.0239	-0.825917	1.54313e-05	-1.96479	-0.85711
48513307	chr12:48513307:G:A	3.16975e-12	-0.587041	0.529477	0.00119315	2.2873	0.658639	0.000362937	-0.492771	0.828704
48513891	chr12:48513891:A:AT	2.21644e-11	-2.90362e-10	1.88727	0.000422547	-2.90362e-10	1.90788	0.00371471	-2.90362e-10	2.66176
48514010	chr12:48514010:T:C	7.13702e-12	0.0435567	0.710524	0.00162285	2.47999	0.773532	0.000453674	-0.357561	0.916644
48514337	chr12:48514337:T:C	4.91232e-13	-1.92205	-2.70255e-10	8.42924e-06	-2.00671	-2.70255e-10	3.42396e-05	-2.02491	-2.70255e-10
48514351	chr12:48514351:G:C	6.23161e-12	-1.90415	2.52257	0.000130342	-1.91527	2.64702	0.000894257	-2.03282	3.27052
48514614	chr12:48514614:A:G	6.31239e-13	-0.846576	-0.82471	8.59516e-06	-1.10833	-0.878892	3.60218e-05	-1.27075	-0.703427
48514779	chr12:48514779:C:T	1.0078e-12	-2.90362e-10	-1.20344	1.89382e-05	-2.90362e-10	-1.19724	7.73318e-05	-2.90362e-10	-1.21019
48514901	chr12:48514901:C:T	2.20976e-11	-2.90362e-10	1.88426	0.000421271	-2.90362e-10	1.90486	0.00370222	-2.90362e-10	2.65839
48515068	chr12:48515068:C:A	2.2399e-11	-2.90362e-10	1.8978	0.000427002	-2.90362e-10	1.91837	0.00375936	-2.90362e-10	2.67371
48515152	chr12:48515152:C:T	4.64334e-13	-1.97837	-2.70255e-10	8.3732e-06	-2.01338	-2.70255e-10	3.71905e-05	-1.94224	-2.70255e-10
48515262	chr12:48515262:C:T	5.52405e-13	-0.819832	-0.984856	7.60664e-06	-1.081	-1.0284	3.06102e-05	-1.24631	-0.890653
48515309	chr12:48515309:A:G	1.70642e-13	-2.02638	-0.953018	3.79088e-06	-1.9033	-0.902516	1.53986e-05	-1.85792	-0.9661
48515717	chr12:48515717:T:C	2.14252e-13	-1.97434	-0.777472	5.32019e-06	-1.75868	-0.708227	2.21276e-05	-1.69631	-0.765164
48515975	chr12:48515975:G:A	2.16476e-13	-1.96902	-0.772469	5.34379e-06	-1.75545	-0.707031	2.23139e-05	-1.69152	-0.761563
48516317	chr12:48516317:G:A	6.28227e-12	-1.91225	2.53876	0.000133559	-1.90766	2.66379	0.00091074	-2.03244	3.28841
48516369	chr12:48516369:A:C	3.19672e-11	-2.90362e-10	2.25349	0.000618269	-2.90362e-10	2.28851	0.00559074	-2.90362e-10	3.07057
48516966	chr12:48516966:T:C	1.71377e-12	-2.90362e-10	-0.672521	3.23484e-05	-2.90362e-10	-0.661852	0.00012959	-2.90362e-10	-0.693922
48517191	chr12:48517191:G:T	1.50596e-12	-2.90362e-10	-0.801786	2.63797e-05	-2.90362e-10	-0.865824	0.000131705	-2.90362e-10	-0.677728
48517499	chr12:48517499:A:C	2.1784e-13	-1.96228	-0.772926	5.44066e-06	-1.74119	-0.703331	2.27028e-05	-1.67526	-0.760551
48517725	chr12:48517725:C:T	6.37757e-12	-1.91885	2.56042	0.000137459	-1.90075	2.68566	0.000933067	-2.03191	3.31209
48517846	chr12:48517846:C:T	2.45207e-13	-1.78617	-0.830698	6.4177e-05	0.869681	-0.846453	3.47643e-05	-1.28779	-0.721917
48518018	chr12:48518018:G:A	2.0965e-13	-1.95443	-0.819107	5.25801e-06	-1.72571	-0.752952	2.20324e-05	-1.65842	-0.807363
48518425	chr12:48518425:G:T	1.8415e-12	-2.90362e-10	-0.600632	3.52438e-05	-2.90362e-10	-0.576127	0.000150544	-2.90362e-10	-0.544043
48518785	chr12:48518785:C:T	2.57775e-13	-1.76391	-0.80297	7.10478e-05	0.944197	-0.819262	3.72658e-05	-1.24952	-0.690702
48519079	chr12:48519079:T:A	1.8811e-13	-2.0182	-0.86374	4.28965e-06	-1.87721	-0.805004	1.7363e-05	-1.82483	-0.879125
48519179	chr12:48519179:T:A	6.80837e-13	-0.565236	-1.03041	0.000656641	3.3361	-0.987382	8.79282e-05	-0.0444811	-1.03729
48519445	chr12:48519445:T:C	9.78597e-13	-2.90362e-10	-1.23285	1.82759e-05	-2.90362e-10	-1.23284	7.55666e-05	-2.90362e-10	-1.23328
48519495	chr12:48519495:G:A	4.42847e-12	-0.0250249	0.301863	0.000907416	2.43013	0.242054	0.000274834	-0.401978	0.459848
48519550	chr12:48519550:G:A	1.03409e-12	-2.90362e-10	-1.17769	1.93059e-05	-2.90362e-10	-1.17801	8.02464e-05	-2.90362e-10	-1.17319
48519962	chr12:48519962:C:A	1.86077e-13	-1.83602	-1.05679	3.02823e-06	-2.00829	-1.02215	1.25638e-05	-2.0329	-0.994573
48520326	chr12:48520326:T:C	3.95605e-12	-0.503709	0.66774	0.00158241	2.427	0.801285	0.000458019	-0.408191	0.976806
48520562	chr12:48520562:A:G	3.48703e-12	-1.97051	2.00835	8.45963e-05	-1.82383	2.12331	0.000515689	-2.01764	2.70484
48520596	chr12:48520596:C:T	1.51631e-13	-1.90064	-1.19688	2.73042e-06	-1.95022	-1.18375	1.06814e-05	-2.01546	-1.17433
48520730	chr12:48520730:C:T	5.29898e-12	0.4563	-2.70255e-10	2.97218e-05	-0.746536	-2.70255e-10	8.56993e-05	-1.10745	-2.70255e-10
48520825	chr12:48520825:A:G	6.54315e-12	0.128731	0.538473	0.00157403	2.62404	0.598939	0.000413642	-0.259894	0.726599
48520875	chr12:48520875:G:A	1.85398e-13	-1.85169	-1.04477	3.08819e-06	-2.00229	-1.00854	1.27482e-05	-2.03231	-0.980603
48520923	chr12:48520923:A:G	1.002e-12	-2.90362e-10	-1.20922	1.84227e-05	-2.90362e-10	-1.22483	7.98521e-05	-2.90362e-10	-1.17812
48520949	chr12:48520949:G:A	2.52256e-13	-1.77237	-0.816152	6.81179e-05	0.915128	-0.832306	3.61749e-05	-1.26443	-0.705497
48520972	chr12:48520972:C:T	2.17805e-13	-1.96683	-0.768537	5.38163e-06	-1.75241	-0.703014	2.24871e-05	-1.68771	-0.757647
48520984	chr12:48520984:A:G	3.89458e-12	-0.533096	0.681468	0.00152474	2.37567	0.815486	0.000450763	-0.438959	0.991606
48521003	chr12:48521003:G:A	2.33477e-11	-2.90362e-10	1.93928	0.000445153	-2.90362e-10	1.96	0.00393677	-2.90362e-10	2.71982
48521175	chr12:48521175:A:G	6.47582e-12	-1.9215	2.57836	0.000140476	-1.89747	2.70409	0.000951993	-2.03161	3.33187
48521781	chr12:48521781:A:G	3.29895e-11	-2.90362e-10	2.28498	0.000636316	-2.90362e-10	2.31728	0.00579711	-2.90362e-10	3.10682
48522290	chr12:48522290:T:TA	1.01886e-12	-2.90362e-10	-1.19253	1.92562e-05	-2.90362e-10	-1.18059	7.81778e-05	-2.90362e-10	-1.19931
48522360	chr12:48522360:A:G	6.77207e-12	-1.9184	2.61999	0.000146061	-1.90081	2.74642	0.000995807	-2.03192	3.37718
48522506	chr12:48522506:TCG:T	3.84319e-12	-0.496209	0.631296	0.0015425	2.43778	0.764965	0.000443257	-0.401672	0.937527
48522620	chr12:48522620:C:T	2.24908e-11	-2.90362e-10	1.90189	0.0004288	-2.90362e-10	1.92257	0.00377594	-2.90362e-10	2.67811
48522698	chr12:48522698:T:A	1.8768e-13	-1.86798	-1.01625	3.207e-06	-1.99505	-0.978031	1.31922e-05	-2.03091	-0.947753
48522739	chr12:48522739:T:C	2.01729e-13	-1.9634	-0.848649	4.99706e-06	-1.74475	-0.784816	2.09383e-05	-1.6793	-0.837417
48523069	chr12:48523069:C:A	2.25085e-11	-2.90362e-10	1.90268	0.000429138	-2.90362e-10	1.92336	0.00377926	-2.90362e-10	2.67899
48523224	chr12:48523224:C:T	4.23326e-12	-0.547312	0.77907	0.00164573	2.35122	0.916299	0.000493363	-0.453639	1.09659
48523651	chr12:48523651:A:G	3.99794e-12	0.174563	-2.70255e-10	0.000133181	0.753292	-2.70255e-10	0.000239625	-0.0792221	-2.70255e-10
48524612	chr12:48524612:G:A	3.56351e-11	-2.90362e-10	2.36212	0.000688065	-2.90362e-10	2.39547	0.00631574	-2.90362e-10	3.1925
48525184	chr12:48525184:G:A	7.49378e-13	-0.313749	-1.18598	0.000885858	3.81049	-1.16235	0.000101102	0.246155	-1.18832
48525193	chr12:48525193:C:T	1.01209e-12	-2.90362e-10	-1.1992	1.93307e-05	-2.90362e-10	-1.17672	7.9865e-05	-2.90362e-10	-1.17796
48525195	chr12:48525195:C:T	1.8842e-13	-1.85416	-1.02613	3.15227e-06	-2.00153	-0.988766	1.3027e-05	-2.03218	-0.959096
48525217	chr12:48525217:G:A	2.09027e-13	-1.97749	-0.799016	5.11914e-06	-1.77406	-0.731366	2.13115e-05	-1.71196	-0.787093
48525227	chr12:48525227:G:T	1.87267e-13	-1.86728	-1.01916	3.19522e-06	-1.99562	-0.981136	1.3147e-05	-2.03104	-0.951062
48525430	chr12:48525430:T:G	8.36126e-13	-0.199321	-1.19087	0.00108538	4.01958	-1.16832	0.000114785	0.377869	-1.1931
48525645	chr12:48525645:A:G	1.81258e-12	-2.90362e-10	-0.616461	3.46798e-05	-2.90362e-10	-0.592261	0.000148076	-2.90362e-10	-0.56057
48525773	chr12:48525773:A:G	4.49036e-12	0.0118499	0.278869	0.00094087	2.48876	0.219628	0.000277731	-0.367311	0.435669
48525877	chr12:48525877:G:A	7.62418e-13	-0.335933	-1.14654	0.000890961	3.76938	-1.11549	0.000102526	0.221119	-1.1493
48526010	chr12:48526010:T:C	4.8183e-13	-1.01411	-0.927268	6.73102e-06	-1.25729	-0.974399	2.80151e-05	-1.4052	-0.82035
48526013	chr12:48526013:C:T	6.5058e-12	0.602611	0.0588679	0.000150765	0.929635	-0.0523298	0.000172943	-0.790189	0.384853
48526478	chr12:48526478:C:G	1.33345e-12	-2.90362e-10	-0.923444	2.52769e-05	-2.90362e-10	-0.908528	0.000103472	-2.90362e-10	-0.918992
48526822	chr12:48526822:T:C	7.76474e-12	-2.90362e-10	0.838378	0.000137123	-2.90362e-10	0.782458	0.000905576	-2.90362e-10	1.25028
48527159	chr12:48527159:CATT:C	5.10336e-13	-1.03211	-0.851791	7.05866e-06	-1.27963	-0.904534	3.00354e-05	-1.42524	-0.730677
48527377	chr12:48527377:C:T	6.73929e-12	0.573101	0.123638	0.000155447	0.898177	0.00970978	0.000182247	-0.810099	0.457164
48527611	chr12:48527611:AACT:A	6.57566e-12	0.626007	0.0461533	0.000152456	0.95287	-0.0644128	0.000173158	-0.774595	0.370505
48527716	chr12:48527716:G:T	3.49465e-11	-2.90362e-10	2.3426	0.00067509	-2.90362e-10	2.37643	0.00617553	-2.90362e-10	3.17005
48527750	chr12:48527750:C:T	6.37724e-12	0.556261	0.085259	0.000147193	0.880296	-0.026967	0.000172585	-0.821637	0.414233
48527868	chr12:48527868:T:C	2.91103e-12	-2.90362e-10	-0.142707	5.88942e-05	-2.90362e-10	-0.062675	0.000243817	-2.90362e-10	-0.0618764
48528341	chr12:48528341:C:A	9.92448e-13	-2.90362e-10	-1.2188	1.85438e-05	-2.90362e-10	-1.21828	7.64779e-05	-2.90362e-10	-1.22129
48529449	chr12:48529449:A:G	4.15764e-12	0.539153	-0.325421	9.89434e-05	0.85008	-0.39395	0.000105413	-0.835425	-0.0649828
48529508	chr12:48529508:G:A	1.24641e-12	-1.09482	0.103871	9.50107e-05	0.36387	0.0517018	8.00591e-05	-1.43277	0.257243
48529625	chr12:48529625:C:T	9.92113e-13	-2.90362e-10	-1.21913	1.85374e-05	-2.90362e-10	-1.21863	7.64544e-05	-2.90362e-10	-1.2216
48529797	chr12:48529797:G:A	1.09569e-12	-2.90362e-10	-1.11984	2.0727e-05	-2.90362e-10	-1.10698	8.70549e-05	-2.90362e-10	-1.09176
48529991	chr12:48529991:G:A	4.98715e-12	0.694061	-0.298412	0.000119586	1.01366	-0.368038	0.000121014	-0.728038	-0.034348
48530147	chr12:48530147:C:A	1.35298e-12	-2.0293	1.12039	4.3635e-05	-1.52903	1.16648	0.000218942	-1.89482	1.72533
48530644	chr12:48530644:G:A	2.65522e-12	-0.921005	0.686316	0.000251837	0.628399	0.761965	0.000175122	-1.28528	0.892468
48530758	chr12:48530758:C:A	1.04554e-12	-2.90362e-10	-1.16669	1.95255e-05	-2.90362e-10	-1.16669	8.13744e-05	-2.90362e-10	-1.15924
48530770	chr12:48530770:G:A	5.01075e-13	-1.90221	-2.70255e-10	8.51831e-06	-1.9962	-2.70255e-10	3.90069e-05	-1.89456	-2.70255e-10
48530892	chr12:48530892:T:C	4.13467e-12	0.441523	-0.23333	9.65818e-05	0.73932	-0.307347	0.0001091	-0.90461	0.0385752
48530996	chr12:48530996:T:C	1.41208e-12	-2.90362e-10	-0.866154	2.99905e-05	-2.90362e-10	-0.737538	0.000113195	-2.90362e-10	-0.829184
48531036	chr12:48531036:T:C	2.19167e-13	-1.72353	-1.00561	3.12562e-06	-2.03196	-0.96682	1.34424e-05	-2.01965	-0.940235
48531231	chr12:48531231:A:G	2.63918e-12	-0.961517	0.720769	0.000238524	0.542356	0.793697	0.000174798	-1.32812	0.933455
48531354	chr12:48531354:G:A	1.34723e-12	-2.90362e-10	-0.913167	2.55766e-05	-2.90362e-10	-0.896738	0.000106472	-2.90362e-10	-0.890416
48531453	chr12:48531453:C:T	1.35473e-12	0.301523	-1.20914	0.000302552	2.77046	-1.19663	6.24477e-05	-0.208572	-1.21539
48531534	chr12:48531534:G:T	3.67848e-12	-2.90362e-10	0.0912855	6.30325e-05	-2.90362e-10	0.00523319	0.000299247	-2.90362e-10	0.142974
48532259	chr12:48532259:A:C	5.16754e-13	-0.912852	-0.958551	7.28586e-06	-1.16255	-0.989927	2.92248e-05	-1.31854	-0.864741
48532494	chr12:48532494:C:CA	4.82241e-12	0.610284	-0.248224	0.000115235	0.932411	-0.323852	0.000121221	-0.780762	0.0200783
48533009	chr12:48533009:C:A	5.16362e-12	0.819641	-0.389218	0.000125803	1.15365	-0.457346	0.000119577	-0.635433	-0.138904
48533146	chr12:48533146:A:G	4.70953e-13	-0.933117	-1.0311	6.70797e-06	-1.17577	-1.05935	2.64347e-05	-1.33096	-0.952661
48533476	chr12:48533476:C:T	1.0548e-12	-2.90362e-10	-1.15787	1.98984e-05	-2.90362e-10	-1.14778	8.13638e-05	-2.90362e-10	-1.15937
48533668	chr12:48533668:GGATTCAGAAAA:G	2.35273e-13	-2.01742	-0.640798	4.72227e-06	-2.0309	-0.555229	1.87793e-05	-2.00304	-0.622499
48533731	chr12:48533731:A:G	4.76967e-12	0.612395	-0.261334	0.000113719	0.93168	-0.336369	0.000119391	-0.781126	0.00523713
48533758	chr12:48533758:A:G	4.34819e-12	0.567271	-0.308726	0.000103776	0.886225	-0.38241	0.000109837	-0.810609	-0.0486914
48534608	chr12:48534608:CA:C	1.08704e-12	-2.90362e-10	-1.12776	2.06267e-05	-2.90362e-10	-1.11183	8.28701e-05	-2.90362e-10	-1.14102
48534727	chr12:48534727:C:A	3.36917e-12	0.00345044	-2.70255e-10	0.000142938	0.823994	-2.70255e-10	0.000294929	0.128438	-2.70255e-10
48534925	chr12:48534925:G:A	5.07969e-12	0.640817	-0.226782	0.000121451	0.964098	-0.303004	0.000126755	-0.760313	0.0442745
48535043	chr12:48535043:G:A	5.18345e-12	0.6644	-0.230143	0.000124217	0.98987	-0.306258	0.000128398	-0.743648	0.0404863
48535407	chr12:48535407:A:T	2.61682e-12	0.726281	-0.975537	0.000460375	2.90101	-0.907383	9.85114e-05	-0.0405887	-0.927535
48535791	chr12:48535791:A:C	4.68625e-13	-1.96917	-2.70255e-10	8.89257e-06	-1.9532	-2.70255e-10	3.4499e-05	-2.01737	-2.70255e-10
48535832	chr12:48535832:T:C	2.64795e-12	-1.96258	1.72516	0.000144331	-0.982195	1.81589	0.000572384	-1.55905	2.35057
48535897	chr12:48535897:G:A	2.75363e-13	-2.00182	-0.499061	5.40605e-06	-2.03296	-0.417943	2.12439e-05	-2.0166	-0.48563
48535920	chr12:48535920:A:G	1.92093e-12	-2.02561	1.46721	7.86199e-05	-1.30066	1.52686	0.000370096	-1.76462	2.12009
48535974	chr12:48535974:C:T	2.96458e-12	-0.832473	0.707992	0.00028726	0.741252	0.78072	0.00019191	-1.22092	0.919655
48536023	chr12:48536023:G:C	2.15261e-12	-1.11806	0.673527	0.000353368	0.933216	0.795877	0.000227736	-1.12437	0.994264
48536206	chr12:48536206:A:G	9.92691e-13	-2.90362e-10	-1.21855	1.85532e-05	-2.90362e-10	-1.21778	7.64832e-05	-2.90362e-10	-1.22122
48536240	chr12:48536240:A:G	1.79422e-12	0.606606	-1.23325	0.000576447	3.44857	-1.2301	9.02885e-05	0.178294	-1.23358
48536260	chr12:48536260:AG:A	4.95754e-13	-0.903706	-1.00919	7.00767e-06	-1.1546	-1.03681	2.776e-05	-1.31044	-0.924261
48537117	chr12:48537117:C:T	1.70827e-12	0.538498	-1.21423	0.000507244	3.29368	-1.20311	8.52244e-05	0.106216	-1.21922
48537619	chr12:48537619:A:G	3.20259e-12	-0.0472546	-2.70255e-10	0.00013527	0.768856	-2.70255e-10	0.000281422	0.0815601	-2.70255e-10
48537799	chr12:48537799:TG:T	1.84123e-12	0.631467	-1.23225	0.000560977	3.41915	-1.22789	9.12318e-05	0.188315	-1.23321
48537865	chr12:48537865:T:C	1.02453e-12	-2.90362e-10	-1.18698	1.93404e-05	-2.90362e-10	-1.17622	7.84579e-05	-2.90362e-10	-1.19573
48537942	chr12:48537942:A:C	1.04075e-12	-2.90362e-10	-1.17127	1.96152e-05	-2.90362e-10	-1.16212	8.00908e-05	-2.90362e-10	-1.17514
48538299	chr12:48538299:G:C	1.6352e-12	-2.90362e-10	-0.719449	2.83857e-05	-2.90362e-10	-0.792531	0.000131417	-2.90362e-10	-0.679921
48539084	chr12:48539084:C:T	2.36187e-12	-0.900769	0.549007	0.000219641	0.630806	0.622772	0.000154263	-1.27324	0.753599
48539343	chr12:48539343:C:T	1.91922e-12	-2.02479	1.4655	5.91101e-05	-1.57863	1.51962	0.000317913	-1.91029	2.11378
48539450	chr12:48539450:C:T	1.95448e-12	0.687225	-1.22832	0.00060889	3.50569	-1.23247	9.9076e-05	0.263136	-1.22554
48539567	chr12:48539567:G:T	1.35364e-12	-2.90362e-10	-0.908421	2.45546e-05	-2.90362e-10	-0.937517	0.000102034	-2.90362e-10	-0.93299
48540165	chr12:48540165:T:C	1.61456e-13	-1.85676	-1.17798	2.70956e-06	-1.97898	-1.16265	1.08128e-05	-2.02684	-1.15072
48540277	chr12:48540277:A:G	9.08475e-12	-2.90362e-10	0.995382	0.00016189	-2.90362e-10	0.948498	0.00101568	-2.90362e-10	1.36502
48540330	chr12:48540330:G:A	1.13219e-12	-2.01987	0.932804	3.34934e-05	-1.61125	0.984177	0.000171958	-1.92721	1.51617
48540465	chr12:48540465:C:T	6.8322e-13	-2.01848	0.426329	2.87982e-05	-1.51475	0.736643	7.98454e-05	-1.8874	0.709194
48540596	chr12:48540596:GCAGGCCAC:G	1.10369e-12	-2.01532	0.902763	3.17456e-05	-1.63426	0.953602	0.000164343	-1.93857	1.48223
48540690	chr12:48540690:A:G	9.12892e-13	-2.02165	0.719297	2.7115e-05	-1.60246	0.764126	0.000134272	-1.92262	1.26419
48541525	chr12:48541525:C:T	6.65228e-13	-0.873007	-0.745834	9.23285e-06	-1.14159	-0.77406	3.86928e-05	-1.29973	-0.60291
48542216	chr12:48542216:C:T	7.49318e-13	-1.9916	0.491791	2.19927e-05	-1.51779	0.470083	8.68956e-05	-1.90735	0.813764
48542455	chr12:48542455:A:T	1.7799e-13	-1.79956	-1.13768	2.75477e-06	-2.00973	-1.11535	1.12385e-05	-2.03296	-1.106
48542507	chr12:48542507:G:A	6.19842e-13	-2.02791	0.338403	2.45301e-05	-1.32294	0.384426	9.97404e-05	-1.76319	0.807466
48542525	chr12:48542525:TG:T	1.25287e-12	-2.90362e-10	-0.985778	2.37417e-05	-2.90362e-10	-0.971183	9.87666e-05	-2.90362e-10	-0.965536
48542687	chr12:48542687:G:A	2.12243e-13	-2.01795	-0.743289	4.44271e-06	-2.02506	-0.622092	1.77926e-05	-1.98068	-0.698832
48542993	chr12:48542993:C:T	6.16093e-13	-2.03186	0.336284	2.10896e-05	-1.47442	0.384784	9.14538e-05	-1.85789	0.815426
48543286	chr12:48543286:G:A	4.55493e-13	-0.854563	-1.14303	4.96889e-05	0.879207	-1.11184	3.52998e-05	-0.847337	-1.14708
48543499	chr12:48543499:T:C	6.37558e-13	-2.02876	0.36744	2.50709e-05	-1.33138	0.414675	0.000102626	-1.77283	0.845634
48543893	chr12:48543893:A:C	9.44238e-13	-2.03293	0.764341	3.30805e-05	-1.45218	0.812705	0.000153384	-1.84327	1.31791
48544597	chr12:48544597:G:A	1.30703e-12	0.280585	-1.22404	0.000340189	2.89086	-1.19978	6.79306e-05	-0.115398	-1.22441
48544850	chr12:48544850:G:T	9.53942e-13	-2.02631	0.767946	2.97579e-05	-1.56996	0.824642	0.000143955	-1.9057	1.31691
48545047	chr12:48545047:C:T	1.48581e-12	-2.90362e-10	-0.815257	2.82836e-05	-2.90362e-10	-0.796134	0.000111788	-2.90362e-10	-0.841691
48545188	chr12:48545188:G:A	1.17057e-12	0.173603	-1.22732	0.000288919	2.73406	-1.20633	6.14804e-05	-0.211949	-1.22763
48546028	chr12:48546028:A:G	8.94507e-13	-1.70539	0.382696	0.000161093	0.484891	0.458672	0.000149798	-1.41492	0.86591
48546460	chr12:48546460:A:G	1.02952e-12	-1.6809	0.498776	0.000194692	0.554734	0.578266	0.000176832	-1.38029	0.997198
48546598	chr12:48546598:C:T	1.75186e-12	-0.840914	0.190379	2.48054e-05	-1.05309	0.125732	0.000114315	-1.42476	0.605418
48546896	chr12:48546896:G:A	1.01099e-12	-1.60953	0.409248	0.000215977	0.750103	0.486651	0.00017575	-1.28467	0.895431
48546965	chr12:48546965:C:G	1.05891e-12	-1.68392	0.529943	0.000199484	0.547451	0.609867	0.000182479	-1.38415	1.03249
48546987	chr12:48546987:G:A	1.03495e-12	-2.90362e-10	-1.17686	1.93245e-05	-2.90362e-10	-1.17704	8.04681e-05	-2.90362e-10	-1.17044
48547241	chr12:48547241:A:G	1.46371e-12	-2.90362e-10	-0.830244	2.79994e-05	-2.90362e-10	-0.806233	0.000119076	-2.90362e-10	-0.778535
48547341	chr12:48547341:C:T	1.0114e-12	-1.69485	0.49497	0.000186665	0.516874	0.574022	0.000172881	-1.39873	0.99304
48547392	chr12:48547392:C:T	9.45188e-12	-2.90362e-10	1.035	0.000168716	-2.90362e-10	0.989799	0.00105252	-2.90362e-10	1.40064
48547665	chr12:48547665:G:A	2.30915e-13	-2.01041	-0.66651	4.58545e-06	-2.03176	-0.583767	1.82174e-05	-2.00776	-0.648153
48547698	chr12:48547698:G:A	1.52707e-12	-2.90362e-10	-0.787864	2.90828e-05	-2.90362e-10	-0.768271	0.000114956	-2.90362e-10	-0.813748
48547729	chr12:48547729:T:C	9.45152e-13	-2.01934	0.751719	2.79849e-05	-1.61599	0.809237	0.000137928	-1.92932	1.29775
48547793	chr12:48547793:T:C	2.41238e-13	-2.00562	-0.627565	4.77513e-06	-2.03281	-0.542186	1.88313e-05	-2.01421	-0.608569
48547968	chr12:48547968:T:C	1.9139e-13	-1.69835	-1.16631	2.61096e-06	-2.02841	-1.15029	1.09749e-05	-2.0253	-1.13738
48548113	chr12:48548113:C:T	2.29696e-13	-2.00743	-0.67478	4.54108e-06	-2.03265	-0.592607	1.79785e-05	-2.01257	-0.656552
48548121	chr12:48548121:C:T	1.05741e-12	-1.69902	0.543624	0.000193834	0.504782	0.623802	0.000181467	-1.40522	1.048
48548123	chr12:48548123:T:C	1.43949e-12	-0.846924	-2.70255e-10	0.000281594	1.50205	-2.70255e-10	0.000606799	0.849903	-2.70255e-10
48548138	chr12:48548138:G:A	1.12965e-12	-1.65182	0.562519	0.00022432	0.631499	0.643159	0.00019762	-1.34134	1.06939
48548641	chr12:48548641:C:G	1.35455e-12	-1.37581	0.468061	0.000400946	1.30868	0.54673	0.000255818	-0.976399	0.962571
48548931	chr12:48548931:C:G	1.6142e-13	-2.009	-1.02596	2.8097e-06	-2.03194	-1.0734	1.24763e-05	-2.01004	-1.02442
48549047	chr12:48549047:T:C	1.1585e-12	-2.90362e-10	-1.06409	2.20569e-05	-2.90362e-10	-1.04479	9.12373e-05	-2.90362e-10	-1.04483
48549105	chr12:48549105:T:C	2.33344e-13	-2.00137	-0.665088	4.58675e-06	-2.03296	-0.582287	1.80702e-05	-2.01734	-0.646686
48549261	chr12:48549261:G:A	1.38302e-12	-2.90362e-10	-0.886948	2.64395e-05	-2.90362e-10	-0.863557	0.000112096	-2.90362e-10	-0.838943
48549471	chr12:48549471:G:A	3.11466e-12	-0.845956	0.770862	4.73578e-05	-1.06366	0.782976	0.000226575	-1.4315	1.29628
48549633	chr12:48549633:T:C	3.42648e-12	-0.816594	0.836911	5.19906e-05	-1.0364	0.849042	0.000249389	-1.40983	1.37055
48549786	chr12:48549786:T:C	1.2505e-12	-1.62421	0.636537	0.000265452	0.724119	0.718896	0.000223924	-1.2997	1.15271
48549840	chr12:48549840:A:G	1.10103e-12	-1.61382	0.498851	0.000236775	0.750313	0.578378	0.0001942	-1.28622	0.996814
48549880	chr12:48549880:C:T	1.0371e-12	-1.58915	0.41436	0.000231026	0.811764	0.492351	0.000182306	-1.25397	0.901364
48549975	chr12:48549975:T:C	1.13398e-12	-1.62228	0.536806	0.000240787	0.728334	0.617161	0.000200496	-1.29757	1.04006
48550011	chr12:48550011:T:C	9.93359e-13	-2.90362e-10	-1.21788	1.88708e-05	-2.90362e-10	-1.2008	7.75588e-05	-2.90362e-10	-1.20726
48550473	chr12:48550473:G:A	9.76144e-13	-2.02479	0.789426	3.00752e-05	-1.58201	0.847292	0.000146427	-1.91208	1.34031
48551059	chr12:48551059:C:G	3.65445e-13	-1.08007	-1.13778	3.0726e-05	0.444162	-1.15747	2.09414e-05	-1.38204	-1.13453
48551319	chr12:48551319:A:G	1.07396e-12	-1.63063	0.490764	0.000224964	0.707191	0.570332	0.000188196	-1.30857	0.987757
48551366	chr12:48551366:A:G	1.07779e-12	-1.60684	0.470534	0.000234541	0.769548	0.549664	0.000189954	-1.27632	0.964808
48551374	chr12:48551374:A:G	1.07298e-12	-1.62056	0.479783	0.00022828	0.733197	0.55896	0.000188376	-1.29513	0.975277
48551585	chr12:48551585:G:A	2.49699e-13	-2.00437	-0.594343	4.9545e-06	-2.03263	-0.505494	1.95154e-05	-2.01263	-0.574459
48551912	chr12:48551912:C:T	3.36043e-13	-1.20715	-1.09458	2.52864e-05	0.213232	-1.12138	1.9521e-05	-1.49494	-1.09186
48551959	chr12:48551959:T:C	3.97327e-12	-0.536193	0.704568	5.10644e-05	-0.852677	0.647348	0.000269568	-1.03935	1.07788
48552089	chr12:48552089:T:C	1.25396e-12	-2.90362e-10	-0.984909	2.57729e-05	-2.90362e-10	-0.889093	9.93852e-05	-2.90362e-10	-0.959293
48552144	chr12:48552144:A:C	2.27199e-13	-2.00722	-0.685924	4.48719e-06	-2.03266	-0.604534	1.77771e-05	-2.01285	-0.667538
48552183	chr12:48552183:C:A	1.46507e-12	-2.90362e-10	-0.829312	2.78723e-05	-2.90362e-10	-0.810785	0.000110415	-2.90362e-10	-0.854048
48552222	chr12:48552222:C:T	1.01191e-12	-2.90362e-10	-1.19937	1.88959e-05	-2.90362e-10	-1.19947	7.85659e-05	-2.90362e-10	-1.19436
48552296	chr12:48552296:A:T	1.06386e-12	-2.02296	0.873656	3.23848e-05	-1.59372	0.932989	0.000160016	-1.91803	1.43501
48552448	chr12:48552448:C:T	1.71202e-12	-2.90362e-10	-0.673541	3.65862e-05	-2.90362e-10	-0.538747	0.000122018	-2.90362e-10	-0.754129
48553002	chr12:48553002:C:T	1.42903e-12	-2.90362e-10	-0.854221	2.71742e-05	-2.90362e-10	-0.836148	0.000107792	-2.90362e-10	-0.878092
48553013	chr12:48553013:G:A	1.34829e-12	0.258124	-1.1705	0.000351248	2.87378	-1.15071	6.98602e-05	-0.131609	-1.18019
48553424	chr12:48553424:T:C	1.89007e-12	-0.847086	0.272484	2.68135e-05	-1.05603	0.206522	0.000125286	-1.42563	0.697932
48553497	chr12:48553497:C:T	1.01247e-12	-2.90362e-10	-1.19882	1.89064e-05	-2.90362e-10	-1.19892	7.86123e-05	-2.90362e-10	-1.19377
48553916	chr12:48553916:T:C	2.33154e-12	-1.61189	1.24721	0.000548553	0.82631	1.34256	0.000456613	-1.26921	1.83475
48553930	chr12:48553930:G:A	1.05463e-12	-2.90362e-10	-1.15802	1.96977e-05	-2.90362e-10	-1.15791	8.43086e-05	-2.90362e-10	-1.12381
48553957	chr12:48553957:T:G	2.20248e-13	-2.01706	-0.707161	4.39429e-06	-2.03017	-0.627937	1.75914e-05	-2.00159	-0.6893
48554056	chr12:48554056:C:G	2.33709e-13	-1.51144	-1.15345	2.65875e-06	-2.02674	-1.13382	1.16489e-05	-1.9784	-1.12469
48554160	chr12:48554160:A:G	1.04579e-12	-1.68158	0.515143	0.000202885	0.576989	0.597234	0.000180846	-1.37559	1.01494
48554270	chr12:48554270:C:G	1.31914e-12	0.2733	-1.20753	0.000342297	2.89142	-1.19416	6.82515e-05	-0.121476	-1.21362
48554717	chr12:48554717:T:C	1.02827e-12	-2.0293	0.845959	3.30688e-05	-1.54349	0.903665	0.000159031	-1.89248	1.40328
48555052	chr12:48555052:T:G	3.61123e-13	-1.1044	-1.12535	2.98474e-05	0.403888	-1.14621	2.08e-05	-1.40149	-1.12185
48555115	chr12:48555115:T:G	3.7992e-13	-1.10212	-1.07689	3.14094e-05	0.410869	-1.10218	2.19199e-05	-1.39822	-1.07268
48555337	chr12:48555337:T:C	4.03941e-13	-1.07926	-1.03845	3.37246e-05	0.446606	-1.0668	2.32142e-05	-1.37976	-1.03377
48555402	chr12:48555402:T:C	4.12919e-13	-1.05326	-1.04246	3.50346e-05	0.488414	-1.0705	2.36176e-05	-1.35834	-1.03796
48555674	chr12:48555674:A:T	4.40091e-13	-1.11105	-0.920944	3.55792e-05	0.395141	-0.961798	2.54113e-05	-1.4064	-0.916699
48555732	chr12:48555732:T:G	2.79183e-12	-1.81513	1.63062	0.000262953	-0.311269	1.74483	0.000353954	-1.75664	2.06751
48555741	chr12:48555741:A:G	1.5135e-11	-0.103663	1.60946	0.000190815	-0.469945	1.58283	0.00102837	-0.686069	2.0635
48555766	chr12:48555766:G:A	2.51368e-13	-1.98526	-0.606792	4.88228e-06	-2.03162	-0.521187	1.90195e-05	-2.02562	-0.587208
48555781	chr12:48555781:T:C	4.1214e-13	-1.02185	-1.07576	3.57231e-05	0.538514	-1.10113	2.34465e-05	-1.33203	-1.07154
48555825	chr12:48555825:A:G	1.79323e-12	0.587503	-1.2147	0.000559912	3.38038	-1.19102	9.27089e-05	0.187835	-1.21667
48555839	chr12:48555839:A:G	4.69784e-13	-0.902189	-1.06451	4.36063e-05	0.727591	-1.09081	2.62143e-05	-1.23185	-1.06014
48556287	chr12:48556287:T:C	3.92537e-13	-1.05419	-1.09215	3.33617e-05	0.485471	-1.11648	2.24397e-05	-1.35915	-1.08831
48556469	chr12:48556469:T:C	3.70255e-13	-1.14481	-1.05997	2.96119e-05	0.337872	-1.08811	2.14886e-05	-1.43477	-1.056
48556769	chr12:48556769:C:T	3.8808e-13	-1.06198	-1.09578	3.23278e-05	0.457437	-1.11993	2.21485e-05	-1.36829	-1.09223
48556795	chr12:48556795:A:C	3.79112e-13	-1.05224	-1.1289	3.23422e-05	0.487633	-1.14968	2.16315e-05	-1.35849	-1.12566
48556893	chr12:48556893:G:A	1.88683e-12	-2.90362e-10	-0.576316	3.63846e-05	-2.90362e-10	-0.544271	0.000141989	-2.90362e-10	-0.602549
48557078	chr12:48557078:G:A	2.11902e-13	-1.55731	-1.20553	1.93388e-05	0.0368823	-1.21319	4.98211e-05	-0.45248	-1.19738
48557155	chr12:48557155:G:A	3.77429e-13	-1.113	-1.07259	3.04195e-05	0.375446	-1.09878	2.17124e-05	-1.41166	-1.06876
48557406	chr12:48557406:G:C	3.68683e-13	-1.07955	-1.12949	3.09466e-05	0.444045	-1.1502	2.11426e-05	-1.38076	-1.12625
48557441	chr12:48557441:C:T	3.62563e-13	-1.13039	-1.09538	2.89447e-05	0.346535	-1.11956	2.09162e-05	-1.42594	-1.09183
48557622	chr12:48557622:A:G	1.94433e-13	-1.87874	-0.97014	3.43503e-06	-1.96286	-0.941531	1.3643e-05	-2.02207	-0.922994
48557824	chr12:48557824:C:T	1.08294e-12	0.0702366	-1.20177	0.000264658	2.65472	-1.2147	6.01429e-05	-0.266764	-1.19481
48557935	chr12:48557935:A:G	3.32963e-13	-1.17694	-1.134	2.72817e-05	0.323423	-1.15562	1.95267e-05	-1.45469	-1.13183
48558057	chr12:48558057:C:G	3.74633e-13	-1.06412	-1.1289	3.17433e-05	0.468943	-1.14968	2.14392e-05	-1.36742	-1.12566
48558266	chr12:48558266:C:T	3.31437e-13	-1.19699	-1.11854	2.49065e-05	0.216836	-1.14012	1.91991e-05	-1.48803	-1.1154
48558421	chr12:48558421:A:G	1.35246e-11	-0.0727639	1.46606	0.000169965	-0.437269	1.43444	0.000902435	-0.654921	1.90172
48558433	chr12:48558433:T:C	2.00063e-12	-2.90362e-10	-0.517755	3.8355e-05	-2.90362e-10	-0.491533	0.000164062	-2.90362e-10	-0.458052
48558474	chr12:48558474:C:G	9.80756e-13	-2.90362e-10	-1.23065	1.82977e-05	-2.90362e-10	-1.23164	7.59101e-05	-2.90362e-10	-1.22875
48558673	chr12:48558673:T:C	3.00878e-13	-1.28849	-1.12378	2.28104e-05	0.135345	-1.14655	1.80131e-05	-1.5457	-1.1215
48558937	chr12:48558937:T:C	3.02597e-13	-1.2728	-1.13377	2.32229e-05	0.16213	-1.15541	1.80519e-05	-1.53345	-1.13159
48559585	chr12:48559585:C:T	1.04542e-12	0.00963563	-1.17643	0.000243616	2.55163	-1.19445	5.79477e-05	-0.331376	-1.16738
48559683	chr12:48559683:A:G	2.66174e-12	-0.187038	-0.0451987	3.42001e-05	-0.523946	-0.0822423	0.000152111	-0.746527	0.212838
48559721	chr12:48559721:G:A	9.54652e-13	-0.0665356	-1.19109	0.000212987	2.42885	-1.20603	5.30061e-05	-0.404562	-1.18333
48559788	chr12:48559788:C:A	2.7906e-13	-1.28781	-1.19973	1.99434e-05	0.0654327	-1.21095	1.64867e-05	-1.55781	-1.19793
48559899	chr12:48559899:G:A	3.55389e-13	-1.1568	-1.08896	2.786e-05	0.305306	-1.11653	2.05924e-05	-1.44709	-1.08628
48560247	chr12:48560247:G:A	3.54024e-13	-1.24029	-1.00932	2.60658e-05	0.166478	-1.04427	2.08382e-05	-1.51521	-1.0063
48560392	chr12:48560392:C:T	4.23455e-13	-0.898217	-1.17231	3.77438e-05	0.658228	-1.16582	2.33916e-05	-1.24925	-1.15667
48560442	chr12:48560442:G:C	3.06474e-13	-1.19078	-1.20305	1.29744e-05	-0.391503	-1.18394	2.22987e-05	-1.25125	-1.20252
48561126	chr12:48561126:A:G	7.98664e-13	-1.43603	-2.70255e-10	9.50626e-06	-1.88647	-2.70255e-10	4.7418e-05	-1.69929	-2.70255e-10
48561253	chr12:48561253:T:C	2.92544e-13	-1.94638	-0.493972	9.55429e-06	-1.3621	-0.519327	2.63523e-05	-1.79974	-0.487005
48561788	chr12:48561788:A:C	1.2058e-12	0.0870699	-1.11114	0.000269163	2.54184	-1.08494	6.28123e-05	-0.29255	-1.1256
48562212	chr12:48562212:A:G	3.12718e-13	-1.24086	-1.13281	2.25526e-05	0.133846	-1.15641	1.82628e-05	-1.52113	-1.1323
48562249	chr12:48562249:A:G	4.85631e-13	-1.99235	0.0588259	9.9914e-06	-2.03246	0.19577	3.63155e-05	-2.02268	0.0566233
48562274	chr12:48562274:G:A	9.78702e-13	-2.90362e-10	-1.23274	1.82645e-05	-2.90362e-10	-1.23346	7.55557e-05	-2.90362e-10	-1.23343
48562460	chr12:48562460:T:A	2.2869e-12	-2.90362e-10	-0.384019	4.22536e-05	-2.90362e-10	-0.394729	0.000220574	-2.90362e-10	-0.162062
48562793	chr12:48562793:G:T	2.84559e-12	-2.90362e-10	-0.165444	5.52712e-05	-2.90362e-10	-0.126165	0.000229371	-2.90362e-10	-0.122955
48563033	chr12:48563033:C:T	1.24736e-12	-2.90362e-10	-0.990187	2.31694e-05	-2.90362e-10	-0.995584	9.84818e-05	-2.90362e-10	-0.968425
48563049	chr12:48563049:C:T	1.31808e-12	-2.90362e-10	-0.935038	2.44656e-05	-2.90362e-10	-0.941148	0.00010427	-2.90362e-10	-0.911313
48563163	chr12:48563163:A:G	1.01978e-12	-2.90362e-10	-1.19163	1.94887e-05	-2.90362e-10	-1.16858	7.9782e-05	-2.90362e-10	-1.179
48563257	chr12:48563257:C:T	2.42918e-12	-2.90362e-10	-0.323661	4.69875e-05	-2.90362e-10	-0.288535	0.000179864	-2.90362e-10	-0.366094
48563422	chr12:48563422:C:T	2.33432e-12	-2.90362e-10	-0.363493	4.493e-05	-2.90362e-10	-0.333311	0.000188686	-2.90362e-10	-0.318209
48563454	chr12:48563454:G:A	8.54688e-12	-2.90362e-10	0.934352	0.000158122	-2.90362e-10	0.924948	0.000705414	-2.90362e-10	1.00049
48563481	chr12:48563481:T:C	4.55749e-13	-1.99703	-2.70255e-10	1.20641e-05	-1.64818	-2.70255e-10	4.17153e-05	-1.82743	-2.70255e-10
48563609	chr12:48563609:G:A	1.2832e-13	-2.03234	-1.2321	2.46836e-06	-2.00342	-1.23144	1.05985e-05	-1.97032	-1.22726
48563881	chr12:48563881:C:T	2.22511e-12	-2.90362e-10	-0.411408	4.10879e-05	-2.90362e-10	-0.422704	0.000180154	-2.90362e-10	-0.364482
48563979	chr12:48563979:GT:G	2.7539e-13	-1.3465	-1.15429	3.84928e-06	-1.63756	-1.15297	1.33951e-05	-1.80996	-1.15344
48563985	chr12:48563985:C:T	4.85736e-13	-1.93331	-2.70255e-10	8.54605e-06	-1.99295	-2.70255e-10	3.82077e-05	-1.91526	-2.70255e-10
48564287	chr12:48564287:C:T	1.3459e-12	-2.90362e-10	-0.914156	2.5544e-05	-2.90362e-10	-0.898017	0.000107713	-2.90362e-10	-0.878829
48564291	chr12:48564291:C:T	2.2409e-13	-1.54203	-1.1649	3.24293e-06	-1.80659	-1.15536	1.58496e-05	-1.63354	-1.16162
48564304	chr12:48564304:G:A	2.08099e-13	-1.59858	-1.18237	3.06489e-06	-1.84425	-1.17415	1.48031e-05	-1.68394	-1.17953
48564603	chr12:48564603:C:T	4.25376e-13	-1.99545	-0.07055	7.97394e-06	-1.96512	-0.0971139	3.26167e-05	-2.0328	-0.0406749
48564882	chr12:48564882:C:G	2.35566e-13	-1.43404	-1.22294	3.1777e-06	-1.76366	-1.2186	1.6386e-05	-1.54054	-1.22133
48565013	chr12:48565013:C:A	1.07376e-12	-2.90362e-10	-1.14004	2.00028e-05	-2.90362e-10	-1.14254	8.36666e-05	-2.90362e-10	-1.13146
48565447	chr12:48565447:C:T	2.36704e-13	-1.56354	-1.08862	2.78554e-06	-2.00883	-1.10515	1.45451e-05	-1.78838	-1.09266
48565606	chr12:48565606:T:G	1.99676e-13	-1.60981	-1.21247	2.48231e-06	-2.01098	-1.21825	1.26947e-05	-1.80383	-1.21328
48565635	chr12:48565635:A:G	2.1665e-13	-1.51681	-1.22388	2.49185e-06	-1.99747	-1.22792	1.33552e-05	-1.74206	-1.22433
48565746	chr12:48565746:C:T	1.08445e-12	-2.90362e-10	-1.13014	1.9931e-05	-2.90362e-10	-1.14614	8.22536e-05	-2.90362e-10	-1.14849
48566052	chr12:48566052:A:G	1.00316e-12	-2.90362e-10	-1.20806	1.92558e-05	-2.90362e-10	-1.1806	7.80808e-05	-2.90362e-10	-1.20055
48566275	chr12:48566275:A:G	2.62555e-13	-1.34601	-1.20249	3.3773e-06	-1.72406	-1.19728	1.80561e-05	-1.46041	-1.2044
48566474	chr12:48566474:A:G	4.19783e-13	-2.03238	-0.0468496	9.03674e-06	-1.86489	-0.0722319	3.40787e-05	-2.01219	-0.0174346
48566491	chr12:48566491:T:C	1.70505e-12	-1.23184	0.554225	1.90503e-05	-2.00309	0.81175	7.57647e-05	-1.98649	0.755826
48566575	chr12:48566575:TTAGGA:T	9.82574e-13	-2.90362e-10	-1.22879	1.82639e-05	-2.90362e-10	-1.23349	7.56624e-05	-2.90362e-10	-1.23201
48567461	chr12:48567461:T:G	2.59198e-13	-2.0313	-0.530076	5.48506e-06	-1.87784	-0.558552	2.02924e-05	-2.01632	-0.531733
48567607	chr12:48567607:A:C	1.58941e-13	-2.01463	-1.0358	6.41817e-06	-1.25122	-1.02806	1.5993e-05	-1.73675	-1.0494
48568348	chr12:48568348:C:T	3.83909e-13	-1.04808	-1.12049	3.47203e-06	-1.80429	-1.08939	1.6332e-05	-1.66809	-1.09708
48569238	chr12:48569238:T:C	5.73719e-13	-0.717027	-1.0498	1.17828e-05	-0.631071	-1.04071	4.16428e-05	-0.777479	-1.05169
48569718	chr12:48569718:A:G	1.84187e-12	-2.90362e-10	-0.600436	3.69131e-05	-2.90362e-10	-0.529851	0.000151244	-2.90362e-10	-0.539403
48570451	chr12:48570451:G:A	3.23325e-13	-1.33593	-1.00438	1.40997e-05	-0.496516	-0.995746	3.98597e-05	-0.852414	-1.02052
48571066	chr12:48571066:A:C	1.44721e-12	-2.90362e-10	-0.84158	2.77455e-05	-2.90362e-10	-0.815343	0.000111615	-2.90362e-10	-0.843242
48571643	chr12:48571643:G:A	2.8345e-13	-1.90795	-0.563979	5.1168e-06	-1.94279	-0.563097	1.99034e-05	-2.02912	-0.538289
48571678	chr12:48571678:G:A	2.28605e-13	-1.93827	-0.7487	4.13611e-06	-1.95083	-0.767828	1.74454e-05	-1.96263	-0.736594
48572067	chr12:48572067:G:T	1.72565e-12	-2.90362e-10	-0.665609	3.23039e-05	-2.90362e-10	-0.663228	0.000137944	-2.90362e-10	-0.631445
48572410	chr12:48572410:C:T	8.34239e-13	-1.39245	-2.70255e-10	1.89006e-05	-1.19922	-2.70255e-10	7.47399e-05	-1.24428	-2.70255e-10
48572427	chr12:48572427:AAAG:A	1.24592e-12	-2.90362e-10	-0.991339	2.37637e-05	-2.90362e-10	-0.970257	9.61377e-05	-2.90362e-10	-0.992514
48572495	chr12:48572495:T:C	1.26283e-12	-2.90362e-10	-0.977859	2.40999e-05	-2.90362e-10	-0.95621	9.74361e-05	-2.90362e-10	-0.979099
48572959	chr12:48572959:G:A	9.80493e-13	-2.90362e-10	-1.23091	1.83079e-05	-2.90362e-10	-1.23108	7.58233e-05	-2.90362e-10	-1.22989
48573086	chr12:48573086:AG:A	3.10344e-13	-1.98811	-0.393183	6.72037e-06	-1.83512	-0.398154	2.44311e-05	-1.97345	-0.38899
48573403	chr12:48573403:T:C	1.60812e-13	-1.96432	-1.07441	2.80826e-06	-2.01694	-1.08892	1.17962e-05	-2.02017	-1.07035
```
