## Supplementary material for "Characterization of shared and ancestry-specific signals driving complex traits using multi-ancestry fine-mapping": susiex_nc3.cs80.summary

```
# chr12:47314584-48573937
CS_ID	CS_LENGTH	CS_PURITY	MAX_PIP_SNP	BP	REF_ALLELE	ALT_ALLELE	REF_FRQ	BETA	SE	-LOG10P	MAX_PIP	POST-HOC_PROB_POP1	POST-HOC_PROB_POP2
1	1	1	chr12:47814585:T:C	47814585	C,C	T,T	1,1	-inf,-inf	inf,inf	13.4261,0.0555888	0.992258	1	0.229897
2	128	0	chr12:48327851:A:T	48327851	T,T	A,A	1,1	inf,inf	inf,inf	3.73704,1.0626	0.147162	0.810095	0.398258
3	1643	0	chr12:47820159:G:T	47820159	T,T	G,G	1,1	-inf,-inf	inf,inf	3.3852,1.06042	0.239152	0.482877	0.421387
```
