## Supplementary material for "Characterization of shared and ancestry-specific signals driving complex traits using multi-ancestry fine-mapping": susiex_nc1.cs80.snp

```
BP	SNP
49756296	chr12:49756296:C:T
49756412	chr12:49756412:G:T
49756483	chr12:49756483:G:T
49757156	chr12:49757156:T:C
49757473	chr12:49757473:T:C
49757569	chr12:49757569:G:A
49757647	chr12:49757647:A:G
49757811	chr12:49757811:A:G
49758194	chr12:49758194:G:A
49758302	chr12:49758302:G:A
49758410	chr12:49758410:G:A
49759277	chr12:49759277:A:G
49759433	chr12:49759433:G:A
49759527	chr12:49759527:A:G
49760507	chr12:49760507:C:T
49760761	chr12:49760761:C:T
49760870	chr12:49760870:G:A
49761001	chr12:49761001:G:A
49761330	chr12:49761330:C:A
49761499	chr12:49761499:C:T
49761651	chr12:49761651:T:C
49762296	chr12:49762296:C:T
49762715	chr12:49762715:G:A
49763288	chr12:49763288:T:C
49764194	chr12:49764194:T:TC
49764761	chr12:49764761:A:G
49765056	chr12:49765056:A:G
49765083	chr12:49765083:G:A
49765593	chr12:49765593:A:G
49765631	chr12:49765631:A:G
49765929	chr12:49765929:A:G
49766273	chr12:49766273:G:A
49766301	chr12:49766301:C:G
49766347	chr12:49766347:A:G
49766412	chr12:49766412:C:G
49766420	chr12:49766420:C:G
49766879	chr12:49766879:T:A
49767441	chr12:49767441:G:A
49767711	chr12:49767711:A:C
49767880	chr12:49767880:G:A
49767951	chr12:49767951:G:A
49767963	chr12:49767963:A:G
49767985	chr12:49767985:G:A
49768218	chr12:49768218:A:AG
49768240	chr12:49768240:T:C
49769359	chr12:49769359:AG:A
49770827	chr12:49770827:A:G
49771329	chr12:49771329:C:G
49771377	chr12:49771377:G:A
49771424	chr12:49771424:C:T
49771430	chr12:49771430:T:TA
49771907	chr12:49771907:T:G
49772074	chr12:49772074:A:G
49772126	chr12:49772126:C:T
49772656	chr12:49772656:C:A
49772777	chr12:49772777:G:A
49772846	chr12:49772846:T:A
49772963	chr12:49772963:A:C
49773119	chr12:49773119:G:A
49773120	chr12:49773120:T:C
49773298	chr12:49773298:G:A
49773301	chr12:49773301:G:A
49773809	chr12:49773809:C:G
49774407	chr12:49774407:T:A
49774457	chr12:49774457:T:G
49775087	chr12:49775087:A:G
49775294	chr12:49775294:A:G
49777286	chr12:49777286:C:T
49777672	chr12:49777672:T:C
49778039	chr12:49778039:C:T
49778295	chr12:49778295:T:C
49779069	chr12:49779069:G:A
49779180	chr12:49779180:A:G
49779384	chr12:49779384:AGT:A
49779387	chr12:49779387:ACCACAGAC:A
49779997	chr12:49779997:G:C
49780085	chr12:49780085:T:C
49780516	chr12:49780516:A:C
49781023	chr12:49781023:C:G
49781518	chr12:49781518:T:C
49781659	chr12:49781659:C:T
49782328	chr12:49782328:TTAAAC:T
49783228	chr12:49783228:C:T
49784449	chr12:49784449:G:A
49784525	chr12:49784525:C:T
49785238	chr12:49785238:G:A
49785847	chr12:49785847:T:C
49786145	chr12:49786145:T:C
49786416	chr12:49786416:C:T
49786630	chr12:49786630:T:C
49786648	chr12:49786648:A:T
49786667	chr12:49786667:T:C
49788196	chr12:49788196:A:G
49788482	chr12:49788482:T:C
49788673	chr12:49788673:C:T
49789295	chr12:49789295:C:T
49789578	chr12:49789578:T:C
49789749	chr12:49789749:C:G
49790091	chr12:49790091:T:G
49790105	chr12:49790105:C:T
49790183	chr12:49790183:T:C
49790213	chr12:49790213:G:A
49790319	chr12:49790319:G:A
49791551	chr12:49791551:A:G
49792261	chr12:49792261:C:T
49792286	chr12:49792286:G:T
49793174	chr12:49793174:G:A
49793466	chr12:49793466:T:C
49794109	chr12:49794109:G:A
49794651	chr12:49794651:T:A
49794739	chr12:49794739:CCT:C
49795616	chr12:49795616:C:T
49795785	chr12:49795785:G:A
49795819	chr12:49795819:A:G
49796051	chr12:49796051:T:G
49796828	chr12:49796828:G:A
49796870	chr12:49796870:C:T
49797490	chr12:49797490:G:C
49797706	chr12:49797706:C:G
49797891	chr12:49797891:G:T
49797918	chr12:49797918:C:T
49797929	chr12:49797929:T:C
49798226	chr12:49798226:T:C
49799185	chr12:49799185:C:T
49799188	chr12:49799188:G:C
49799817	chr12:49799817:C:T
49800143	chr12:49800143:C:T
49800429	chr12:49800429:G:A
49800940	chr12:49800940:A:G
49801162	chr12:49801162:C:T
49801366	chr12:49801366:C:T
49801628	chr12:49801628:C:A
49802350	chr12:49802350:G:A
49802498	chr12:49802498:C:T
49803602	chr12:49803602:G:A
49803713	chr12:49803713:C:T
49803725	chr12:49803725:G:A
49804097	chr12:49804097:G:A
49805152	chr12:49805152:T:A
49805160	chr12:49805160:G:A
49805304	chr12:49805304:C:T
49805691	chr12:49805691:T:C
49805868	chr12:49805868:T:A
49806063	chr12:49806063:C:T
49806116	chr12:49806116:G:A
49806122	chr12:49806122:C:T
49806166	chr12:49806166:A:G
49806386	chr12:49806386:T:A
49806576	chr12:49806576:A:AG
49806741	chr12:49806741:C:T
49806807	chr12:49806807:T:A
49806862	chr12:49806862:T:C
49807808	chr12:49807808:C:T
49807839	chr12:49807839:G:A
49807887	chr12:49807887:A:T
49808345	chr12:49808345:C:T
49808637	chr12:49808637:C:T
49808648	chr12:49808648:T:C
49808928	chr12:49808928:G:A
49808964	chr12:49808964:G:A
49809027	chr12:49809027:G:A
49809349	chr12:49809349:C:G
49809383	chr12:49809383:C:T
49809758	chr12:49809758:T:C
49810306	chr12:49810306:G:A
49810554	chr12:49810554:C:A
49810926	chr12:49810926:A:G
49811190	chr12:49811190:T:A
49811333	chr12:49811333:A:G
49811680	chr12:49811680:G:C
49811719	chr12:49811719:A:G
49811822	chr12:49811822:T:C
49811911	chr12:49811911:G:C
49811915	chr12:49811915:C:T
49811929	chr12:49811929:G:A
49812081	chr12:49812081:G:A
49812330	chr12:49812330:A:G
49812418	chr12:49812418:A:T
49812882	chr12:49812882:A:G
49812895	chr12:49812895:AAAAATGGTACAG:A
49812940	chr12:49812940:G:A
49813136	chr12:49813136:A:G
49813194	chr12:49813194:T:C
49813343	chr12:49813343:T:C
49813488	chr12:49813488:T:G
49813577	chr12:49813577:A:G
49813779	chr12:49813779:C:T
49813807	chr12:49813807:C:T
49813874	chr12:49813874:G:A
49814231	chr12:49814231:C:T
49814478	chr12:49814478:C:T
49814560	chr12:49814560:A:G
49814820	chr12:49814820:G:C
49814949	chr12:49814949:T:C
49815747	chr12:49815747:C:G
49815835	chr12:49815835:C:T
49816752	chr12:49816752:G:A
49817623	chr12:49817623:C:T
49817791	chr12:49817791:C:A
49817965	chr12:49817965:C:T
49818092	chr12:49818092:G:A
49818164	chr12:49818164:T:C
49818202	chr12:49818202:A:G
49818613	chr12:49818613:T:A
49818813	chr12:49818813:G:C
49818845	chr12:49818845:C:T
49818857	chr12:49818857:T:G
49819137	chr12:49819137:T:C
49819169	chr12:49819169:G:A
49819208	chr12:49819208:A:G
49819471	chr12:49819471:C:T
49819652	chr12:49819652:G:A
49820030	chr12:49820030:G:A
49820050	chr12:49820050:C:T
49820408	chr12:49820408:C:T
49820517	chr12:49820517:G:A
49820594	chr12:49820594:C:T
49820595	chr12:49820595:G:A
49820670	chr12:49820670:C:G
49820854	chr12:49820854:C:T
49820954	chr12:49820954:T:A
49821354	chr12:49821354:C:T
49821418	chr12:49821418:A:G
49821461	chr12:49821461:TGG:T
49822026	chr12:49822026:G:A
49822122	chr12:49822122:C:T
49822965	chr12:49822965:C:G
49823018	chr12:49823018:T:C
49823380	chr12:49823380:G:A
49823448	chr12:49823448:C:T
49824650	chr12:49824650:A:G
49824722	chr12:49824722:G:C
49824861	chr12:49824861:C:T
49825706	chr12:49825706:T:C
49825725	chr12:49825725:T:C
49825837	chr12:49825837:C:T
49826368	chr12:49826368:C:T
49826369	chr12:49826369:G:A
49826967	chr12:49826967:C:T
49827220	chr12:49827220:T:C
49827322	chr12:49827322:T:C
49827898	chr12:49827898:T:TC
49828077	chr12:49828077:G:A
49828142	chr12:49828142:G:A
49828209	chr12:49828209:T:C
49828396	chr12:49828396:C:T
49828805	chr12:49828805:G:GT
49829230	chr12:49829230:C:T
49829294	chr12:49829294:T:C
49829407	chr12:49829407:A:T
49829796	chr12:49829796:T:C
49830589	chr12:49830589:A:G
49830725	chr12:49830725:C:T
49831007	chr12:49831007:C:T
49831078	chr12:49831078:C:T
49831086	chr12:49831086:A:G
49831346	chr12:49831346:T:G
49831467	chr12:49831467:A:G
49831633	chr12:49831633:T:G
49832424	chr12:49832424:C:T
49832488	chr12:49832488:A:G
49832684	chr12:49832684:G:A
49833621	chr12:49833621:A:G
49833771	chr12:49833771:T:C
49834007	chr12:49834007:T:C
49834205	chr12:49834205:G:A
49834984	chr12:49834984:G:A
49835007	chr12:49835007:T:C
49835047	chr12:49835047:C:T
49835366	chr12:49835366:G:A
49835589	chr12:49835589:A:G
49835604	chr12:49835604:G:A
49836431	chr12:49836431:G:A
49837242	chr12:49837242:A:G
49837677	chr12:49837677:T:C
49837885	chr12:49837885:A:C
49838163	chr12:49838163:C:T
49838386	chr12:49838386:A:T
49838570	chr12:49838570:C:T
49838656	chr12:49838656:T:C
49838908	chr12:49838908:G:A
49839123	chr12:49839123:G:A
49839308	chr12:49839308:C:T
49839473	chr12:49839473:G:A
49839499	chr12:49839499:G:A
49839756	chr12:49839756:G:A
49840374	chr12:49840374:A:G
49840759	chr12:49840759:C:T
49840899	chr12:49840899:G:A
49841304	chr12:49841304:C:T
49841338	chr12:49841338:A:AT
49841617	chr12:49841617:C:T
49841691	chr12:49841691:T:C
49842009	chr12:49842009:G:A
49842078	chr12:49842078:T:C
49842195	chr12:49842195:C:A
49842745	chr12:49842745:T:C
49842790	chr12:49842790:C:G
49843685	chr12:49843685:C:G
49843852	chr12:49843852:A:T
49843854	chr12:49843854:T:C
49843870	chr12:49843870:T:C
49844045	chr12:49844045:C:A
49844421	chr12:49844421:A:G
49845112	chr12:49845112:T:C
49845229	chr12:49845229:A:G
49845462	chr12:49845462:C:T
49845517	chr12:49845517:C:A
49845686	chr12:49845686:C:G
49846367	chr12:49846367:C:T
49846986	chr12:49846986:G:T
49847230	chr12:49847230:G:A
49847652	chr12:49847652:G:A
49847990	chr12:49847990:A:G
49848232	chr12:49848232:C:T
49848729	chr12:49848729:C:A
49849272	chr12:49849272:A:C
49849346	chr12:49849346:G:A
49849500	chr12:49849500:A:G
49849559	chr12:49849559:C:G
49849588	chr12:49849588:G:A
49849889	chr12:49849889:A:G
49850012	chr12:49850012:A:G
49850260	chr12:49850260:C:T
49850479	chr12:49850479:C:T
49850482	chr12:49850482:C:T
49850733	chr12:49850733:G:A
49850782	chr12:49850782:A:G
49851185	chr12:49851185:G:C
49851923	chr12:49851923:A:G
49852469	chr12:49852469:A:G
49852918	chr12:49852918:G:A
49852990	chr12:49852990:C:A
49853029	chr12:49853029:C:T
49853369	chr12:49853369:C:T
49853564	chr12:49853564:T:C
49853703	chr12:49853703:G:A
49854224	chr12:49854224:G:A
49854260	chr12:49854260:T:A
49854269	chr12:49854269:C:T
49854299	chr12:49854299:T:C
49854359	chr12:49854359:A:C
49854562	chr12:49854562:T:A
49854590	chr12:49854590:C:T
49854664	chr12:49854664:G:C
49854690	chr12:49854690:C:T
49854941	chr12:49854941:T:C
49855023	chr12:49855023:T:C
49855087	chr12:49855087:TC:T
49855723	chr12:49855723:A:G
49855748	chr12:49855748:G:A
49855820	chr12:49855820:C:T
49856328	chr12:49856328:G:A
49856474	chr12:49856474:C:T
49856606	chr12:49856606:C:T
49856660	chr12:49856660:T:G
49856886	chr12:49856886:C:T
49857032	chr12:49857032:C:T
49857278	chr12:49857278:G:T
49857283	chr12:49857283:T:C
49857337	chr12:49857337:T:C
49857768	chr12:49857768:T:G
49857903	chr12:49857903:C:T
49857928	chr12:49857928:G:A
49858127	chr12:49858127:G:T
49858687	chr12:49858687:A:G
49858728	chr12:49858728:G:A
49858919	chr12:49858919:T:C
49859019	chr12:49859019:T:C
49859132	chr12:49859132:G:A
49859613	chr12:49859613:G:A
49859664	chr12:49859664:G:A
49859671	chr12:49859671:C:G
49859732	chr12:49859732:A:G
49859736	chr12:49859736:A:C
49859841	chr12:49859841:C:T
49859853	chr12:49859853:ACT:A
49859889	chr12:49859889:A:G
49859930	chr12:49859930:G:A
49860086	chr12:49860086:G:C
49860137	chr12:49860137:A:G
49860281	chr12:49860281:G:A
49860312	chr12:49860312:C:T
49860685	chr12:49860685:C:T
49860877	chr12:49860877:C:T
49862280	chr12:49862280:C:T
49862284	chr12:49862284:C:G
49862899	chr12:49862899:C:T
49862981	chr12:49862981:AT:A
49863312	chr12:49863312:T:C
49863651	chr12:49863651:G:A
49863764	chr12:49863764:G:C
49864156	chr12:49864156:CCA:C
49864422	chr12:49864422:G:A
49864542	chr12:49864542:T:G
49864612	chr12:49864612:G:A
49865198	chr12:49865198:T:C
49865279	chr12:49865279:T:A
49865361	chr12:49865361:G:A
49865670	chr12:49865670:T:C
49865732	chr12:49865732:G:C
49865746	chr12:49865746:A:C
49866327	chr12:49866327:G:A
49866481	chr12:49866481:C:T
49866633	chr12:49866633:G:A
49866670	chr12:49866670:G:A
49866683	chr12:49866683:G:T
49866737	chr12:49866737:G:A
49866853	chr12:49866853:G:A
49867042	chr12:49867042:T:C
49867274	chr12:49867274:C:T
49867532	chr12:49867532:C:T
49867986	chr12:49867986:C:T
49868026	chr12:49868026:C:T
49868389	chr12:49868389:G:A
49868439	chr12:49868439:T:C
49868587	chr12:49868587:GC:G
49868661	chr12:49868661:G:A
49868846	chr12:49868846:C:T
49869365	chr12:49869365:G:A
49869542	chr12:49869542:G:A
49871019	chr12:49871019:G:A
49871027	chr12:49871027:C:T
49871616	chr12:49871616:G:A
49871769	chr12:49871769:C:T
49872070	chr12:49872070:C:T
49872381	chr12:49872381:G:A
49872432	chr12:49872432:T:C
49872466	chr12:49872466:G:A
49872496	chr12:49872496:T:C
49872590	chr12:49872590:A:G
49872987	chr12:49872987:A:G
49873075	chr12:49873075:C:G
49873552	chr12:49873552:C:T
49873830	chr12:49873830:G:C
49874203	chr12:49874203:A:G
49874440	chr12:49874440:G:A
49875514	chr12:49875514:C:T
49875516	chr12:49875516:C:T
49876112	chr12:49876112:A:G
49876279	chr12:49876279:G:A
49876379	chr12:49876379:T:C
49876385	chr12:49876385:A:G
49876548	chr12:49876548:T:G
49876633	chr12:49876633:G:A
49876638	chr12:49876638:G:T
49876771	chr12:49876771:A:T
49876798	chr12:49876798:C:T
49877204	chr12:49877204:A:AG
49877713	chr12:49877713:G:A
49877714	chr12:49877714:C:T
49877767	chr12:49877767:T:C
49877826	chr12:49877826:CTA:C
49877884	chr12:49877884:G:GTATACATA
49877933	chr12:49877933:T:C
49877997	chr12:49877997:T:C
49879532	chr12:49879532:A:G
49879637	chr12:49879637:T:C
49879659	chr12:49879659:T:C
49879665	chr12:49879665:TGA:T
49879683	chr12:49879683:T:C
49879738	chr12:49879738:GTGAA:G
49879836	chr12:49879836:ATG:A
49879875	chr12:49879875:TATGTGTATGTGTGC:T
49880143	chr12:49880143:TGA:T
49880217	chr12:49880217:T:C
49880319	chr12:49880319:T:C
49880690	chr12:49880690:A:G
49880808	chr12:49880808:G:A
49881598	chr12:49881598:C:T
49881602	chr12:49881602:C:T
49882248	chr12:49882248:G:A
49882634	chr12:49882634:G:A
49882846	chr12:49882846:A:C
49883178	chr12:49883178:T:C
49883259	chr12:49883259:G:A
49883315	chr12:49883315:C:A
49883616	chr12:49883616:A:C
49883643	chr12:49883643:T:A
49884202	chr12:49884202:C:T
49884701	chr12:49884701:A:G
49884741	chr12:49884741:A:G
49884771	chr12:49884771:G:A
49884798	chr12:49884798:G:C
49884800	chr12:49884800:T:C
49884842	chr12:49884842:C:T
49884872	chr12:49884872:A:G
49885285	chr12:49885285:A:G
49885919	chr12:49885919:G:A
49886102	chr12:49886102:G:A
49886430	chr12:49886430:G:A
49886635	chr12:49886635:C:T
49886647	chr12:49886647:T:C
49886753	chr12:49886753:G:A
49887061	chr12:49887061:G:A
49887239	chr12:49887239:A:C
49887631	chr12:49887631:G:C
49887873	chr12:49887873:T:C
49887895	chr12:49887895:C:T
49888156	chr12:49888156:C:T
49888429	chr12:49888429:T:C
49888661	chr12:49888661:G:A
49888837	chr12:49888837:C:T
49888868	chr12:49888868:A:C
49889080	chr12:49889080:G:T
49889395	chr12:49889395:G:A
49889682	chr12:49889682:G:A
49889956	chr12:49889956:T:C
49890049	chr12:49890049:G:A
49890196	chr12:49890196:C:T
49890213	chr12:49890213:C:A
49891135	chr12:49891135:G:A
49891278	chr12:49891278:T:C
49891692	chr12:49891692:G:C
49891779	chr12:49891779:C:T
49891997	chr12:49891997:T:G
49892271	chr12:49892271:G:A
49892339	chr12:49892339:G:A
49892399	chr12:49892399:C:T
49892458	chr12:49892458:C:A
49892503	chr12:49892503:T:C
49893713	chr12:49893713:G:T
49893718	chr12:49893718:A:G
49893909	chr12:49893909:G:T
49894061	chr12:49894061:G:C
49894322	chr12:49894322:T:C
49894384	chr12:49894384:G:A
49894703	chr12:49894703:G:A
49894832	chr12:49894832:G:C
49894855	chr12:49894855:AAC:A
49894916	chr12:49894916:A:G
49895183	chr12:49895183:C:T
49895440	chr12:49895440:G:A
49895482	chr12:49895482:A:G
49895496	chr12:49895496:G:A
49895852	chr12:49895852:C:T
49895884	chr12:49895884:G:A
49896026	chr12:49896026:C:T
49896273	chr12:49896273:G:A
49896770	chr12:49896770:C:T
49896771	chr12:49896771:G:A
49896805	chr12:49896805:C:T
49896938	chr12:49896938:C:T
49897952	chr12:49897952:G:C
49898173	chr12:49898173:C:T
49898695	chr12:49898695:A:T
49898803	chr12:49898803:C:T
49899426	chr12:49899426:T:C
49899450	chr12:49899450:G:A
49899463	chr12:49899463:G:A
49899584	chr12:49899584:A:C
49900000	chr12:49900000:G:T
49900167	chr12:49900167:C:G
49900827	chr12:49900827:C:A
49901140	chr12:49901140:A:G
49902313	chr12:49902313:G:A
49902376	chr12:49902376:T:C
49902388	chr12:49902388:C:T
49902518	chr12:49902518:C:T
49903018	chr12:49903018:A:G
49903218	chr12:49903218:C:G
49903251	chr12:49903251:T:C
49903557	chr12:49903557:C:G
49903858	chr12:49903858:T:C
49903887	chr12:49903887:T:C
49904129	chr12:49904129:CG:C
49904151	chr12:49904151:C:A
49904752	chr12:49904752:C:T
49904936	chr12:49904936:T:C
49905371	chr12:49905371:G:A
49905406	chr12:49905406:C:T
49905483	chr12:49905483:G:C
49905535	chr12:49905535:G:A
49905597	chr12:49905597:T:C
49906005	chr12:49906005:A:G
49906224	chr12:49906224:A:G
49906290	chr12:49906290:G:A
49906536	chr12:49906536:A:G
49906641	chr12:49906641:C:T
49906766	chr12:49906766:T:C
49907021	chr12:49907021:C:T
49907060	chr12:49907060:G:A
49907139	chr12:49907139:C:T
49907252	chr12:49907252:C:A
49907338	chr12:49907338:G:A
49907341	chr12:49907341:T:A
49908833	chr12:49908833:A:T
49909403	chr12:49909403:G:A
49909405	chr12:49909405:G:A
49909631	chr12:49909631:G:T
49909712	chr12:49909712:AG:A
49909885	chr12:49909885:C:T
49910026	chr12:49910026:G:A
49910215	chr12:49910215:G:A
49910330	chr12:49910330:C:A
49910339	chr12:49910339:C:T
49910483	chr12:49910483:C:G
49910491	chr12:49910491:T:G
49910805	chr12:49910805:A:T
49910815	chr12:49910815:G:A
49911102	chr12:49911102:G:T
49911166	chr12:49911166:G:A
49911224	chr12:49911224:C:T
49911259	chr12:49911259:G:A
49911431	chr12:49911431:G:T
49911498	chr12:49911498:A:C
49911537	chr12:49911537:G:A
49911608	chr12:49911608:G:T
49911731	chr12:49911731:C:T
49911732	chr12:49911732:G:A
49911807	chr12:49911807:C:T
49911944	chr12:49911944:G:A
49912052	chr12:49912052:G:A
49912365	chr12:49912365:A:G
49912654	chr12:49912654:C:T
49912711	chr12:49912711:C:G
49912838	chr12:49912838:C:T
49913082	chr12:49913082:C:T
49913281	chr12:49913281:A:T
49914515	chr12:49914515:G:A
49914765	chr12:49914765:G:A
49915190	chr12:49915190:C:T
49915549	chr12:49915549:AAAG:A
49915969	chr12:49915969:G:A
49916067	chr12:49916067:A:G
49916133	chr12:49916133:G:A
49916199	chr12:49916199:G:A
49916410	chr12:49916410:C:T
49916554	chr12:49916554:C:T
49916649	chr12:49916649:G:A
49916670	chr12:49916670:T:C
49916679	chr12:49916679:A:G
49916722	chr12:49916722:T:A
49916893	chr12:49916893:G:A
49917205	chr12:49917205:C:T
49917943	chr12:49917943:A:G
49918088	chr12:49918088:T:C
49918264	chr12:49918264:T:C
49918326	chr12:49918326:G:A
49918528	chr12:49918528:C:T
49918575	chr12:49918575:C:T
49918660	chr12:49918660:A:T
49919018	chr12:49919018:T:G
49919019	chr12:49919019:C:T
49919199	chr12:49919199:A:G
49919472	chr12:49919472:C:T
49919692	chr12:49919692:G:A
49920398	chr12:49920398:G:A
49920538	chr12:49920538:C:T
49920563	chr12:49920563:A:G
49920704	chr12:49920704:G:A
49920988	chr12:49920988:T:C
49921111	chr12:49921111:GC:G
49921189	chr12:49921189:G:A
49921207	chr12:49921207:T:C
49921344	chr12:49921344:G:A
49921400	chr12:49921400:GAGAC:G
49921680	chr12:49921680:C:T
49921708	chr12:49921708:C:T
49921853	chr12:49921853:C:T
49921858	chr12:49921858:C:T
49921974	chr12:49921974:C:T
49922014	chr12:49922014:C:T
49922188	chr12:49922188:A:T
49922400	chr12:49922400:C:T
49922558	chr12:49922558:C:T
49922656	chr12:49922656:A:G
49923035	chr12:49923035:A:G
49923264	chr12:49923264:G:A
49923367	chr12:49923367:C:A
49923812	chr12:49923812:A:G
49923921	chr12:49923921:C:A
49923929	chr12:49923929:CTG:C
49924436	chr12:49924436:G:C
49924667	chr12:49924667:T:C
49924745	chr12:49924745:T:C
49925036	chr12:49925036:T:C
49925060	chr12:49925060:G:A
49925137	chr12:49925137:G:A
49925189	chr12:49925189:G:A
49925316	chr12:49925316:G:A
49925321	chr12:49925321:C:T
49925327	chr12:49925327:G:A
49925409	chr12:49925409:C:T
49925511	chr12:49925511:A:G
49925529	chr12:49925529:GTA:G
49925534	chr12:49925534:T:C
49925556	chr12:49925556:C:T
49925594	chr12:49925594:G:A
49926087	chr12:49926087:G:A
49926420	chr12:49926420:A:C
49926796	chr12:49926796:T:G
49927093	chr12:49927093:C:T
49927109	chr12:49927109:A:G
49927303	chr12:49927303:A:G
49927691	chr12:49927691:T:C
49927962	chr12:49927962:G:T
49928126	chr12:49928126:C:T
49928307	chr12:49928307:G:A
49928524	chr12:49928524:G:C
49928808	chr12:49928808:A:G
49928859	chr12:49928859:T:C
49929499	chr12:49929499:G:A
49929512	chr12:49929512:G:A
49929578	chr12:49929578:T:A
49930045	chr12:49930045:T:C
49930406	chr12:49930406:T:C
49930413	chr12:49930413:T:C
49930623	chr12:49930623:T:A
49930912	chr12:49930912:T:C
49931037	chr12:49931037:A:G
49931190	chr12:49931190:G:A
49931418	chr12:49931418:T:C
49931421	chr12:49931421:T:C
49931913	chr12:49931913:C:T
49931958	chr12:49931958:T:C
49932131	chr12:49932131:G:T
49932393	chr12:49932393:G:A
49932490	chr12:49932490:C:T
49932644	chr12:49932644:G:A
49932806	chr12:49932806:A:G
49932998	chr12:49932998:T:C
49933121	chr12:49933121:G:A
49933607	chr12:49933607:C:T
49933632	chr12:49933632:C:T
49933906	chr12:49933906:G:A
49934207	chr12:49934207:T:C
49934256	chr12:49934256:G:A
49934953	chr12:49934953:G:A
49935002	chr12:49935002:G:A
49936017	chr12:49936017:C:T
49936637	chr12:49936637:G:A
49936903	chr12:49936903:G:C
49937388	chr12:49937388:A:G
49937475	chr12:49937475:C:T
49937496	chr12:49937496:A:G
49938149	chr12:49938149:T:C
49938212	chr12:49938212:C:T
49938243	chr12:49938243:A:C
49938287	chr12:49938287:G:A
49938415	chr12:49938415:A:G
49939046	chr12:49939046:G:A
49939706	chr12:49939706:G:A
49939892	chr12:49939892:C:G
49940423	chr12:49940423:T:A
49940998	chr12:49940998:C:T
49941303	chr12:49941303:T:C
49941501	chr12:49941501:G:A
49942402	chr12:49942402:G:A
49942412	chr12:49942412:C:T
49942528	chr12:49942528:A:G
49942855	chr12:49942855:T:G
49942933	chr12:49942933:C:T
49943136	chr12:49943136:G:C
49943484	chr12:49943484:G:C
49943761	chr12:49943761:A:G
49944033	chr12:49944033:G:A
49944034	chr12:49944034:T:G
49944224	chr12:49944224:T:C
49944407	chr12:49944407:T:C
49944521	chr12:49944521:A:C
49944809	chr12:49944809:G:T
49945009	chr12:49945009:C:A
49945169	chr12:49945169:A:C
49945181	chr12:49945181:T:C
49945373	chr12:49945373:G:A
49945507	chr12:49945507:T:G
49945548	chr12:49945548:G:C
49945804	chr12:49945804:C:T
49946081	chr12:49946081:A:G
49946258	chr12:49946258:C:T
49946464	chr12:49946464:A:G
49946890	chr12:49946890:T:C
49947046	chr12:49947046:C:T
49947223	chr12:49947223:A:G
49947316	chr12:49947316:A:G
49947491	chr12:49947491:C:T
49947608	chr12:49947608:G:A
49947682	chr12:49947682:T:C
49947827	chr12:49947827:T:C
49947924	chr12:49947924:T:C
49948259	chr12:49948259:C:T
49948313	chr12:49948313:T:A
49948363	chr12:49948363:C:T
49948590	chr12:49948590:G:A
49948631	chr12:49948631:C:T
49948699	chr12:49948699:G:A
49948834	chr12:49948834:C:T
49948930	chr12:49948930:G:A
49949342	chr12:49949342:C:G
49949390	chr12:49949390:T:C
49949825	chr12:49949825:A:C
49950079	chr12:49950079:A:G
49950465	chr12:49950465:G:A
49950772	chr12:49950772:G:A
49951172	chr12:49951172:G:A
49951175	chr12:49951175:C:T
49951193	chr12:49951193:G:A
49951296	chr12:49951296:G:A
49951423	chr12:49951423:G:A
49951482	chr12:49951482:A:G
49951517	chr12:49951517:G:A
49951632	chr12:49951632:G:A
49951815	chr12:49951815:C:T
49951842	chr12:49951842:A:G
49951888	chr12:49951888:T:A
49951928	chr12:49951928:C:G
49952166	chr12:49952166:T:C
49952257	chr12:49952257:C:T
49952300	chr12:49952300:G:T
49952594	chr12:49952594:T:C
49952669	chr12:49952669:C:T
49952803	chr12:49952803:G:A
49953662	chr12:49953662:G:A
49953753	chr12:49953753:C:G
49954295	chr12:49954295:T:C
49954509	chr12:49954509:A:C
49954576	chr12:49954576:T:C
49954891	chr12:49954891:C:T
49955017	chr12:49955017:A:G
49955146	chr12:49955146:T:C
49955170	chr12:49955170:G:A
49955178	chr12:49955178:A:G
49955360	chr12:49955360:C:G
49955628	chr12:49955628:C:A
49955860	chr12:49955860:G:A
49955982	chr12:49955982:C:T
49956138	chr12:49956138:C:T
49956609	chr12:49956609:G:A
49956836	chr12:49956836:T:G
49957003	chr12:49957003:C:T
49957170	chr12:49957170:T:C
49957292	chr12:49957292:T:C
49957365	chr12:49957365:A:G
49957709	chr12:49957709:C:T
49957839	chr12:49957839:GC:G
49957858	chr12:49957858:C:T
49958103	chr12:49958103:A:G
49958333	chr12:49958333:A:C
49958776	chr12:49958776:T:C
49959342	chr12:49959342:C:T
49959466	chr12:49959466:G:A
49959472	chr12:49959472:T:G
49959815	chr12:49959815:T:C
49960654	chr12:49960654:A:C
49960974	chr12:49960974:G:A
49962412	chr12:49962412:G:A
49962454	chr12:49962454:G:GA
49963071	chr12:49963071:A:G
49963880	chr12:49963880:A:C
49963889	chr12:49963889:A:G
49963931	chr12:49963931:A:G
49964271	chr12:49964271:A:G
49964404	chr12:49964404:C:T
49964439	chr12:49964439:C:CA
49964497	chr12:49964497:C:T
49964685	chr12:49964685:A:G
49964761	chr12:49964761:T:C
49964834	chr12:49964834:C:T
49965105	chr12:49965105:G:A
49965118	chr12:49965118:G:A
49965465	chr12:49965465:C:T
49965498	chr12:49965498:A:G
49965683	chr12:49965683:G:A
49965688	chr12:49965688:A:G
49965783	chr12:49965783:CA:C
49966136	chr12:49966136:G:A
49966170	chr12:49966170:C:T
49966190	chr12:49966190:G:A
49966333	chr12:49966333:G:A
49966777	chr12:49966777:A:G
49966814	chr12:49966814:C:G
49967317	chr12:49967317:G:A
49967800	chr12:49967800:T:C
49968024	chr12:49968024:C:T
49968269	chr12:49968269:G:T
49968274	chr12:49968274:GA:G
49968584	chr12:49968584:G:C
49968761	chr12:49968761:G:A
49968778	chr12:49968778:G:A
49969076	chr12:49969076:A:C
49969089	chr12:49969089:G:A
49969231	chr12:49969231:G:C
49970487	chr12:49970487:G:C
49970623	chr12:49970623:G:A
49970924	chr12:49970924:G:A
49970973	chr12:49970973:T:C
49971115	chr12:49971115:T:G
49971371	chr12:49971371:C:T
49972181	chr12:49972181:GGGAAAGCCTAGGGCATGGGTGACCATAGGGCCA:G
49972517	chr12:49972517:G:A
49972600	chr12:49972600:G:A
49972793	chr12:49972793:T:C
49972971	chr12:49972971:C:T
49973221	chr12:49973221:G:A
49973230	chr12:49973230:T:C
49973843	chr12:49973843:G:A
49974191	chr12:49974191:C:T
49974230	chr12:49974230:C:T
49974487	chr12:49974487:G:A
49976626	chr12:49976626:T:C
49976999	chr12:49976999:C:A
49977023	chr12:49977023:G:C
49977339	chr12:49977339:G:T
49977793	chr12:49977793:A:G
49977807	chr12:49977807:G:A
49977838	chr12:49977838:G:A
49978243	chr12:49978243:C:T
49978898	chr12:49978898:A:C
49979854	chr12:49979854:C:A
49980001	chr12:49980001:G:A
49980003	chr12:49980003:G:A
49980065	chr12:49980065:G:A
49980069	chr12:49980069:TTA:T
49980155	chr12:49980155:T:G
49980226	chr12:49980226:C:T
49980275	chr12:49980275:G:A
49980472	chr12:49980472:C:G
49980489	chr12:49980489:G:A
49980534	chr12:49980534:C:T
49981571	chr12:49981571:C:T
49981661	chr12:49981661:G:A
49981690	chr12:49981690:A:G
49981865	chr12:49981865:G:C
49981890	chr12:49981890:AG:A
49982116	chr12:49982116:G:A
49982185	chr12:49982185:C:G
49982299	chr12:49982299:G:C
49982304	chr12:49982304:A:G
49982667	chr12:49982667:A:T
49982729	chr12:49982729:T:C
49982883	chr12:49982883:A:G
49983233	chr12:49983233:G:C
49983441	chr12:49983441:T:C
49983623	chr12:49983623:G:A
49984035	chr12:49984035:C:T
49984509	chr12:49984509:C:T
49984709	chr12:49984709:T:C
49984783	chr12:49984783:G:A
49984842	chr12:49984842:G:A
49985357	chr12:49985357:T:C
49985565	chr12:49985565:A:C
49985785	chr12:49985785:C:T
49986163	chr12:49986163:T:C
49986288	chr12:49986288:T:C
49986617	chr12:49986617:T:C
49986772	chr12:49986772:C:T
49987011	chr12:49987011:G:A
49987592	chr12:49987592:C:T
49987593	chr12:49987593:G:A
49987659	chr12:49987659:T:G
49989245	chr12:49989245:A:C
49990388	chr12:49990388:T:C
49990477	chr12:49990477:T:C
49990594	chr12:49990594:A:G
49990686	chr12:49990686:A:G
49991150	chr12:49991150:T:C
49991301	chr12:49991301:T:C
49992147	chr12:49992147:A:C
49992505	chr12:49992505:G:GA
49992907	chr12:49992907:C:G
49992998	chr12:49992998:G:A
49993470	chr12:49993470:T:C
49993618	chr12:49993618:TA:T
49993841	chr12:49993841:C:T
49994087	chr12:49994087:C:T
49994913	chr12:49994913:C:T
49995118	chr12:49995118:G:A
49995288	chr12:49995288:T:C
49995501	chr12:49995501:T:C
49995561	chr12:49995561:C:T
49995787	chr12:49995787:A:G
49996019	chr12:49996019:A:G
49996060	chr12:49996060:C:T
49996164	chr12:49996164:A:G
49996320	chr12:49996320:G:A
49997398	chr12:49997398:C:T
49997427	chr12:49997427:A:G
49997635	chr12:49997635:G:A
49997973	chr12:49997973:A:T
49998061	chr12:49998061:A:C
49998635	chr12:49998635:C:T
49999589	chr12:49999589:G:T
50000058	chr12:50000058:C:T
50000205	chr12:50000205:G:A
50000293	chr12:50000293:G:A
50000349	chr12:50000349:G:A
50000635	chr12:50000635:C:T
50000733	chr12:50000733:T:C
50001009	chr12:50001009:T:C
50002203	chr12:50002203:A:G
50002814	chr12:50002814:T:G
50002949	chr12:50002949:G:A
50002993	chr12:50002993:T:C
50003052	chr12:50003052:A:G
50005130	chr12:50005130:A:G
50005471	chr12:50005471:C:T
50005692	chr12:50005692:T:C
50005767	chr12:50005767:A:G
50006304	chr12:50006304:T:C
50008322	chr12:50008322:C:T
50009147	chr12:50009147:G:A
50009353	chr12:50009353:A:T
50009616	chr12:50009616:A:G
50009980	chr12:50009980:C:T
50010164	chr12:50010164:C:T
50010167	chr12:50010167:A:G
50010213	chr12:50010213:C:T
50010361	chr12:50010361:T:G
50010427	chr12:50010427:A:G
50010824	chr12:50010824:C:T
50010873	chr12:50010873:A:G
50011640	chr12:50011640:A:G
50011918	chr12:50011918:T:C
50012570	chr12:50012570:A:T
50012578	chr12:50012578:T:A
50012713	chr12:50012713:C:T
50012989	chr12:50012989:G:A
50013028	chr12:50013028:A:G
50013057	chr12:50013057:CTT:C
50013293	chr12:50013293:A:G
50013503	chr12:50013503:T:C
50014282	chr12:50014282:G:C
50014293	chr12:50014293:T:G
50014436	chr12:50014436:A:C
50015217	chr12:50015217:A:G
50015671	chr12:50015671:G:A
50015674	chr12:50015674:C:T
50015851	chr12:50015851:T:C
50016088	chr12:50016088:T:C
50016155	chr12:50016155:G:A
50016356	chr12:50016356:T:A
50016452	chr12:50016452:T:C
50016496	chr12:50016496:G:A
50016738	chr12:50016738:T:C
50017048	chr12:50017048:T:C
50017058	chr12:50017058:T:C
50017634	chr12:50017634:G:T
50018852	chr12:50018852:A:T
50019128	chr12:50019128:C:A
50019186	chr12:50019186:C:G
50019232	chr12:50019232:T:G
50020055	chr12:50020055:A:T
50020194	chr12:50020194:C:T
50020404	chr12:50020404:G:A
50020516	chr12:50020516:A:G
50020990	chr12:50020990:A:G
50021128	chr12:50021128:A:G
50021150	chr12:50021150:A:AT
50021255	chr12:50021255:A:G
50021918	chr12:50021918:C:T
50021931	chr12:50021931:T:C
50022242	chr12:50022242:A:G
50022372	chr12:50022372:C:T
50022438	chr12:50022438:C:T
50022475	chr12:50022475:A:G
50022496	chr12:50022496:C:T
50022532	chr12:50022532:A:G
50022787	chr12:50022787:A:G
50023452	chr12:50023452:G:C
50023650	chr12:50023650:T:C
50023665	chr12:50023665:A:G
50023687	chr12:50023687:C:T
50024058	chr12:50024058:G:A
50024319	chr12:50024319:A:C
50024605	chr12:50024605:G:A
50024660	chr12:50024660:T:A
50026012	chr12:50026012:G:A
50026048	chr12:50026048:T:C
50026188	chr12:50026188:GGT:G
50026220	chr12:50026220:G:A
50026566	chr12:50026566:A:G
50026709	chr12:50026709:A:G
50027190	chr12:50027190:G:A
50027228	chr12:50027228:C:T
50027364	chr12:50027364:C:T
50027474	chr12:50027474:A:G
50027498	chr12:50027498:A:G
50027742	chr12:50027742:C:T
50027942	chr12:50027942:C:T
50027968	chr12:50027968:G:A
50028157	chr12:50028157:T:A
50028506	chr12:50028506:C:T
50028598	chr12:50028598:G:A
50029379	chr12:50029379:C:T
50029615	chr12:50029615:T:C
50029646	chr12:50029646:A:C
50029837	chr12:50029837:G:C
50030005	chr12:50030005:T:G
50030014	chr12:50030014:T:TAATC
50030276	chr12:50030276:G:A
50030407	chr12:50030407:A:G
50030643	chr12:50030643:T:C
50030646	chr12:50030646:G:A
50030676	chr12:50030676:G:A
50031228	chr12:50031228:G:A
50031377	chr12:50031377:A:G
50031663	chr12:50031663:C:T
50031979	chr12:50031979:G:A
50032020	chr12:50032020:G:A
50033289	chr12:50033289:G:T
50033305	chr12:50033305:C:T
50033374	chr12:50033374:T:C
50033408	chr12:50033408:G:A
50033694	chr12:50033694:C:G
50033721	chr12:50033721:G:A
50034758	chr12:50034758:C:T
50034804	chr12:50034804:A:G
50035130	chr12:50035130:C:T
50035237	chr12:50035237:G:A
50035241	chr12:50035241:A:G
50036793	chr12:50036793:G:A
50037047	chr12:50037047:G:A
50037170	chr12:50037170:C:T
50037357	chr12:50037357:G:A
50037457	chr12:50037457:T:C
50037843	chr12:50037843:T:C
50038088	chr12:50038088:G:A
50038386	chr12:50038386:G:A
50038557	chr12:50038557:T:A
50038713	chr12:50038713:C:T
50038929	chr12:50038929:C:T
50039087	chr12:50039087:G:A
50039220	chr12:50039220:C:A
50039451	chr12:50039451:C:T
50040219	chr12:50040219:G:A
50040316	chr12:50040316:C:G
50040426	chr12:50040426:G:A
50040446	chr12:50040446:C:T
50042591	chr12:50042591:C:T
50042833	chr12:50042833:ACTCAT:A
50043372	chr12:50043372:T:A
50043581	chr12:50043581:G:A
50044765	chr12:50044765:GGGAGCCCATA:G
50044951	chr12:50044951:C:T
50045563	chr12:50045563:G:A
50045833	chr12:50045833:C:G
50046091	chr12:50046091:T:C
50046159	chr12:50046159:C:T
50046162	chr12:50046162:A:G
50046354	chr12:50046354:A:G
50046367	chr12:50046367:A:G
50046435	chr12:50046435:G:A
50046736	chr12:50046736:T:G
50047283	chr12:50047283:A:C
50047341	chr12:50047341:T:C
50047651	chr12:50047651:G:A
50047652	chr12:50047652:A:T
50047968	chr12:50047968:A:T
50047972	chr12:50047972:A:G
50048593	chr12:50048593:G:C
50049155	chr12:50049155:A:G
50049523	chr12:50049523:T:C
50049640	chr12:50049640:C:T
50049685	chr12:50049685:T:C
50049803	chr12:50049803:C:T
50050183	chr12:50050183:C:G
50050363	chr12:50050363:T:C
50050509	chr12:50050509:C:A
50050532	chr12:50050532:C:G
50050967	chr12:50050967:C:T
50051164	chr12:50051164:G:A
50051399	chr12:50051399:C:T
50051428	chr12:50051428:T:C
50051432	chr12:50051432:C:A
50051454	chr12:50051454:T:C
50051690	chr12:50051690:C:A
50052620	chr12:50052620:C:T
50052632	chr12:50052632:G:A
50053032	chr12:50053032:A:G
50053220	chr12:50053220:G:A
50053336	chr12:50053336:T:C
50053616	chr12:50053616:A:C
50054145	chr12:50054145:C:T
50054407	chr12:50054407:C:T
50054774	chr12:50054774:C:T
50055222	chr12:50055222:A:G
50055735	chr12:50055735:T:C
50056328	chr12:50056328:T:C
50057045	chr12:50057045:C:T
50057319	chr12:50057319:A:G
50057959	chr12:50057959:G:C
50058844	chr12:50058844:A:G
50059393	chr12:50059393:T:A
50059957	chr12:50059957:G:A
50060080	chr12:50060080:G:A
50060308	chr12:50060308:G:T
50060574	chr12:50060574:G:A
50060697	chr12:50060697:C:T
50061286	chr12:50061286:C:T
50062609	chr12:50062609:CA:C
50062619	chr12:50062619:C:T
50063351	chr12:50063351:G:A
50063746	chr12:50063746:G:A
50064022	chr12:50064022:C:G
50064047	chr12:50064047:C:T
50064122	chr12:50064122:G:A
50064229	chr12:50064229:TC:T
50064290	chr12:50064290:T:C
50064313	chr12:50064313:G:T
50064667	chr12:50064667:A:G
50064947	chr12:50064947:C:A
50065528	chr12:50065528:G:A
50065995	chr12:50065995:A:G
50066612	chr12:50066612:G:T
50067290	chr12:50067290:A:T
50067405	chr12:50067405:C:T
50067569	chr12:50067569:C:T
50067671	chr12:50067671:G:A
50067764	chr12:50067764:T:C
50068196	chr12:50068196:A:G
50068200	chr12:50068200:G:T
50068485	chr12:50068485:A:G
50068604	chr12:50068604:A:G
50068864	chr12:50068864:T:C
50069178	chr12:50069178:G:A
50069542	chr12:50069542:T:C
50069678	chr12:50069678:T:C
50069888	chr12:50069888:C:T
50070471	chr12:50070471:G:A
50070687	chr12:50070687:A:G
50071444	chr12:50071444:T:G
50071572	chr12:50071572:A:G
50072161	chr12:50072161:G:A
50072302	chr12:50072302:A:G
50073066	chr12:50073066:G:A
50073125	chr12:50073125:A:G
50073861	chr12:50073861:G:T
50074258	chr12:50074258:C:T
50074724	chr12:50074724:T:A
50075032	chr12:50075032:C:T
50075133	chr12:50075133:C:T
50075456	chr12:50075456:G:A
50076209	chr12:50076209:G:A
50076602	chr12:50076602:G:A
50077326	chr12:50077326:C:T
50077459	chr12:50077459:C:T
50077601	chr12:50077601:G:A
50077847	chr12:50077847:A:G
50078185	chr12:50078185:T:G
50078327	chr12:50078327:G:A
50079650	chr12:50079650:C:T
50079972	chr12:50079972:A:G
50080110	chr12:50080110:T:C
50080257	chr12:50080257:T:C
50080626	chr12:50080626:A:G
50081692	chr12:50081692:A:G
50082218	chr12:50082218:G:T
50082439	chr12:50082439:G:A
50083690	chr12:50083690:G:C
50084376	chr12:50084376:AAAATCTGAGG:A
50084666	chr12:50084666:A:C
50086046	chr12:50086046:C:T
50086152	chr12:50086152:C:T
50086431	chr12:50086431:T:G
50087084	chr12:50087084:C:G
50088012	chr12:50088012:A:G
50088244	chr12:50088244:C:G
50089006	chr12:50089006:A:AT
50089221	chr12:50089221:C:T
50089249	chr12:50089249:G:A
50089540	chr12:50089540:T:C
50089663	chr12:50089663:G:C
50090230	chr12:50090230:G:A
50090622	chr12:50090622:C:T
50091666	chr12:50091666:A:T
50091766	chr12:50091766:ACGGGGCTTCACCATGTTTG:A
50091869	chr12:50091869:C:T
50091926	chr12:50091926:G:T
50092206	chr12:50092206:G:A
50092457	chr12:50092457:C:T
50092468	chr12:50092468:C:T
50092644	chr12:50092644:A:G
50093117	chr12:50093117:A:G
50093427	chr12:50093427:A:G
50094079	chr12:50094079:A:T
50094623	chr12:50094623:T:G
50094764	chr12:50094764:G:A
50095480	chr12:50095480:C:T
50095518	chr12:50095518:A:G
50095597	chr12:50095597:GA:G
50095599	chr12:50095599:TCACAGGC:T
50095917	chr12:50095917:G:A
50095978	chr12:50095978:T:C
50096223	chr12:50096223:T:C
50097147	chr12:50097147:G:A
50097358	chr12:50097358:C:T
50097365	chr12:50097365:A:C
50097784	chr12:50097784:A:G
50097847	chr12:50097847:C:T
50098038	chr12:50098038:A:G
50098230	chr12:50098230:A:T
50100658	chr12:50100658:C:A
50101629	chr12:50101629:C:T
50102381	chr12:50102381:C:A
50102679	chr12:50102679:T:TA
50104336	chr12:50104336:G:A
50104356	chr12:50104356:T:G
50104365	chr12:50104365:C:A
50104692	chr12:50104692:A:G
50105281	chr12:50105281:C:T
50106174	chr12:50106174:G:A
50106215	chr12:50106215:G:A
50106232	chr12:50106232:G:A
50106598	chr12:50106598:A:T
50106736	chr12:50106736:C:T
50107136	chr12:50107136:G:T
50107211	chr12:50107211:A:G
50107466	chr12:50107466:T:C
50109067	chr12:50109067:G:A
50109299	chr12:50109299:A:G
50109486	chr12:50109486:C:T
50109495	chr12:50109495:G:A
50110384	chr12:50110384:C:T
50110804	chr12:50110804:GGGA:G
50112057	chr12:50112057:T:C
50112104	chr12:50112104:A:C
50112393	chr12:50112393:C:T
50112702	chr12:50112702:T:C
50113033	chr12:50113033:G:T
50113036	chr12:50113036:G:T
50113331	chr12:50113331:T:C
50113396	chr12:50113396:C:T
50113460	chr12:50113460:C:T
50113656	chr12:50113656:G:A
50113926	chr12:50113926:C:T
50115239	chr12:50115239:G:A
50115800	chr12:50115800:C:A
50116154	chr12:50116154:A:G
50116186	chr12:50116186:A:G
50116249	chr12:50116249:C:T
50116994	chr12:50116994:C:T
50117164	chr12:50117164:C:A
50117318	chr12:50117318:G:A
50117625	chr12:50117625:T:C
50118065	chr12:50118065:G:A
50118269	chr12:50118269:ACTCCTGACCTCAGGTGATCCACC:A
50118417	chr12:50118417:T:C
50118510	chr12:50118510:G:A
50118583	chr12:50118583:C:T
50118834	chr12:50118834:T:C
50118849	chr12:50118849:T:C
50119192	chr12:50119192:G:A
50119736	chr12:50119736:G:T
50119904	chr12:50119904:C:T
50120299	chr12:50120299:C:G
50120310	chr12:50120310:C:T
50120407	chr12:50120407:A:G
50120582	chr12:50120582:G:A
50120695	chr12:50120695:A:G
50121147	chr12:50121147:C:T
50121982	chr12:50121982:T:C
50122025	chr12:50122025:C:T
50122045	chr12:50122045:G:A
50122053	chr12:50122053:C:T
50122642	chr12:50122642:C:A
50122665	chr12:50122665:G:A
50122815	chr12:50122815:C:T
50122914	chr12:50122914:T:C
50122965	chr12:50122965:T:C
50123170	chr12:50123170:T:C
50123299	chr12:50123299:A:G
50123717	chr12:50123717:G:A
50123912	chr12:50123912:C:T
50124034	chr12:50124034:G:T
50124070	chr12:50124070:C:G
50124258	chr12:50124258:AC:A
50125143	chr12:50125143:C:T
50126578	chr12:50126578:C:T
50126840	chr12:50126840:A:AG
50126893	chr12:50126893:G:A
50127058	chr12:50127058:G:A
50127211	chr12:50127211:T:C
50127593	chr12:50127593:G:A
50127739	chr12:50127739:C:T
50128593	chr12:50128593:C:G
50128658	chr12:50128658:G:A
50129692	chr12:50129692:A:ATT
50129746	chr12:50129746:T:C
50130256	chr12:50130256:A:G
50130308	chr12:50130308:C:T
50130356	chr12:50130356:A:C
50130486	chr12:50130486:G:T
50131254	chr12:50131254:T:A
50131286	chr12:50131286:C:T
50131485	chr12:50131485:G:A
50132004	chr12:50132004:C:T
50132007	chr12:50132007:A:C
50132210	chr12:50132210:A:G
50132378	chr12:50132378:G:A
50132642	chr12:50132642:T:TTGATTATAGC
50132708	chr12:50132708:A:AGAGTGT
50132763	chr12:50132763:A:G
50132773	chr12:50132773:A:T
50133144	chr12:50133144:T:C
50133312	chr12:50133312:G:A
50133440	chr12:50133440:T:TG
50133802	chr12:50133802:G:A
50134134	chr12:50134134:G:A
50134294	chr12:50134294:C:CCTT
50134903	chr12:50134903:GA:G
50135047	chr12:50135047:G:A
50135531	chr12:50135531:C:T
50135953	chr12:50135953:G:A
50136153	chr12:50136153:A:G
50136445	chr12:50136445:C:G
50137053	chr12:50137053:T:A
50138409	chr12:50138409:A:AC
50139645	chr12:50139645:T:G
50140376	chr12:50140376:A:C
50140623	chr12:50140623:C:T
50140818	chr12:50140818:A:G
50141059	chr12:50141059:T:A
50141207	chr12:50141207:C:T
50141695	chr12:50141695:T:G
50141832	chr12:50141832:G:A
50141833	chr12:50141833:G:A
50141927	chr12:50141927:A:G
50142172	chr12:50142172:C:T
50142807	chr12:50142807:A:G
50143274	chr12:50143274:G:A
50143404	chr12:50143404:C:CTTG
50143601	chr12:50143601:A:G
50144032	chr12:50144032:A:G
50144093	chr12:50144093:A:T
50144638	chr12:50144638:C:A
50144842	chr12:50144842:A:G
50145011	chr12:50145011:G:A
50145358	chr12:50145358:CACTAGGAAAACTCTATATTGCCACTTTCAGG:C
50145483	chr12:50145483:T:G
50145636	chr12:50145636:T:G
50145806	chr12:50145806:C:T
50145828	chr12:50145828:A:G
50145981	chr12:50145981:G:C
50146579	chr12:50146579:G:A
50146864	chr12:50146864:AAG:A
50146917	chr12:50146917:C:A
50146942	chr12:50146942:T:G
50147087	chr12:50147087:T:C
50147344	chr12:50147344:A:G
50147882	chr12:50147882:A:G
50148027	chr12:50148027:G:A
50148214	chr12:50148214:G:A
50148575	chr12:50148575:C:T
50148617	chr12:50148617:C:T
50148646	chr12:50148646:C:T
50148830	chr12:50148830:G:A
50149418	chr12:50149418:A:G
50149465	chr12:50149465:T:C
50149639	chr12:50149639:T:C
50150185	chr12:50150185:C:A
50150189	chr12:50150189:G:A
50150508	chr12:50150508:T:C
50150858	chr12:50150858:T:C
50151097	chr12:50151097:AT:A
50151904	chr12:50151904:C:T
50152046	chr12:50152046:C:T
50152084	chr12:50152084:G:A
50152363	chr12:50152363:A:G
50152927	chr12:50152927:A:G
50153745	chr12:50153745:A:G
50153789	chr12:50153789:C:T
50153917	chr12:50153917:G:T
50155230	chr12:50155230:A:T
50155289	chr12:50155289:A:T
50155433	chr12:50155433:G:A
50156261	chr12:50156261:G:A
50156286	chr12:50156286:C:T
50156600	chr12:50156600:A:T
50156757	chr12:50156757:G:A
50156760	chr12:50156760:G:A
50157165	chr12:50157165:G:A
50157559	chr12:50157559:C:G
50157760	chr12:50157760:C:A
50158606	chr12:50158606:T:C
50159101	chr12:50159101:C:T
50159214	chr12:50159214:A:G
50159419	chr12:50159419:C:T
50159555	chr12:50159555:T:C
50160070	chr12:50160070:C:T
50160479	chr12:50160479:TG:T
50160509	chr12:50160509:C:A
50160562	chr12:50160562:C:T
50160799	chr12:50160799:C:T
50161184	chr12:50161184:G:T
50161229	chr12:50161229:A:G
50161916	chr12:50161916:C:T
50162156	chr12:50162156:A:G
50162846	chr12:50162846:C:T
50162850	chr12:50162850:C:T
50162999	chr12:50162999:A:G
50163022	chr12:50163022:C:T
50163027	chr12:50163027:T:C
50163614	chr12:50163614:T:C
50164357	chr12:50164357:C:T
50164868	chr12:50164868:C:T
50165169	chr12:50165169:C:T
50165191	chr12:50165191:A:G
50165345	chr12:50165345:A:G
50166635	chr12:50166635:TC:T
50166720	chr12:50166720:T:C
50167136	chr12:50167136:C:T
50167303	chr12:50167303:G:A
50167460	chr12:50167460:G:A
50167576	chr12:50167576:G:C
50167690	chr12:50167690:A:T
50167754	chr12:50167754:C:T
50167833	chr12:50167833:C:G
50168117	chr12:50168117:G:A
50168215	chr12:50168215:A:G
50168581	chr12:50168581:G:A
50168897	chr12:50168897:G:A
50169220	chr12:50169220:G:A
50169271	chr12:50169271:C:T
50169483	chr12:50169483:CA:C
50170107	chr12:50170107:T:C
50170167	chr12:50170167:G:C
50170757	chr12:50170757:T:G
50170765	chr12:50170765:G:T
50170828	chr12:50170828:G:A
50171015	chr12:50171015:C:T
50171512	chr12:50171512:C:T
50171620	chr12:50171620:C:T
50172875	chr12:50172875:C:T
50173433	chr12:50173433:A:C
50174017	chr12:50174017:A:T
50174482	chr12:50174482:G:T
50174769	chr12:50174769:C:T
50175101	chr12:50175101:C:T
50175137	chr12:50175137:G:A
50175479	chr12:50175479:A:G
50175593	chr12:50175593:A:AT
50175979	chr12:50175979:A:G
50176117	chr12:50176117:A:AATTAGTGTCTC
50176315	chr12:50176315:C:T
50176736	chr12:50176736:G:A
50176884	chr12:50176884:ATGTGTTTTT:A
50177286	chr12:50177286:G:A
50178467	chr12:50178467:A:G
50178592	chr12:50178592:T:A
50178866	chr12:50178866:C:T
50179044	chr12:50179044:T:C
50179254	chr12:50179254:A:G
50179330	chr12:50179330:C:T
50179565	chr12:50179565:G:A
50179650	chr12:50179650:G:C
50179688	chr12:50179688:C:T
50179717	chr12:50179717:A:G
50179723	chr12:50179723:A:C
50180278	chr12:50180278:C:T
50180528	chr12:50180528:T:C
50180980	chr12:50180980:C:T
50181485	chr12:50181485:A:G
50182074	chr12:50182074:C:T
50182487	chr12:50182487:G:T
50182533	chr12:50182533:G:C
50183040	chr12:50183040:A:G
50183067	chr12:50183067:T:C
50183103	chr12:50183103:G:A
50183134	chr12:50183134:A:G
50183159	chr12:50183159:G:A
50184275	chr12:50184275:A:G
50184893	chr12:50184893:G:A
50184922	chr12:50184922:T:G
50185615	chr12:50185615:C:T
50185849	chr12:50185849:T:G
50186109	chr12:50186109:C:T
50186509	chr12:50186509:G:A
50186613	chr12:50186613:A:C
50187110	chr12:50187110:G:A
50187707	chr12:50187707:C:T
50187805	chr12:50187805:T:C
50187864	chr12:50187864:T:C
50188188	chr12:50188188:A:G
50189367	chr12:50189367:A:G
50189421	chr12:50189421:C:T
50189574	chr12:50189574:G:A
50190089	chr12:50190089:C:T
50190110	chr12:50190110:C:T
50190584	chr12:50190584:T:A
50190605	chr12:50190605:C:A
50192318	chr12:50192318:G:C
50192803	chr12:50192803:A:G
50192844	chr12:50192844:G:A
50193322	chr12:50193322:G:A
50193941	chr12:50193941:C:T
50194876	chr12:50194876:T:C
50195410	chr12:50195410:C:T
50195503	chr12:50195503:G:A
50196053	chr12:50196053:G:A
50196108	chr12:50196108:C:T
50196243	chr12:50196243:C:T
50196244	chr12:50196244:G:A
50197674	chr12:50197674:C:T
50198645	chr12:50198645:C:T
50198709	chr12:50198709:T:C
50198830	chr12:50198830:A:T
50198879	chr12:50198879:C:T
50199514	chr12:50199514:T:C
50199671	chr12:50199671:G:A
50200076	chr12:50200076:T:G
50200084	chr12:50200084:G:A
50200522	chr12:50200522:C:T
50200959	chr12:50200959:A:G
50201164	chr12:50201164:A:G
50201480	chr12:50201480:A:T
50201662	chr12:50201662:T:C
50202616	chr12:50202616:T:C
50203054	chr12:50203054:G:C
50203351	chr12:50203351:C:A
50203357	chr12:50203357:C:T
50203789	chr12:50203789:T:C
50205246	chr12:50205246:T:C
50205436	chr12:50205436:A:G
50205926	chr12:50205926:T:C
50207144	chr12:50207144:C:T
50207372	chr12:50207372:C:T
50208158	chr12:50208158:G:T
50208213	chr12:50208213:C:T
50208268	chr12:50208268:G:A
50208512	chr12:50208512:T:A
50208695	chr12:50208695:T:C
50208792	chr12:50208792:G:A
50208951	chr12:50208951:G:A
50209119	chr12:50209119:G:A
50209931	chr12:50209931:G:A
50210244	chr12:50210244:G:A
50211445	chr12:50211445:T:C
50211539	chr12:50211539:C:T
50211562	chr12:50211562:T:C
50211972	chr12:50211972:A:AC
50212564	chr12:50212564:G:C
50213930	chr12:50213930:C:A
50214526	chr12:50214526:T:C
50215418	chr12:50215418:G:A
50215811	chr12:50215811:A:G
50216190	chr12:50216190:C:T
50216538	chr12:50216538:T:C
50217193	chr12:50217193:C:T
50217363	chr12:50217363:C:T
50217560	chr12:50217560:C:A
50218050	chr12:50218050:G:A
50218066	chr12:50218066:A:G
50218067	chr12:50218067:A:G
50218087	chr12:50218087:A:T
50218671	chr12:50218671:C:T
50218775	chr12:50218775:TAC:T
50219210	chr12:50219210:G:A
50219504	chr12:50219504:A:C
50219646	chr12:50219646:A:C
50219712	chr12:50219712:G:A
50219734	chr12:50219734:G:T
50219865	chr12:50219865:T:C
50219975	chr12:50219975:G:A
50220779	chr12:50220779:C:CT
50220924	chr12:50220924:A:G
50221627	chr12:50221627:C:T
50222563	chr12:50222563:A:G
50223398	chr12:50223398:G:A
50223549	chr12:50223549:G:A
50223717	chr12:50223717:A:T
50223857	chr12:50223857:G:A
50225263	chr12:50225263:T:C
50225446	chr12:50225446:T:C
50225835	chr12:50225835:T:C
50226607	chr12:50226607:G:A
50226711	chr12:50226711:C:T
50226946	chr12:50226946:C:A
50227364	chr12:50227364:G:A
50227460	chr12:50227460:G:A
50227520	chr12:50227520:G:T
50228008	chr12:50228008:C:T
50228077	chr12:50228077:C:A
50228211	chr12:50228211:A:C
50229390	chr12:50229390:C:T
50229875	chr12:50229875:G:A
50230470	chr12:50230470:GAAGA:G
50230646	chr12:50230646:G:A
50230711	chr12:50230711:G:C
50230767	chr12:50230767:C:T
50231649	chr12:50231649:AT:A
50232275	chr12:50232275:T:C
50232282	chr12:50232282:A:T
50232344	chr12:50232344:G:A
50233567	chr12:50233567:C:T
50233871	chr12:50233871:C:T
50234159	chr12:50234159:G:A
50234683	chr12:50234683:T:C
50234816	chr12:50234816:C:A
50234920	chr12:50234920:A:G
50235127	chr12:50235127:T:C
50235411	chr12:50235411:G:A
50235829	chr12:50235829:G:A
50235882	chr12:50235882:C:T
50236087	chr12:50236087:C:T
50236100	chr12:50236100:G:A
50237098	chr12:50237098:A:G
50237637	chr12:50237637:A:C
50238086	chr12:50238086:T:C
50239630	chr12:50239630:ACT:A
50239830	chr12:50239830:T:C
50240052	chr12:50240052:ATAAC:A
50240269	chr12:50240269:A:C
50241304	chr12:50241304:C:G
50242135	chr12:50242135:T:C
50242347	chr12:50242347:T:G
50242472	chr12:50242472:C:T
50242581	chr12:50242581:A:G
50242759	chr12:50242759:A:G
50242761	chr12:50242761:G:A
50242791	chr12:50242791:A:G
50243104	chr12:50243104:C:T
50243157	chr12:50243157:T:C
50243168	chr12:50243168:C:T
50243512	chr12:50243512:T:C
50243513	chr12:50243513:T:C
50243780	chr12:50243780:T:C
50243797	chr12:50243797:C:A
50244464	chr12:50244464:C:G
50244776	chr12:50244776:G:T
50245027	chr12:50245027:T:C
50245999	chr12:50245999:C:T
50246362	chr12:50246362:G:A
50246421	chr12:50246421:C:T
50247131	chr12:50247131:C:T
50247174	chr12:50247174:C:T
50248051	chr12:50248051:C:T
50248148	chr12:50248148:TA:T
50248410	chr12:50248410:ATAAC:A
50248531	chr12:50248531:A:G
50250175	chr12:50250175:A:G
50250710	chr12:50250710:G:A
50251344	chr12:50251344:G:C
50251688	chr12:50251688:G:A
50252959	chr12:50252959:A:G
50252971	chr12:50252971:G:A
50253102	chr12:50253102:G:A
50253183	chr12:50253183:CAT:C
50253344	chr12:50253344:T:G
50253441	chr12:50253441:C:T
50253821	chr12:50253821:T:C
50254787	chr12:50254787:C:T
50254884	chr12:50254884:A:G
50254979	chr12:50254979:T:C
50255142	chr12:50255142:C:T
50255177	chr12:50255177:A:G
50255395	chr12:50255395:G:GA
50255435	chr12:50255435:G:A
50256038	chr12:50256038:T:C
50256136	chr12:50256136:C:T
50256258	chr12:50256258:A:C
50256274	chr12:50256274:T:C
50256530	chr12:50256530:G:A
50256781	chr12:50256781:G:A
50256968	chr12:50256968:C:T
50257206	chr12:50257206:A:G
50257673	chr12:50257673:T:A
50258450	chr12:50258450:G:A
50258497	chr12:50258497:G:A
50258743	chr12:50258743:C:G
50258760	chr12:50258760:G:A
50258786	chr12:50258786:C:T
50258796	chr12:50258796:C:T
50259146	chr12:50259146:T:C
50260151	chr12:50260151:T:C
50260304	chr12:50260304:T:C
50260445	chr12:50260445:A:T
50260878	chr12:50260878:T:G
50261054	chr12:50261054:T:A
50261586	chr12:50261586:A:G
50261621	chr12:50261621:G:T
50261852	chr12:50261852:T:C
50262538	chr12:50262538:C:A
50262735	chr12:50262735:C:T
50263075	chr12:50263075:C:T
50263260	chr12:50263260:G:A
50263495	chr12:50263495:T:C
50263546	chr12:50263546:T:C
50263671	chr12:50263671:C:T
50263939	chr12:50263939:C:T
50263949	chr12:50263949:C:G
50267666	chr12:50267666:C:T
50267870	chr12:50267870:G:C
50267971	chr12:50267971:C:T
50267972	chr12:50267972:G:A
50268654	chr12:50268654:G:A
50268907	chr12:50268907:C:T
50269603	chr12:50269603:G:A
50269892	chr12:50269892:C:G
50270073	chr12:50270073:A:G
50270454	chr12:50270454:AG:A
50270915	chr12:50270915:ACC:A
50271139	chr12:50271139:C:T
50271376	chr12:50271376:G:T
50271444	chr12:50271444:T:C
50271691	chr12:50271691:G:A
50272163	chr12:50272163:G:T
50272907	chr12:50272907:G:A
50273699	chr12:50273699:C:T
50273933	chr12:50273933:C:T
50274361	chr12:50274361:G:A
50274755	chr12:50274755:C:T
50274971	chr12:50274971:T:C
50275008	chr12:50275008:C:A
50275366	chr12:50275366:A:C
50276422	chr12:50276422:T:C
50277025	chr12:50277025:TAGA:T
50277587	chr12:50277587:T:C
50278094	chr12:50278094:G:T
50278186	chr12:50278186:C:T
50278377	chr12:50278377:G:A
50279047	chr12:50279047:C:T
50279200	chr12:50279200:T:G
50279489	chr12:50279489:G:C
50279701	chr12:50279701:G:A
50279739	chr12:50279739:C:T
50280266	chr12:50280266:C:T
50280954	chr12:50280954:C:G
50280970	chr12:50280970:C:T
50281281	chr12:50281281:T:C
50281597	chr12:50281597:TAAC:T
50282555	chr12:50282555:G:A
50283317	chr12:50283317:C:A
50283723	chr12:50283723:T:C
50283850	chr12:50283850:A:G
50284052	chr12:50284052:G:A
50284310	chr12:50284310:C:T
50284576	chr12:50284576:G:A
50284851	chr12:50284851:G:C
50285539	chr12:50285539:T:A
50285635	chr12:50285635:T:C
50285827	chr12:50285827:C:G
50286187	chr12:50286187:C:T
50286195	chr12:50286195:C:T
50286339	chr12:50286339:G:A
50286793	chr12:50286793:A:G
50287254	chr12:50287254:G:A
50287493	chr12:50287493:T:C
50287540	chr12:50287540:G:C
50287756	chr12:50287756:C:T
50288042	chr12:50288042:A:G
50288677	chr12:50288677:C:T
50288749	chr12:50288749:C:T
50288840	chr12:50288840:T:G
50288898	chr12:50288898:C:T
50288899	chr12:50288899:G:A
50288934	chr12:50288934:A:G
50289621	chr12:50289621:G:A
50289663	chr12:50289663:A:G
50290017	chr12:50290017:A:G
50290880	chr12:50290880:C:T
50290923	chr12:50290923:C:A
50291374	chr12:50291374:G:A
50291379	chr12:50291379:T:C
50291958	chr12:50291958:A:C
50291970	chr12:50291970:T:G
50292729	chr12:50292729:G:A
50293377	chr12:50293377:A:G
50293434	chr12:50293434:A:G
50293494	chr12:50293494:C:T
50293566	chr12:50293566:C:G
50294029	chr12:50294029:C:T
50294575	chr12:50294575:T:C
50294980	chr12:50294980:A:G
50295017	chr12:50295017:C:T
50295296	chr12:50295296:C:T
50295317	chr12:50295317:G:A
50296017	chr12:50296017:G:T
50296248	chr12:50296248:A:G
50296671	chr12:50296671:T:C
50297443	chr12:50297443:C:T
50297526	chr12:50297526:T:C
50297587	chr12:50297587:T:C
50297691	chr12:50297691:T:A
50297860	chr12:50297860:GA:G
50298064	chr12:50298064:T:C
50299343	chr12:50299343:A:G
50299351	chr12:50299351:T:C
50299583	chr12:50299583:G:A
50299923	chr12:50299923:G:C
50299935	chr12:50299935:C:T
50300064	chr12:50300064:C:T
50300098	chr12:50300098:C:T
50300163	chr12:50300163:C:T
50300232	chr12:50300232:G:A
50300446	chr12:50300446:T:C
50300580	chr12:50300580:A:G
50300841	chr12:50300841:G:A
50300925	chr12:50300925:C:G
50301588	chr12:50301588:A:T
50302271	chr12:50302271:G:A
50302373	chr12:50302373:G:A
50302694	chr12:50302694:C:T
50302740	chr12:50302740:C:G
50302866	chr12:50302866:C:A
50303368	chr12:50303368:C:G
50303743	chr12:50303743:G:A
50304122	chr12:50304122:A:G
50304221	chr12:50304221:C:T
50304403	chr12:50304403:C:T
50304974	chr12:50304974:A:G
50305089	chr12:50305089:T:G
50305257	chr12:50305257:T:C
50305289	chr12:50305289:C:T
50305712	chr12:50305712:C:T
50305838	chr12:50305838:C:T
50306896	chr12:50306896:T:A
50307248	chr12:50307248:G:A
50308088	chr12:50308088:G:A
50308229	chr12:50308229:AG:A
50308320	chr12:50308320:T:C
50308957	chr12:50308957:T:C
50309553	chr12:50309553:G:A
50309601	chr12:50309601:G:A
50309704	chr12:50309704:C:G
50309841	chr12:50309841:G:A
50311222	chr12:50311222:C:T
50311403	chr12:50311403:C:T
50311458	chr12:50311458:T:C
50311584	chr12:50311584:C:A
50311810	chr12:50311810:T:C
50311905	chr12:50311905:C:A
50311932	chr12:50311932:T:C
50312089	chr12:50312089:T:C
50313589	chr12:50313589:C:T
50313665	chr12:50313665:C:T
50314070	chr12:50314070:G:A
50314103	chr12:50314103:G:A
50314242	chr12:50314242:C:T
50314316	chr12:50314316:C:T
50314613	chr12:50314613:C:T
50315062	chr12:50315062:A:T
50315233	chr12:50315233:A:G
50315753	chr12:50315753:T:C
50316546	chr12:50316546:T:C
50316591	chr12:50316591:A:G
50317037	chr12:50317037:G:A
50318297	chr12:50318297:T:C
50318319	chr12:50318319:C:T
50318820	chr12:50318820:G:C
50319308	chr12:50319308:G:C
50319311	chr12:50319311:G:A
50319514	chr12:50319514:G:A
50319641	chr12:50319641:T:C
50319711	chr12:50319711:G:A
50319715	chr12:50319715:T:C
50319720	chr12:50319720:A:G
50319721	chr12:50319721:G:A
50319816	chr12:50319816:C:A
50319935	chr12:50319935:G:A
50320462	chr12:50320462:A:T
50320576	chr12:50320576:G:A
50320595	chr12:50320595:A:G
50321069	chr12:50321069:C:T
50321419	chr12:50321419:T:C
50321469	chr12:50321469:G:T
50321555	chr12:50321555:T:A
50321708	chr12:50321708:C:T
50322525	chr12:50322525:C:T
50322669	chr12:50322669:A:G
50323062	chr12:50323062:G:A
50323175	chr12:50323175:C:A
50323421	chr12:50323421:T:G
50323645	chr12:50323645:G:GGGT
50323797	chr12:50323797:T:C
50323822	chr12:50323822:G:A
50324933	chr12:50324933:A:G
50324948	chr12:50324948:T:G
50324966	chr12:50324966:C:T
50325598	chr12:50325598:G:A
50326056	chr12:50326056:G:A
50326397	chr12:50326397:C:T
50326538	chr12:50326538:C:T
50326565	chr12:50326565:G:A
50326856	chr12:50326856:T:C
50328177	chr12:50328177:A:G
50328362	chr12:50328362:C:T
50328570	chr12:50328570:C:T
50329586	chr12:50329586:T:C
50329741	chr12:50329741:C:T
50329782	chr12:50329782:G:A
50329843	chr12:50329843:G:T
50330210	chr12:50330210:A:G
50330478	chr12:50330478:A:G
50330482	chr12:50330482:A:G
50330661	chr12:50330661:G:C
50330667	chr12:50330667:A:T
50331084	chr12:50331084:A:C
50332182	chr12:50332182:T:C
50333020	chr12:50333020:C:A
50333400	chr12:50333400:T:C
50333738	chr12:50333738:G:A
50334028	chr12:50334028:C:T
50334189	chr12:50334189:A:T
50335537	chr12:50335537:G:A
50335672	chr12:50335672:G:A
50336048	chr12:50336048:C:A
50336460	chr12:50336460:C:T
50336675	chr12:50336675:C:T
50337054	chr12:50337054:G:A
50337491	chr12:50337491:G:A
50337804	chr12:50337804:G:C
50338533	chr12:50338533:C:T
50338593	chr12:50338593:G:A
50338615	chr12:50338615:T:C
50338761	chr12:50338761:G:A
50339175	chr12:50339175:C:G
50339920	chr12:50339920:C:G
50340140	chr12:50340140:T:C
50340155	chr12:50340155:C:T
50340416	chr12:50340416:T:A
50342432	chr12:50342432:A:G
50343015	chr12:50343015:C:T
50343655	chr12:50343655:G:A
50344653	chr12:50344653:G:A
50345225	chr12:50345225:C:T
50346356	chr12:50346356:C:T
50346569	chr12:50346569:C:T
50346663	chr12:50346663:C:T
50348718	chr12:50348718:C:T
50349642	chr12:50349642:C:G
50350130	chr12:50350130:C:T
50350311	chr12:50350311:G:A
50350336	chr12:50350336:G:A
50351311	chr12:50351311:C:G
50351632	chr12:50351632:G:C
50351890	chr12:50351890:C:T
50354226	chr12:50354226:T:C
50355438	chr12:50355438:G:C
50355444	chr12:50355444:T:G
50355511	chr12:50355511:A:G
50355538	chr12:50355538:C:T
50355893	chr12:50355893:A:G
50356510	chr12:50356510:C:T
50356688	chr12:50356688:G:T
50356801	chr12:50356801:C:G
50357132	chr12:50357132:A:G
50357307	chr12:50357307:G:A
50357363	chr12:50357363:G:A
50357371	chr12:50357371:G:A
50357635	chr12:50357635:T:A
50357925	chr12:50357925:T:C
50358168	chr12:50358168:A:T
50358784	chr12:50358784:G:A
50358938	chr12:50358938:G:A
50359394	chr12:50359394:G:A
50359570	chr12:50359570:A:G
50359651	chr12:50359651:A:G
50360285	chr12:50360285:T:C
50360574	chr12:50360574:A:G
50360780	chr12:50360780:T:G
50360925	chr12:50360925:A:G
50361418	chr12:50361418:T:C
50361776	chr12:50361776:G:C
50362125	chr12:50362125:G:A
50362492	chr12:50362492:C:A
50362723	chr12:50362723:A:G
50362807	chr12:50362807:G:A
50363690	chr12:50363690:G:A
50364483	chr12:50364483:G:A
50364679	chr12:50364679:A:G
50365455	chr12:50365455:G:A
50365650	chr12:50365650:AAATG:A
50365965	chr12:50365965:G:T
50366140	chr12:50366140:A:G
50366455	chr12:50366455:A:T
50366938	chr12:50366938:T:A
50367702	chr12:50367702:C:T
50367865	chr12:50367865:T:C
50367916	chr12:50367916:C:T
50368241	chr12:50368241:G:A
50368337	chr12:50368337:C:T
50368366	chr12:50368366:T:C
50368391	chr12:50368391:C:T
50368578	chr12:50368578:G:A
50368706	chr12:50368706:G:A
50369632	chr12:50369632:G:T
50369642	chr12:50369642:C:T
50369701	chr12:50369701:A:C
50369852	chr12:50369852:C:T
50370017	chr12:50370017:G:A
50370183	chr12:50370183:A:G
50370790	chr12:50370790:T:C
50370817	chr12:50370817:C:T
50370928	chr12:50370928:G:A
50371007	chr12:50371007:A:G
50371443	chr12:50371443:T:C
50371950	chr12:50371950:T:C
50372152	chr12:50372152:G:A
50372855	chr12:50372855:G:A
50373119	chr12:50373119:TGG:T
50373240	chr12:50373240:T:G
50373260	chr12:50373260:G:A
50373339	chr12:50373339:G:A
50373447	chr12:50373447:C:A
50373462	chr12:50373462:G:A
50373502	chr12:50373502:C:A
50373692	chr12:50373692:C:T
50373840	chr12:50373840:A:G
50373944	chr12:50373944:A:G
50374098	chr12:50374098:C:A
50374556	chr12:50374556:C:T
50375086	chr12:50375086:G:A
50375329	chr12:50375329:C:T
50375537	chr12:50375537:G:A
50376302	chr12:50376302:T:G
50376364	chr12:50376364:G:C
50377079	chr12:50377079:G:A
50377307	chr12:50377307:A:G
50377358	chr12:50377358:AG:A
50377478	chr12:50377478:A:ATACT
50377591	chr12:50377591:G:T
50377925	chr12:50377925:T:G
50378051	chr12:50378051:C:T
50378097	chr12:50378097:TG:T
50378155	chr12:50378155:C:T
50378303	chr12:50378303:G:T
50378433	chr12:50378433:G:A
50378564	chr12:50378564:ATATATATATACACATATGTAAATTG:A
50378784	chr12:50378784:G:A
50379332	chr12:50379332:C:T
50379509	chr12:50379509:G:A
50379964	chr12:50379964:GGAAA:G
50380197	chr12:50380197:G:A
50380473	chr12:50380473:C:T
50381152	chr12:50381152:C:A
50381539	chr12:50381539:G:A
50381649	chr12:50381649:C:T
50381673	chr12:50381673:C:G
50382031	chr12:50382031:T:G
50382220	chr12:50382220:T:G
50382575	chr12:50382575:C:T
50382908	chr12:50382908:A:G
50383482	chr12:50383482:G:A
50383650	chr12:50383650:C:T
50383790	chr12:50383790:C:A
50384317	chr12:50384317:C:T
50384521	chr12:50384521:C:T
50384668	chr12:50384668:AG:A
50384670	chr12:50384670:C:A
50385186	chr12:50385186:G:A
50385276	chr12:50385276:G:C
50386256	chr12:50386256:C:T
50386263	chr12:50386263:C:T
50386272	chr12:50386272:TACA:T
50386578	chr12:50386578:A:C
50386832	chr12:50386832:G:A
50386907	chr12:50386907:T:G
50387535	chr12:50387535:G:T
50387562	chr12:50387562:C:A
50388164	chr12:50388164:C:T
50388330	chr12:50388330:T:C
50388341	chr12:50388341:G:A
50388415	chr12:50388415:C:T
50388823	chr12:50388823:C:T
50388826	chr12:50388826:G:A
50389355	chr12:50389355:C:T
50390270	chr12:50390270:T:G
50390529	chr12:50390529:T:G
50390646	chr12:50390646:G:A
50391304	chr12:50391304:T:A
50391375	chr12:50391375:G:A
50391464	chr12:50391464:T:C
50391675	chr12:50391675:A:T
50391690	chr12:50391690:AGCCTCTGCCTCCTAGGCAGATTCTCAT:A
50392216	chr12:50392216:C:T
50392661	chr12:50392661:C:T
50393203	chr12:50393203:T:C
50393252	chr12:50393252:T:C
50393477	chr12:50393477:G:A
50393498	chr12:50393498:T:C
50393601	chr12:50393601:C:T
50393879	chr12:50393879:G:C
50394013	chr12:50394013:G:C
50394131	chr12:50394131:T:C
50394380	chr12:50394380:G:A
50394570	chr12:50394570:T:C
50394827	chr12:50394827:A:G
50395189	chr12:50395189:G:A
50395465	chr12:50395465:T:G
50395617	chr12:50395617:T:C
50395642	chr12:50395642:G:A
50396058	chr12:50396058:C:T
50396640	chr12:50396640:C:T
50396855	chr12:50396855:C:T
50397582	chr12:50397582:T:A
50397710	chr12:50397710:T:C
50397971	chr12:50397971:C:T
50398263	chr12:50398263:T:C
50399063	chr12:50399063:T:C
50399079	chr12:50399079:C:T
50399170	chr12:50399170:C:G
50399484	chr12:50399484:A:G
50400016	chr12:50400016:C:G
50400250	chr12:50400250:T:A
50401342	chr12:50401342:G:A
50401892	chr12:50401892:C:T
50402275	chr12:50402275:A:G
50402536	chr12:50402536:C:T
50402549	chr12:50402549:A:G
50402640	chr12:50402640:C:G
50403447	chr12:50403447:A:G
50403647	chr12:50403647:A:G
50403648	chr12:50403648:C:G
50403717	chr12:50403717:C:T
50403793	chr12:50403793:A:G
50404552	chr12:50404552:A:G
50404606	chr12:50404606:G:A
50404939	chr12:50404939:C:T
50405200	chr12:50405200:A:AT
50405324	chr12:50405324:G:T
50405615	chr12:50405615:A:G
50405752	chr12:50405752:T:C
50406458	chr12:50406458:A:G
50406576	chr12:50406576:G:C
50407146	chr12:50407146:C:T
50407894	chr12:50407894:A:C
50408024	chr12:50408024:G:A
50408290	chr12:50408290:C:T
50408490	chr12:50408490:C:T
50408592	chr12:50408592:G:A
50408820	chr12:50408820:G:A
50408910	chr12:50408910:A:G
50408993	chr12:50408993:T:A
50409003	chr12:50409003:G:C
50411348	chr12:50411348:A:C
50411435	chr12:50411435:T:C
50412202	chr12:50412202:CT:C
50412301	chr12:50412301:TTAG:T
50412781	chr12:50412781:A:G
50412820	chr12:50412820:G:A
50412879	chr12:50412879:G:A
50413147	chr12:50413147:C:T
50413202	chr12:50413202:G:A
50413927	chr12:50413927:T:C
50414125	chr12:50414125:G:A
50415304	chr12:50415304:G:C
50415495	chr12:50415495:T:C
50416048	chr12:50416048:C:A
50416422	chr12:50416422:A:T
50416784	chr12:50416784:C:G
50417114	chr12:50417114:A:G
50417346	chr12:50417346:GC:G
50417597	chr12:50417597:G:A
50417930	chr12:50417930:G:A
50418016	chr12:50418016:A:G
50418366	chr12:50418366:A:C
50418622	chr12:50418622:C:T
50418658	chr12:50418658:C:T
50418797	chr12:50418797:T:G
50420782	chr12:50420782:G:A
50421145	chr12:50421145:C:T
50421375	chr12:50421375:G:A
50421715	chr12:50421715:A:G
50421967	chr12:50421967:G:A
50422513	chr12:50422513:C:T
50422913	chr12:50422913:G:A
50423100	chr12:50423100:G:A
50423515	chr12:50423515:C:T
50423957	chr12:50423957:T:C
50424034	chr12:50424034:C:T
50425133	chr12:50425133:C:T
50425423	chr12:50425423:G:A
50425725	chr12:50425725:A:G
50425814	chr12:50425814:CAT:C
50426495	chr12:50426495:G:A
50426530	chr12:50426530:G:A
50426995	chr12:50426995:C:T
50427062	chr12:50427062:T:C
50427300	chr12:50427300:AAGTTATGTAAAT:A
50427357	chr12:50427357:C:T
50427555	chr12:50427555:C:T
50427600	chr12:50427600:C:T
50427768	chr12:50427768:G:T
50428175	chr12:50428175:C:T
50428326	chr12:50428326:C:T
50428333	chr12:50428333:A:G
50429310	chr12:50429310:A:G
50429442	chr12:50429442:C:T
50429476	chr12:50429476:G:A
50429702	chr12:50429702:G:C
50429920	chr12:50429920:G:A
50430151	chr12:50430151:AG:A
50430318	chr12:50430318:C:T
50430449	chr12:50430449:A:G
50430644	chr12:50430644:GATT:G
50430693	chr12:50430693:ATGT:A
50431029	chr12:50431029:A:G
50431172	chr12:50431172:G:A
50431493	chr12:50431493:A:G
50431544	chr12:50431544:T:C
50431706	chr12:50431706:TGTG:T
50431964	chr12:50431964:T:G
50431976	chr12:50431976:G:A
50431985	chr12:50431985:A:G
50431997	chr12:50431997:G:A
50432052	chr12:50432052:C:A
50432578	chr12:50432578:G:A
50433786	chr12:50433786:C:T
50433869	chr12:50433869:A:G
50434590	chr12:50434590:A:G
50435269	chr12:50435269:G:A
50435689	chr12:50435689:G:C
50435768	chr12:50435768:T:A
50435999	chr12:50435999:T:A
50436127	chr12:50436127:GTGTGTGTGTGTGT:G
50436129	chr12:50436129:GTGTGTGTGTGT:G
50436264	chr12:50436264:T:C
50436356	chr12:50436356:T:G
50436463	chr12:50436463:T:A
50437111	chr12:50437111:T:C
50437366	chr12:50437366:A:G
50437548	chr12:50437548:T:C
50437618	chr12:50437618:T:C
50437973	chr12:50437973:C:T
50438047	chr12:50438047:T:C
50438223	chr12:50438223:G:A
50438283	chr12:50438283:G:C
50438456	chr12:50438456:A:G
50438838	chr12:50438838:G:A
50439178	chr12:50439178:A:G
50439460	chr12:50439460:TG:T
50440161	chr12:50440161:G:A
50440922	chr12:50440922:C:T
50441277	chr12:50441277:A:G
50442306	chr12:50442306:C:T
50443303	chr12:50443303:C:G
50443408	chr12:50443408:C:A
50443467	chr12:50443467:A:G
50443506	chr12:50443506:G:A
50444794	chr12:50444794:A:G
50446243	chr12:50446243:T:A
50446638	chr12:50446638:A:T
50446706	chr12:50446706:C:T
50446798	chr12:50446798:G:A
50446884	chr12:50446884:G:A
50447041	chr12:50447041:A:G
50447274	chr12:50447274:A:G
50447502	chr12:50447502:G:A
50447652	chr12:50447652:A:G
50447790	chr12:50447790:C:T
50447849	chr12:50447849:C:G
50447928	chr12:50447928:C:T
50447967	chr12:50447967:A:G
50448109	chr12:50448109:C:T
50448253	chr12:50448253:C:T
50448268	chr12:50448268:C:T
50448284	chr12:50448284:A:G
50448389	chr12:50448389:GT:G
50449021	chr12:50449021:C:T
50449434	chr12:50449434:C:T
50449863	chr12:50449863:C:T
50450019	chr12:50450019:C:T
50450475	chr12:50450475:G:A
50450512	chr12:50450512:T:G
50451093	chr12:50451093:T:G
50451865	chr12:50451865:G:A
50452072	chr12:50452072:T:G
50453103	chr12:50453103:A:T
50453248	chr12:50453248:T:G
50453854	chr12:50453854:A:G
50454027	chr12:50454027:A:G
50454349	chr12:50454349:T:A
50455260	chr12:50455260:T:C
50456247	chr12:50456247:C:G
50456433	chr12:50456433:T:C
50456993	chr12:50456993:A:G
50457180	chr12:50457180:G:GCATGAGC
50457326	chr12:50457326:C:T
50457510	chr12:50457510:C:G
50458038	chr12:50458038:A:G
50458833	chr12:50458833:C:G
50459527	chr12:50459527:T:C
50459780	chr12:50459780:C:T
50459888	chr12:50459888:C:T
50459907	chr12:50459907:G:A
50460477	chr12:50460477:ATACCACTGCACATTTTAATTTTT:A
50460671	chr12:50460671:T:C
50460780	chr12:50460780:CA:C
50460875	chr12:50460875:AGAGCTTGCAGTGAGCTGAGATGT:A
50460906	chr12:50460906:C:T
50460959	chr12:50460959:T:C
50460981	chr12:50460981:G:A
50461412	chr12:50461412:A:G
50461946	chr12:50461946:C:T
50461968	chr12:50461968:T:C
50462339	chr12:50462339:G:A
50462696	chr12:50462696:C:T
50462803	chr12:50462803:C:T
50462830	chr12:50462830:T:G
50463419	chr12:50463419:C:A
50463685	chr12:50463685:C:T
50464486	chr12:50464486:G:A
50465037	chr12:50465037:C:T
50465098	chr12:50465098:G:A
50465228	chr12:50465228:C:T
50465302	chr12:50465302:G:A
50465499	chr12:50465499:G:A
50466085	chr12:50466085:A:T
50466462	chr12:50466462:A:T
50466534	chr12:50466534:A:G
50466548	chr12:50466548:A:G
50467761	chr12:50467761:G:A
50468072	chr12:50468072:C:T
50468229	chr12:50468229:C:T
50468451	chr12:50468451:G:A
50469458	chr12:50469458:G:A
50469772	chr12:50469772:G:A
50469831	chr12:50469831:C:T
50470184	chr12:50470184:A:G
50470287	chr12:50470287:C:T
50470558	chr12:50470558:C:T
50470844	chr12:50470844:T:C
50470899	chr12:50470899:G:C
50471626	chr12:50471626:C:T
50471989	chr12:50471989:A:G
50472404	chr12:50472404:A:G
50472560	chr12:50472560:C:T
50473249	chr12:50473249:T:A
50473708	chr12:50473708:A:G
50474314	chr12:50474314:G:A
50474416	chr12:50474416:C:T
50474418	chr12:50474418:C:T
50474598	chr12:50474598:C:T
50475735	chr12:50475735:T:C
50476362	chr12:50476362:G:A
50476765	chr12:50476765:C:T
50476872	chr12:50476872:G:A
50477232	chr12:50477232:C:T
50478423	chr12:50478423:C:T
50479058	chr12:50479058:G:A
50479762	chr12:50479762:G:T
50480876	chr12:50480876:GC:G
50481470	chr12:50481470:A:G
50482656	chr12:50482656:A:G
50483367	chr12:50483367:CTA:C
50484071	chr12:50484071:G:A
50484125	chr12:50484125:G:T
50484343	chr12:50484343:G:A
50484452	chr12:50484452:T:C
50484493	chr12:50484493:GC:G
50484601	chr12:50484601:A:C
50484680	chr12:50484680:C:T
50484728	chr12:50484728:T:C
50484908	chr12:50484908:A:G
50485172	chr12:50485172:A:AC
50485271	chr12:50485271:C:T
50485480	chr12:50485480:C:T
50485775	chr12:50485775:G:T
50486174	chr12:50486174:T:C
50486433	chr12:50486433:T:C
50486639	chr12:50486639:C:G
50486733	chr12:50486733:G:A
50487365	chr12:50487365:A:C
50487385	chr12:50487385:T:C
50487389	chr12:50487389:G:A
50487571	chr12:50487571:C:G
50487927	chr12:50487927:C:T
50488572	chr12:50488572:G:A
50488654	chr12:50488654:G:A
50488738	chr12:50488738:C:T
50488777	chr12:50488777:T:A
50489104	chr12:50489104:T:G
50489575	chr12:50489575:C:A
50490026	chr12:50490026:T:C
50490851	chr12:50490851:T:G
50491013	chr12:50491013:T:C
50491263	chr12:50491263:C:T
50491397	chr12:50491397:C:T
50491650	chr12:50491650:T:TC
50491852	chr12:50491852:A:G
50491898	chr12:50491898:C:T
50491922	chr12:50491922:G:A
50492057	chr12:50492057:T:C
50492314	chr12:50492314:T:C
50492390	chr12:50492390:C:T
50492816	chr12:50492816:G:A
50492897	chr12:50492897:G:A
50493344	chr12:50493344:C:A
50493507	chr12:50493507:C:T
50494021	chr12:50494021:C:A
50494043	chr12:50494043:A:G
50495200	chr12:50495200:C:T
50495382	chr12:50495382:C:T
50495816	chr12:50495816:G:A
50495988	chr12:50495988:A:G
50496024	chr12:50496024:T:C
50496121	chr12:50496121:G:A
50496514	chr12:50496514:G:A
50496518	chr12:50496518:G:A
50496875	chr12:50496875:C:T
50497152	chr12:50497152:T:C
50497288	chr12:50497288:T:TA
50497360	chr12:50497360:T:C
50497392	chr12:50497392:G:A
50497704	chr12:50497704:T:A
50497777	chr12:50497777:C:T
50497960	chr12:50497960:C:T
50498190	chr12:50498190:C:T
50498286	chr12:50498286:AC:A
50498334	chr12:50498334:A:C
50498587	chr12:50498587:T:C
50498806	chr12:50498806:C:T
50498955	chr12:50498955:C:T
50498966	chr12:50498966:G:A
50499662	chr12:50499662:T:G
50499669	chr12:50499669:C:T
50499739	chr12:50499739:T:C
50499799	chr12:50499799:T:C
50499984	chr12:50499984:G:A
50500383	chr12:50500383:A:C
50500415	chr12:50500415:G:A
50500468	chr12:50500468:A:G
50500826	chr12:50500826:A:G
50501548	chr12:50501548:T:C
50501584	chr12:50501584:C:T
50501768	chr12:50501768:G:A
50501790	chr12:50501790:G:A
50502118	chr12:50502118:A:G
50502334	chr12:50502334:G:A
50502945	chr12:50502945:C:T
50503298	chr12:50503298:T:C
50503363	chr12:50503363:C:T
50503399	chr12:50503399:G:A
50503478	chr12:50503478:G:A
50503889	chr12:50503889:AAAGT:A
50504143	chr12:50504143:G:A
50504343	chr12:50504343:A:G
50504407	chr12:50504407:G:T
50504513	chr12:50504513:A:T
50504945	chr12:50504945:G:A
50506323	chr12:50506323:T:C
50506725	chr12:50506725:A:G
50506789	chr12:50506789:T:C
50507370	chr12:50507370:G:A
50507609	chr12:50507609:G:T
50507927	chr12:50507927:A:G
50508099	chr12:50508099:T:C
50508294	chr12:50508294:G:A
50508973	chr12:50508973:T:G
50509139	chr12:50509139:GCT:G
50509147	chr12:50509147:T:G
50509307	chr12:50509307:G:A
50509380	chr12:50509380:A:G
50509381	chr12:50509381:T:C
50509584	chr12:50509584:T:A
50509833	chr12:50509833:G:A
50510327	chr12:50510327:G:A
50510361	chr12:50510361:A:G
50510434	chr12:50510434:T:G
50510520	chr12:50510520:A:G
50510663	chr12:50510663:G:T
50510986	chr12:50510986:C:T
50511111	chr12:50511111:A:G
50511158	chr12:50511158:C:G
50511500	chr12:50511500:C:T
50511846	chr12:50511846:G:A
50512142	chr12:50512142:T:C
50512234	chr12:50512234:G:T
50512405	chr12:50512405:C:T
50512622	chr12:50512622:C:T
50512733	chr12:50512733:C:T
50512812	chr12:50512812:C:T
50513475	chr12:50513475:G:A
50513547	chr12:50513547:C:T
50514151	chr12:50514151:C:T
50515136	chr12:50515136:T:C
50515461	chr12:50515461:C:T
50515471	chr12:50515471:C:T
50515859	chr12:50515859:C:T
50516702	chr12:50516702:C:T
50516810	chr12:50516810:A:G
50517140	chr12:50517140:C:T
50517172	chr12:50517172:G:A
50518087	chr12:50518087:A:G
50518620	chr12:50518620:C:G
50518745	chr12:50518745:TTTTTTGTTTG:T
50518847	chr12:50518847:T:G
50519159	chr12:50519159:C:T
50519713	chr12:50519713:C:T
50519813	chr12:50519813:T:TC
50520118	chr12:50520118:G:A
50520164	chr12:50520164:A:G
50520299	chr12:50520299:G:A
50520315	chr12:50520315:C:T
50520623	chr12:50520623:C:T
50520740	chr12:50520740:C:T
50520780	chr12:50520780:G:A
50521006	chr12:50521006:T:C
50521493	chr12:50521493:T:C
50521653	chr12:50521653:G:A
50522425	chr12:50522425:C:T
50522818	chr12:50522818:A:C
50523154	chr12:50523154:G:T
50523451	chr12:50523451:G:A
50524011	chr12:50524011:A:G
50524320	chr12:50524320:C:T
50524529	chr12:50524529:C:T
50524699	chr12:50524699:G:A
50525123	chr12:50525123:C:T
50525476	chr12:50525476:A:G
50525514	chr12:50525514:T:C
50526253	chr12:50526253:G:A
50527581	chr12:50527581:T:G
50527712	chr12:50527712:A:G
50527790	chr12:50527790:A:G
50528196	chr12:50528196:G:A
50528229	chr12:50528229:T:G
50528384	chr12:50528384:T:G
50528534	chr12:50528534:C:T
50528553	chr12:50528553:T:G
50528700	chr12:50528700:C:G
50528927	chr12:50528927:A:C
50529487	chr12:50529487:A:G
50529491	chr12:50529491:T:C
50529547	chr12:50529547:A:G
50529590	chr12:50529590:G:A
50529784	chr12:50529784:G:A
50529922	chr12:50529922:A:G
50530102	chr12:50530102:G:A
50530597	chr12:50530597:G:A
50531269	chr12:50531269:C:T
50531291	chr12:50531291:G:A
50531502	chr12:50531502:C:G
50532420	chr12:50532420:T:C
50532495	chr12:50532495:CAG:C
50532546	chr12:50532546:A:G
50532702	chr12:50532702:C:A
50532921	chr12:50532921:T:C
50533072	chr12:50533072:A:G
50533739	chr12:50533739:G:T
50534098	chr12:50534098:T:C
50534594	chr12:50534594:C:T
50535155	chr12:50535155:C:G
50535391	chr12:50535391:CAG:C
50535637	chr12:50535637:C:T
50536692	chr12:50536692:C:T
50536729	chr12:50536729:A:G
50537025	chr12:50537025:C:T
50537273	chr12:50537273:ATTGT:A
50537440	chr12:50537440:G:A
50538009	chr12:50538009:A:G
50538065	chr12:50538065:C:T
50538471	chr12:50538471:T:TC
50539019	chr12:50539019:A:G
50539200	chr12:50539200:C:G
50539329	chr12:50539329:T:C
50539674	chr12:50539674:G:T
50540145	chr12:50540145:A:G
50540232	chr12:50540232:C:T
50540252	chr12:50540252:T:C
50540297	chr12:50540297:GACGGGGTTTC:G
50540388	chr12:50540388:C:T
50540580	chr12:50540580:G:A
50540649	chr12:50540649:C:T
50540931	chr12:50540931:G:A
50541002	chr12:50541002:A:G
50541071	chr12:50541071:C:A
50541148	chr12:50541148:G:A
50541526	chr12:50541526:T:A
50541791	chr12:50541791:C:T
50543322	chr12:50543322:C:T
50543366	chr12:50543366:C:T
50543377	chr12:50543377:CT:C
50543445	chr12:50543445:A:G
50543885	chr12:50543885:A:G
50544056	chr12:50544056:C:T
50544089	chr12:50544089:G:A
50544371	chr12:50544371:G:A
50544784	chr12:50544784:A:AT
50544860	chr12:50544860:G:A
50545072	chr12:50545072:G:T
50545284	chr12:50545284:T:C
50545470	chr12:50545470:A:G
50545493	chr12:50545493:A:C
50545934	chr12:50545934:C:T
50546135	chr12:50546135:A:G
50546324	chr12:50546324:A:G
50546387	chr12:50546387:T:C
50547157	chr12:50547157:A:T
50547200	chr12:50547200:T:G
50548380	chr12:50548380:A:G
50548935	chr12:50548935:G:A
50549323	chr12:50549323:G:A
50549461	chr12:50549461:T:C
50549466	chr12:50549466:C:G
50549923	chr12:50549923:T:G
50550189	chr12:50550189:G:A
50550597	chr12:50550597:C:T
50551119	chr12:50551119:A:G
50551241	chr12:50551241:T:C
50551410	chr12:50551410:G:A
50551486	chr12:50551486:C:T
50551624	chr12:50551624:TG:T
50552502	chr12:50552502:G:A
50552512	chr12:50552512:C:T
50553120	chr12:50553120:G:A
50553172	chr12:50553172:A:G
50553627	chr12:50553627:CT:C
50554142	chr12:50554142:T:TG
50554548	chr12:50554548:T:C
50554734	chr12:50554734:G:A
50554758	chr12:50554758:C:T
50554999	chr12:50554999:A:AC
50556021	chr12:50556021:A:G
50556190	chr12:50556190:C:T
50556912	chr12:50556912:G:A
50557126	chr12:50557126:T:G
50557872	chr12:50557872:C:T
50558099	chr12:50558099:GTCC:G
50558136	chr12:50558136:G:A
50558143	chr12:50558143:G:A
50558239	chr12:50558239:A:G
50558265	chr12:50558265:G:A
50558524	chr12:50558524:CTG:C
50558583	chr12:50558583:A:G
50558741	chr12:50558741:C:A
50558834	chr12:50558834:C:T
50558899	chr12:50558899:A:G
50559014	chr12:50559014:T:C
50560284	chr12:50560284:A:C
50560288	chr12:50560288:G:A
50560312	chr12:50560312:G:A
50560675	chr12:50560675:C:T
50562116	chr12:50562116:T:A
50562483	chr12:50562483:C:T
50562746	chr12:50562746:A:G
50563387	chr12:50563387:A:G
50563423	chr12:50563423:G:A
50564317	chr12:50564317:G:A
50564506	chr12:50564506:T:C
50564882	chr12:50564882:C:T
50564962	chr12:50564962:C:T
50564966	chr12:50564966:T:C
50565186	chr12:50565186:G:A
50565219	chr12:50565219:A:G
50565416	chr12:50565416:C:T
50565470	chr12:50565470:G:A
50565520	chr12:50565520:T:G
50565643	chr12:50565643:A:G
50565947	chr12:50565947:T:A
50566445	chr12:50566445:A:G
50566506	chr12:50566506:A:C
50566566	chr12:50566566:T:A
50566697	chr12:50566697:C:T
50566840	chr12:50566840:C:T
50566940	chr12:50566940:C:G
50567240	chr12:50567240:G:A
50567905	chr12:50567905:T:A
50568398	chr12:50568398:C:T
50570323	chr12:50570323:C:T
50570711	chr12:50570711:A:G
50571241	chr12:50571241:G:A
50571372	chr12:50571372:A:G
50571459	chr12:50571459:C:G
50571738	chr12:50571738:G:C
50571773	chr12:50571773:C:T
50571847	chr12:50571847:C:T
50572641	chr12:50572641:C:A
50572958	chr12:50572958:A:G
50572995	chr12:50572995:C:G
50573004	chr12:50573004:C:T
50573197	chr12:50573197:G:A
50573976	chr12:50573976:C:G
50574460	chr12:50574460:G:A
50574547	chr12:50574547:T:C
50574568	chr12:50574568:G:GAC
50574671	chr12:50574671:C:T
50574714	chr12:50574714:C:T
50574902	chr12:50574902:G:A
50575623	chr12:50575623:A:T
50575853	chr12:50575853:G:A
50576130	chr12:50576130:C:T
50576596	chr12:50576596:A:G
50576752	chr12:50576752:AT:A
50576874	chr12:50576874:T:A
50577081	chr12:50577081:G:A
50577303	chr12:50577303:G:A
50577358	chr12:50577358:T:C
50578302	chr12:50578302:C:T
50578754	chr12:50578754:C:T
50578797	chr12:50578797:C:T
50578803	chr12:50578803:C:T
50579101	chr12:50579101:T:G
50580008	chr12:50580008:C:A
50580114	chr12:50580114:G:C
50580242	chr12:50580242:C:T
50580281	chr12:50580281:C:T
50580758	chr12:50580758:G:C
50581113	chr12:50581113:C:T
50581423	chr12:50581423:C:T
50581733	chr12:50581733:T:A
50581990	chr12:50581990:GCC:G
50582159	chr12:50582159:T:G
50582257	chr12:50582257:T:A
50582370	chr12:50582370:G:A
50582510	chr12:50582510:T:C
50582819	chr12:50582819:G:A
50584462	chr12:50584462:A:G
50584767	chr12:50584767:T:C
50585430	chr12:50585430:T:C
50586122	chr12:50586122:A:G
50586149	chr12:50586149:C:T
50586668	chr12:50586668:G:A
50586721	chr12:50586721:T:C
50587429	chr12:50587429:TG:T
50588002	chr12:50588002:T:G
50588238	chr12:50588238:G:A
50588239	chr12:50588239:C:T
50588301	chr12:50588301:G:A
50588467	chr12:50588467:T:C
50588610	chr12:50588610:C:A
50588841	chr12:50588841:C:T
50588909	chr12:50588909:G:A
50588951	chr12:50588951:G:A
50589235	chr12:50589235:TTTG:T
50589343	chr12:50589343:C:T
50589782	chr12:50589782:T:C
50589800	chr12:50589800:T:C
50590430	chr12:50590430:C:T
50590601	chr12:50590601:C:T
50591060	chr12:50591060:A:G
50591737	chr12:50591737:G:T
50592620	chr12:50592620:G:A
50592722	chr12:50592722:C:T
50593334	chr12:50593334:G:A
50593339	chr12:50593339:T:C
50593490	chr12:50593490:C:T
50593595	chr12:50593595:G:A
50594356	chr12:50594356:A:G
50594801	chr12:50594801:G:A
50594844	chr12:50594844:T:G
50595569	chr12:50595569:T:C
50595918	chr12:50595918:A:C
50596324	chr12:50596324:T:G
50596783	chr12:50596783:C:T
50597067	chr12:50597067:C:A
50597404	chr12:50597404:G:A
50598167	chr12:50598167:T:C
50599137	chr12:50599137:C:T
50599314	chr12:50599314:A:G
50599395	chr12:50599395:C:T
50599485	chr12:50599485:T:C
50599488	chr12:50599488:A:G
50600647	chr12:50600647:G:A
50601264	chr12:50601264:A:G
50601269	chr12:50601269:C:T
50601332	chr12:50601332:TA:T
50601338	chr12:50601338:TTTG:T
50601465	chr12:50601465:C:T
50602008	chr12:50602008:T:A
50602598	chr12:50602598:C:T
50603177	chr12:50603177:T:A
50603511	chr12:50603511:G:A
50603551	chr12:50603551:C:T
50603652	chr12:50603652:G:A
50604253	chr12:50604253:A:G
50604592	chr12:50604592:G:A
50604603	chr12:50604603:A:T
50605147	chr12:50605147:A:T
50605341	chr12:50605341:C:T
50606080	chr12:50606080:C:T
50606599	chr12:50606599:A:C
50606636	chr12:50606636:C:G
50606883	chr12:50606883:T:A
50607173	chr12:50607173:A:G
50607609	chr12:50607609:G:T
50607833	chr12:50607833:A:G
50608102	chr12:50608102:T:C
50608305	chr12:50608305:A:C
50608486	chr12:50608486:C:T
50608612	chr12:50608612:C:G
50608971	chr12:50608971:A:G
50610957	chr12:50610957:T:C
50611195	chr12:50611195:C:T
50611506	chr12:50611506:A:G
50612220	chr12:50612220:C:T
50612359	chr12:50612359:G:A
50612485	chr12:50612485:G:C
50612870	chr12:50612870:C:G
50613123	chr12:50613123:T:G
50613230	chr12:50613230:T:C
50613315	chr12:50613315:G:A
50613551	chr12:50613551:C:T
50613941	chr12:50613941:G:A
50614272	chr12:50614272:C:T
50614668	chr12:50614668:T:G
50614963	chr12:50614963:G:A
50615002	chr12:50615002:T:A
50615737	chr12:50615737:C:T
50616309	chr12:50616309:T:C
50617056	chr12:50617056:T:G
50617473	chr12:50617473:A:T
50617889	chr12:50617889:C:G
50617913	chr12:50617913:G:C
50618332	chr12:50618332:C:G
50619776	chr12:50619776:G:C
50620078	chr12:50620078:A:G
50620141	chr12:50620141:C:G
50620208	chr12:50620208:C:T
50621081	chr12:50621081:G:A
50621726	chr12:50621726:G:A
50622667	chr12:50622667:G:A
50622995	chr12:50622995:A:C
50623252	chr12:50623252:C:T
50623707	chr12:50623707:A:G
50624224	chr12:50624224:G:A
50624333	chr12:50624333:C:A
50625068	chr12:50625068:G:A
50625388	chr12:50625388:T:C
50626564	chr12:50626564:C:T
50626688	chr12:50626688:A:G
50627176	chr12:50627176:C:T
50628050	chr12:50628050:A:G
50628648	chr12:50628648:A:T
50628705	chr12:50628705:T:C
50629411	chr12:50629411:G:A
50629928	chr12:50629928:G:A
50630922	chr12:50630922:C:T
50631018	chr12:50631018:T:C
50631123	chr12:50631123:C:T
50631153	chr12:50631153:C:G
50631620	chr12:50631620:A:G
50632127	chr12:50632127:T:A
50633021	chr12:50633021:CT:C
50633095	chr12:50633095:T:G
50633132	chr12:50633132:G:A
50633514	chr12:50633514:C:T
50633595	chr12:50633595:T:C
50634103	chr12:50634103:A:G
50635483	chr12:50635483:C:A
50635780	chr12:50635780:T:A
50635805	chr12:50635805:G:A
50636052	chr12:50636052:G:T
50636914	chr12:50636914:A:G
50636926	chr12:50636926:C:T
50638632	chr12:50638632:A:G
50639451	chr12:50639451:T:C
50640219	chr12:50640219:A:G
50640283	chr12:50640283:G:T
50640407	chr12:50640407:AG:A
50640938	chr12:50640938:C:T
50640951	chr12:50640951:A:G
50641213	chr12:50641213:T:C
50641381	chr12:50641381:T:G
50642705	chr12:50642705:C:T
50643057	chr12:50643057:C:T
50643142	chr12:50643142:T:C
50643723	chr12:50643723:C:T
50644714	chr12:50644714:C:T
50644756	chr12:50644756:A:C
50646035	chr12:50646035:C:T
50646614	chr12:50646614:G:C
50647222	chr12:50647222:G:A
50647251	chr12:50647251:TGTTGCCTAAGCTGGA:T
50647864	chr12:50647864:T:C
50648095	chr12:50648095:T:C
50648174	chr12:50648174:A:G
50648775	chr12:50648775:G:A
50648957	chr12:50648957:A:G
50649107	chr12:50649107:C:A
50649826	chr12:50649826:G:A
50650124	chr12:50650124:C:T
50650491	chr12:50650491:C:G
50650655	chr12:50650655:A:G
50650839	chr12:50650839:T:C
50651156	chr12:50651156:T:C
50651289	chr12:50651289:T:A
50651647	chr12:50651647:G:C
50652296	chr12:50652296:G:C
50652318	chr12:50652318:A:G
50652441	chr12:50652441:G:A
50653042	chr12:50653042:C:T
50653197	chr12:50653197:G:A
50653912	chr12:50653912:T:C
50654295	chr12:50654295:A:G
50654946	chr12:50654946:CTG:C
50655300	chr12:50655300:G:C
50655366	chr12:50655366:G:A
50656721	chr12:50656721:G:A
50656763	chr12:50656763:G:A
50657568	chr12:50657568:G:A
50657961	chr12:50657961:T:A
50657985	chr12:50657985:T:C
50658138	chr12:50658138:T:C
50658225	chr12:50658225:C:T
50659635	chr12:50659635:T:C
50659677	chr12:50659677:T:C
50659732	chr12:50659732:C:T
50660914	chr12:50660914:A:T
50661167	chr12:50661167:A:G
50661987	chr12:50661987:G:C
50662728	chr12:50662728:G:A
50663314	chr12:50663314:T:C
50663383	chr12:50663383:C:T
50663803	chr12:50663803:A:G
50663844	chr12:50663844:T:A
50664454	chr12:50664454:G:C
50665404	chr12:50665404:T:C
50665777	chr12:50665777:A:G
50665908	chr12:50665908:T:C
50666175	chr12:50666175:G:A
50666567	chr12:50666567:C:T
50667081	chr12:50667081:C:G
50668474	chr12:50668474:C:G
50668895	chr12:50668895:C:T
50669556	chr12:50669556:C:T
50670281	chr12:50670281:A:G
50670322	chr12:50670322:T:G
50670483	chr12:50670483:G:A
50670506	chr12:50670506:C:T
50672095	chr12:50672095:T:C
50673019	chr12:50673019:C:T
50673672	chr12:50673672:C:T
50673908	chr12:50673908:C:A
50675020	chr12:50675020:C:T
50675768	chr12:50675768:C:T
50676101	chr12:50676101:A:G
50676373	chr12:50676373:G:A
50676518	chr12:50676518:C:T
50676677	chr12:50676677:C:T
50676771	chr12:50676771:T:C
50676871	chr12:50676871:A:T
50677347	chr12:50677347:C:T
50677402	chr12:50677402:T:G
50677475	chr12:50677475:C:T
50677610	chr12:50677610:G:A
50678648	chr12:50678648:C:T
50678808	chr12:50678808:C:G
50679740	chr12:50679740:G:A
50679916	chr12:50679916:T:C
50680187	chr12:50680187:C:T
50680416	chr12:50680416:T:C
50681026	chr12:50681026:A:C
50681090	chr12:50681090:T:A
50681320	chr12:50681320:C:G
50681690	chr12:50681690:A:G
50682133	chr12:50682133:T:G
50682242	chr12:50682242:A:AGTATTGTTTACACCT
50682427	chr12:50682427:A:T
50682452	chr12:50682452:AC:A
50683061	chr12:50683061:C:T
50684717	chr12:50684717:G:A
50684929	chr12:50684929:TA:T
50685105	chr12:50685105:A:G
50685649	chr12:50685649:A:G
50686091	chr12:50686091:A:G
50686581	chr12:50686581:C:T
50686890	chr12:50686890:G:A
50687157	chr12:50687157:T:C
50687462	chr12:50687462:T:A
50687717	chr12:50687717:C:T
50688227	chr12:50688227:T:G
50689014	chr12:50689014:G:A
50689264	chr12:50689264:TGGCACATGCCTGTAGTCCCAGCTACTTGGGA:T
50689482	chr12:50689482:C:T
50689627	chr12:50689627:A:C
50689928	chr12:50689928:C:T
50690113	chr12:50690113:G:A
50690235	chr12:50690235:C:T
50690396	chr12:50690396:T:A
50691243	chr12:50691243:C:T
50691602	chr12:50691602:T:C
50691688	chr12:50691688:A:G
50692072	chr12:50692072:T:A
50692492	chr12:50692492:G:A
50692603	chr12:50692603:C:T
50692675	chr12:50692675:TA:T
50693031	chr12:50693031:A:T
50693148	chr12:50693148:T:C
50693904	chr12:50693904:A:G
50694074	chr12:50694074:C:G
50694271	chr12:50694271:G:A
50694805	chr12:50694805:A:G
50694907	chr12:50694907:G:A
50695078	chr12:50695078:G:A
50695107	chr12:50695107:G:C
50695151	chr12:50695151:G:A
50695196	chr12:50695196:T:G
50695504	chr12:50695504:G:T
50695582	chr12:50695582:C:G
50695612	chr12:50695612:G:C
50695789	chr12:50695789:G:A
50695833	chr12:50695833:T:C
50695951	chr12:50695951:T:A
50697357	chr12:50697357:G:A
50697890	chr12:50697890:C:T
50697918	chr12:50697918:G:T
50698113	chr12:50698113:T:C
50698197	chr12:50698197:G:A
50698236	chr12:50698236:A:G
50698615	chr12:50698615:C:T
50698942	chr12:50698942:C:T
50699322	chr12:50699322:T:C
50699403	chr12:50699403:T:G
50699421	chr12:50699421:A:G
50700087	chr12:50700087:T:C
50700137	chr12:50700137:C:T
50700180	chr12:50700180:G:A
50700355	chr12:50700355:C:T
50701383	chr12:50701383:G:T
50701395	chr12:50701395:G:T
50701512	chr12:50701512:G:T
50702173	chr12:50702173:C:T
50702261	chr12:50702261:G:A
50702400	chr12:50702400:G:A
50702511	chr12:50702511:G:A
50702646	chr12:50702646:G:A
50702841	chr12:50702841:G:A
50703223	chr12:50703223:AT:A
50704669	chr12:50704669:G:A
50705310	chr12:50705310:AGATCT:A
50705403	chr12:50705403:T:C
50705811	chr12:50705811:T:C
50706156	chr12:50706156:C:T
50706242	chr12:50706242:G:C
50708311	chr12:50708311:A:G
50708339	chr12:50708339:C:T
50709086	chr12:50709086:A:G
50709414	chr12:50709414:C:T
50709808	chr12:50709808:T:C
50709850	chr12:50709850:C:T
50710013	chr12:50710013:A:G
50710209	chr12:50710209:C:T
50710527	chr12:50710527:G:A
50710723	chr12:50710723:C:T
50710833	chr12:50710833:T:C
50711297	chr12:50711297:G:A
50711517	chr12:50711517:T:C
50711520	chr12:50711520:T:C
50712308	chr12:50712308:A:C
50712395	chr12:50712395:G:A
50712830	chr12:50712830:C:A
50713620	chr12:50713620:G:C
50713715	chr12:50713715:G:A
50713833	chr12:50713833:C:A
50714753	chr12:50714753:G:A
50715235	chr12:50715235:C:T
50715865	chr12:50715865:G:C
50716092	chr12:50716092:C:T
50716458	chr12:50716458:A:G
50716677	chr12:50716677:C:T
50717577	chr12:50717577:C:T
50718803	chr12:50718803:T:C
50718867	chr12:50718867:A:C
50719231	chr12:50719231:A:G
50719497	chr12:50719497:A:T
50719644	chr12:50719644:C:T
50719819	chr12:50719819:T:C
50719861	chr12:50719861:T:A
50719990	chr12:50719990:G:A
50720809	chr12:50720809:G:A
50720913	chr12:50720913:A:G
50721526	chr12:50721526:A:G
50721702	chr12:50721702:T:C
50721799	chr12:50721799:C:T
50722152	chr12:50722152:A:G
50722392	chr12:50722392:CA:C
50722583	chr12:50722583:T:G
50723446	chr12:50723446:A:G
50723543	chr12:50723543:A:G
50723788	chr12:50723788:G:A
50724211	chr12:50724211:A:G
50724630	chr12:50724630:CACTG:C
50725815	chr12:50725815:C:T
50726089	chr12:50726089:G:T
50726152	chr12:50726152:G:A
50726391	chr12:50726391:T:C
50726419	chr12:50726419:C:T
50726852	chr12:50726852:G:C
50727846	chr12:50727846:CA:C
50728622	chr12:50728622:C:T
50728789	chr12:50728789:T:TA
50728902	chr12:50728902:G:A
50729188	chr12:50729188:T:C
50729998	chr12:50729998:T:C
50730417	chr12:50730417:A:G
50730472	chr12:50730472:C:T
50730676	chr12:50730676:C:T
50730816	chr12:50730816:C:CTCATTCT
50731099	chr12:50731099:T:C
50732234	chr12:50732234:T:G
50732419	chr12:50732419:G:A
50732730	chr12:50732730:G:A
50733686	chr12:50733686:A:G
50733955	chr12:50733955:T:C
50734067	chr12:50734067:C:A
50734358	chr12:50734358:C:T
50735004	chr12:50735004:C:T
50735049	chr12:50735049:A:G
50735372	chr12:50735372:G:C
50736422	chr12:50736422:G:T
50736424	chr12:50736424:G:A
50736577	chr12:50736577:C:G
50738967	chr12:50738967:T:C
50739102	chr12:50739102:G:A
50740040	chr12:50740040:C:T
50740315	chr12:50740315:G:A
50740958	chr12:50740958:A:G
50740996	chr12:50740996:C:T
50741384	chr12:50741384:A:G
50741926	chr12:50741926:T:C
50742157	chr12:50742157:G:A
50742168	chr12:50742168:C:T
50742173	chr12:50742173:G:A
50743099	chr12:50743099:G:GT
50743110	chr12:50743110:G:T
50744056	chr12:50744056:T:C
50745079	chr12:50745079:C:T
50745484	chr12:50745484:G:A
50745496	chr12:50745496:A:G
50745892	chr12:50745892:T:C
50746020	chr12:50746020:C:A
50746109	chr12:50746109:C:T
50746420	chr12:50746420:T:A
50746558	chr12:50746558:C:T
50746627	chr12:50746627:C:G
50747278	chr12:50747278:A:T
50747626	chr12:50747626:T:C
50747823	chr12:50747823:T:C
50748100	chr12:50748100:A:G
50748125	chr12:50748125:A:G
50748964	chr12:50748964:G:C
50750010	chr12:50750010:C:G
50750649	chr12:50750649:T:C
50750966	chr12:50750966:T:C
50750975	chr12:50750975:G:C
50751180	chr12:50751180:C:T
50752728	chr12:50752728:T:C
50752931	chr12:50752931:AAGT:A
50754149	chr12:50754149:A:G
50754196	chr12:50754196:C:T
50754442	chr12:50754442:A:G
50754653	chr12:50754653:AG:A
50754654	chr12:50754654:G:A
50754774	chr12:50754774:A:G
50755303	chr12:50755303:G:C
50756137	chr12:50756137:C:A
50757252	chr12:50757252:C:T
50757269	chr12:50757269:A:G
50757458	chr12:50757458:T:C
50757741	chr12:50757741:G:A
50758070	chr12:50758070:G:C
50759239	chr12:50759239:G:A
50759443	chr12:50759443:T:C
50759794	chr12:50759794:G:A
50760178	chr12:50760178:A:T
50760334	chr12:50760334:C:T
50760855	chr12:50760855:T:G
50760875	chr12:50760875:T:TTC
50761061	chr12:50761061:T:C
50761063	chr12:50761063:T:C
50761639	chr12:50761639:C:A
50761880	chr12:50761880:C:T
50762208	chr12:50762208:T:C
50762797	chr12:50762797:A:G
50763267	chr12:50763267:A:G
50763474	chr12:50763474:G:A
50763512	chr12:50763512:G:A
50763898	chr12:50763898:C:T
50764871	chr12:50764871:G:T
50764933	chr12:50764933:A:G
50765227	chr12:50765227:A:G
50765357	chr12:50765357:A:G
50765770	chr12:50765770:C:T
50766315	chr12:50766315:CTAAGAT:C
50766554	chr12:50766554:T:G
50766829	chr12:50766829:A:C
50766932	chr12:50766932:C:T
50767604	chr12:50767604:A:G
50767709	chr12:50767709:CT:C
50767954	chr12:50767954:C:T
50767961	chr12:50767961:C:T
50768186	chr12:50768186:C:T
50769828	chr12:50769828:A:G
50770580	chr12:50770580:T:C
50771027	chr12:50771027:A:G
50771912	chr12:50771912:G:A
50772020	chr12:50772020:G:A
50772102	chr12:50772102:G:A
50772391	chr12:50772391:G:A
50772421	chr12:50772421:G:T
50772812	chr12:50772812:G:A
50772816	chr12:50772816:A:G
50772825	chr12:50772825:T:C
50773030	chr12:50773030:T:G
50773688	chr12:50773688:C:T
50773835	chr12:50773835:C:T
50774692	chr12:50774692:TTA:T
50774834	chr12:50774834:G:A
50774986	chr12:50774986:C:T
50775325	chr12:50775325:T:G
50775335	chr12:50775335:G:T
50775458	chr12:50775458:C:T
50775612	chr12:50775612:G:T
50775707	chr12:50775707:A:G
50775964	chr12:50775964:A:G
50776087	chr12:50776087:C:T
50777307	chr12:50777307:A:G
50777441	chr12:50777441:C:T
50777732	chr12:50777732:G:A
50778044	chr12:50778044:G:T
50778595	chr12:50778595:ACTT:A
50778697	chr12:50778697:C:T
50778780	chr12:50778780:A:G
50778956	chr12:50778956:C:T
50779950	chr12:50779950:A:G
50780190	chr12:50780190:A:G
50780413	chr12:50780413:C:T
50780486	chr12:50780486:A:G
50780577	chr12:50780577:G:T
50780775	chr12:50780775:A:G
50780781	chr12:50780781:C:T
50781020	chr12:50781020:TTAAAA:T
50781260	chr12:50781260:A:G
50781313	chr12:50781313:C:T
50781490	chr12:50781490:G:A
50781543	chr12:50781543:C:T
50782380	chr12:50782380:C:T
50782416	chr12:50782416:C:T
50782490	chr12:50782490:C:T
50783055	chr12:50783055:TTC:T
50783060	chr12:50783060:TCA:T
50783176	chr12:50783176:G:A
50785123	chr12:50785123:A:G
50786360	chr12:50786360:C:T
50786564	chr12:50786564:C:A
50786690	chr12:50786690:C:T
50787916	chr12:50787916:T:C
50788339	chr12:50788339:C:T
50788587	chr12:50788587:A:T
50788629	chr12:50788629:A:G
50789086	chr12:50789086:T:G
50789528	chr12:50789528:C:T
50790265	chr12:50790265:C:T
50790309	chr12:50790309:A:G
50790472	chr12:50790472:T:C
50790794	chr12:50790794:A:G
50790846	chr12:50790846:G:T
50790976	chr12:50790976:AC:A
50791981	chr12:50791981:C:G
50792015	chr12:50792015:G:A
50792167	chr12:50792167:C:T
50793507	chr12:50793507:C:T
50794183	chr12:50794183:C:T
50794614	chr12:50794614:C:T
50794743	chr12:50794743:G:T
50794877	chr12:50794877:C:T
50795461	chr12:50795461:T:A
50795836	chr12:50795836:T:C
50796298	chr12:50796298:G:A
50796355	chr12:50796355:C:T
50796823	chr12:50796823:C:T
50796909	chr12:50796909:C:T
50796928	chr12:50796928:G:A
50797741	chr12:50797741:T:G
50797944	chr12:50797944:G:A
50797998	chr12:50797998:A:T
50799230	chr12:50799230:C:G
50799654	chr12:50799654:G:A
50799680	chr12:50799680:A:G
50799926	chr12:50799926:C:T
50800721	chr12:50800721:A:G
50800926	chr12:50800926:C:A
50801016	chr12:50801016:A:G
50801044	chr12:50801044:G:A
50801677	chr12:50801677:A:G
50801738	chr12:50801738:C:T
50801965	chr12:50801965:G:A
50802167	chr12:50802167:G:A
50802291	chr12:50802291:C:T
50804238	chr12:50804238:A:C
50804355	chr12:50804355:A:C
50804835	chr12:50804835:G:A
50805231	chr12:50805231:C:T
50806187	chr12:50806187:G:C
50807308	chr12:50807308:G:A
50807367	chr12:50807367:G:A
50807655	chr12:50807655:T:TC
50807824	chr12:50807824:T:G
50807966	chr12:50807966:T:C
50808126	chr12:50808126:A:T
50808263	chr12:50808263:C:T
50808771	chr12:50808771:ACT:A
50809014	chr12:50809014:A:G
50809096	chr12:50809096:G:A
50809182	chr12:50809182:T:C
50809593	chr12:50809593:T:C
50809905	chr12:50809905:C:G
50810164	chr12:50810164:C:T
50810170	chr12:50810170:A:G
50810366	chr12:50810366:T:C
50810394	chr12:50810394:T:C
50810512	chr12:50810512:C:T
50810821	chr12:50810821:G:A
50811155	chr12:50811155:T:C
50811180	chr12:50811180:C:T
50811283	chr12:50811283:C:T
50811666	chr12:50811666:T:C
50811933	chr12:50811933:C:T
50811980	chr12:50811980:C:T
50812160	chr12:50812160:AC:A
50813088	chr12:50813088:A:G
50813226	chr12:50813226:C:G
50813631	chr12:50813631:T:C
50813881	chr12:50813881:G:C
50813921	chr12:50813921:A:G
50813950	chr12:50813950:C:T
50814339	chr12:50814339:C:G
50814982	chr12:50814982:C:T
50815822	chr12:50815822:T:G
50815853	chr12:50815853:A:G
50816055	chr12:50816055:C:G
50817480	chr12:50817480:G:A
50817755	chr12:50817755:A:C
50817909	chr12:50817909:A:G
50817992	chr12:50817992:A:AT
50818010	chr12:50818010:T:C
50819604	chr12:50819604:C:T
50819650	chr12:50819650:A:G
50819982	chr12:50819982:T:C
50820484	chr12:50820484:G:A
50820544	chr12:50820544:G:T
50820747	chr12:50820747:A:ATGTT
50822431	chr12:50822431:T:C
50823107	chr12:50823107:T:C
50824005	chr12:50824005:A:G
50824331	chr12:50824331:C:T
50824540	chr12:50824540:C:G
50825883	chr12:50825883:C:T
50825918	chr12:50825918:G:A
50825968	chr12:50825968:T:C
50826147	chr12:50826147:G:T
50826393	chr12:50826393:AAAAG:A
50826660	chr12:50826660:C:T
50826968	chr12:50826968:A:G
50826978	chr12:50826978:G:A
50827114	chr12:50827114:C:G
50827281	chr12:50827281:C:T
50827950	chr12:50827950:T:C
50828053	chr12:50828053:AT:A
50828718	chr12:50828718:C:T
50829044	chr12:50829044:C:T
50829195	chr12:50829195:C:T
50829517	chr12:50829517:A:G
50829544	chr12:50829544:G:A
50829786	chr12:50829786:T:C
50830403	chr12:50830403:T:A
50831124	chr12:50831124:G:A
50831803	chr12:50831803:G:A
50831878	chr12:50831878:A:G
50832251	chr12:50832251:C:T
50832372	chr12:50832372:G:A
50833707	chr12:50833707:C:T
50834429	chr12:50834429:C:G
50834473	chr12:50834473:T:C
50834474	chr12:50834474:G:A
50834488	chr12:50834488:G:A
50834569	chr12:50834569:C:G
50834834	chr12:50834834:G:A
50835180	chr12:50835180:C:T
50835437	chr12:50835437:G:A
50836101	chr12:50836101:C:T
50836452	chr12:50836452:G:A
50836493	chr12:50836493:T:C
50836763	chr12:50836763:G:A
50837278	chr12:50837278:T:C
50837768	chr12:50837768:T:C
50838144	chr12:50838144:G:A
50838807	chr12:50838807:G:A
50838832	chr12:50838832:A:G
50839131	chr12:50839131:A:G
50839267	chr12:50839267:T:C
50839800	chr12:50839800:C:A
50839824	chr12:50839824:G:A
50840149	chr12:50840149:G:A
50840627	chr12:50840627:C:T
50840766	chr12:50840766:A:G
50841261	chr12:50841261:C:T
50841332	chr12:50841332:C:T
50841534	chr12:50841534:A:G
50841551	chr12:50841551:G:A
50841935	chr12:50841935:C:T
50842323	chr12:50842323:G:T
50842441	chr12:50842441:T:C
50842525	chr12:50842525:C:T
50842529	chr12:50842529:G:A
50843019	chr12:50843019:T:C
50843212	chr12:50843212:T:C
50843243	chr12:50843243:T:A
50843644	chr12:50843644:C:G
50844033	chr12:50844033:G:A
50844225	chr12:50844225:T:C
50844335	chr12:50844335:C:G
50844438	chr12:50844438:A:G
50844459	chr12:50844459:C:T
50844610	chr12:50844610:C:T
50844924	chr12:50844924:T:C
50845206	chr12:50845206:T:C
50845487	chr12:50845487:G:T
50845600	chr12:50845600:G:A
50846101	chr12:50846101:C:T
50846553	chr12:50846553:A:G
50846895	chr12:50846895:T:C
50847163	chr12:50847163:A:G
50847219	chr12:50847219:T:C
50847646	chr12:50847646:A:C
50847729	chr12:50847729:C:G
50847901	chr12:50847901:AT:A
50848352	chr12:50848352:G:A
50848483	chr12:50848483:G:C
50848620	chr12:50848620:C:T
50849042	chr12:50849042:G:A
50849196	chr12:50849196:C:T
50849294	chr12:50849294:G:A
50849628	chr12:50849628:A:G
50849726	chr12:50849726:A:T
50849797	chr12:50849797:A:T
50849909	chr12:50849909:C:G
50849915	chr12:50849915:C:T
50850070	chr12:50850070:G:A
50850097	chr12:50850097:A:G
50850170	chr12:50850170:T:C
50850326	chr12:50850326:A:C
50850417	chr12:50850417:A:G
50850478	chr12:50850478:G:T
50850919	chr12:50850919:C:G
50850935	chr12:50850935:TGCTGA:T
50851610	chr12:50851610:G:A
50851625	chr12:50851625:G:A
50851732	chr12:50851732:G:A
50851735	chr12:50851735:A:G
50852500	chr12:50852500:G:A
50853191	chr12:50853191:A:T
50853220	chr12:50853220:A:G
50853583	chr12:50853583:A:C
50854032	chr12:50854032:T:C
50855224	chr12:50855224:A:G
50855421	chr12:50855421:A:G
50855611	chr12:50855611:T:C
50855631	chr12:50855631:G:A
50856149	chr12:50856149:A:G
50856254	chr12:50856254:C:G
50856274	chr12:50856274:A:G
50856281	chr12:50856281:C:T
50856290	chr12:50856290:T:C
50856795	chr12:50856795:C:T
50857018	chr12:50857018:A:T
50857380	chr12:50857380:C:T
50858376	chr12:50858376:G:A
50859336	chr12:50859336:C:A
50859404	chr12:50859404:C:T
50859900	chr12:50859900:G:C
50860991	chr12:50860991:G:T
50861065	chr12:50861065:G:A
50861339	chr12:50861339:T:G
50862282	chr12:50862282:A:G
50862312	chr12:50862312:C:G
50862327	chr12:50862327:C:T
50863056	chr12:50863056:T:C
50863339	chr12:50863339:G:A
50863421	chr12:50863421:T:A
50863475	chr12:50863475:G:T
50863492	chr12:50863492:T:C
50864554	chr12:50864554:C:T
50864698	chr12:50864698:A:G
50864972	chr12:50864972:A:G
50865387	chr12:50865387:G:A
50865414	chr12:50865414:A:G
50865559	chr12:50865559:G:A
50865907	chr12:50865907:G:A
50866955	chr12:50866955:A:G
50867113	chr12:50867113:T:C
50868795	chr12:50868795:A:G
50868962	chr12:50868962:G:T
50869270	chr12:50869270:C:T
50869306	chr12:50869306:G:A
50870015	chr12:50870015:G:A
50870386	chr12:50870386:C:T
50870433	chr12:50870433:A:G
50870711	chr12:50870711:T:C
50871376	chr12:50871376:G:A
50871520	chr12:50871520:T:C
50872104	chr12:50872104:A:G
50872279	chr12:50872279:C:T
50872340	chr12:50872340:C:T
50872386	chr12:50872386:G:A
50873069	chr12:50873069:A:G
50873174	chr12:50873174:G:T
50873313	chr12:50873313:AC:A
50873552	chr12:50873552:C:T
50873754	chr12:50873754:T:C
50873989	chr12:50873989:A:G
50874166	chr12:50874166:G:A
50874497	chr12:50874497:T:A
50874707	chr12:50874707:T:C
50875581	chr12:50875581:C:T
50875651	chr12:50875651:A:C
50876542	chr12:50876542:C:T
50876576	chr12:50876576:G:A
50876673	chr12:50876673:G:A
50877088	chr12:50877088:G:A
50877208	chr12:50877208:G:A
50877514	chr12:50877514:G:A
50877715	chr12:50877715:C:T
50877768	chr12:50877768:C:T
50877865	chr12:50877865:A:C
50878809	chr12:50878809:G:A
50878827	chr12:50878827:A:T
50878929	chr12:50878929:A:G
50879201	chr12:50879201:C:T
50879648	chr12:50879648:A:G
50879684	chr12:50879684:A:G
50880440	chr12:50880440:G:A
50880547	chr12:50880547:C:T
50880649	chr12:50880649:TACCAAAGAC:T
50880662	chr12:50880662:T:C
50881067	chr12:50881067:T:C
50881690	chr12:50881690:T:G
50881703	chr12:50881703:G:T
50881708	chr12:50881708:C:T
50882815	chr12:50882815:T:C
50882863	chr12:50882863:C:T
50883091	chr12:50883091:G:T
50883976	chr12:50883976:C:T
50883983	chr12:50883983:G:C
50884137	chr12:50884137:A:C
50884259	chr12:50884259:A:C
50884284	chr12:50884284:G:A
50884596	chr12:50884596:G:C
50884876	chr12:50884876:A:AT
50885146	chr12:50885146:T:C
50885150	chr12:50885150:A:G
50885573	chr12:50885573:G:A
50885584	chr12:50885584:G:A
50886320	chr12:50886320:C:T
50886331	chr12:50886331:T:C
50886633	chr12:50886633:C:G
50886965	chr12:50886965:A:G
50887649	chr12:50887649:G:A
50887782	chr12:50887782:ATATTT:A
50887836	chr12:50887836:C:T
50888194	chr12:50888194:G:A
50888735	chr12:50888735:C:A
50889147	chr12:50889147:A:T
50889945	chr12:50889945:T:G
50890089	chr12:50890089:C:T
50890218	chr12:50890218:A:G
50890219	chr12:50890219:T:C
50890253	chr12:50890253:CTCTT:C
50890321	chr12:50890321:C:T
50890528	chr12:50890528:C:T
50890639	chr12:50890639:G:T
50890811	chr12:50890811:A:G
50891333	chr12:50891333:T:A
50892967	chr12:50892967:T:C
50893364	chr12:50893364:A:G
50893533	chr12:50893533:C:T
50894226	chr12:50894226:A:G
50894702	chr12:50894702:G:T
50895120	chr12:50895120:C:T
50895655	chr12:50895655:G:A
50896428	chr12:50896428:C:A
50896489	chr12:50896489:G:A
50896610	chr12:50896610:T:C
50896613	chr12:50896613:A:T
50898310	chr12:50898310:C:T
50899271	chr12:50899271:T:C
50899349	chr12:50899349:G:C
50899807	chr12:50899807:A:G
50899978	chr12:50899978:A:C
50900005	chr12:50900005:T:C
50900227	chr12:50900227:GC:G
50900318	chr12:50900318:A:G
50900403	chr12:50900403:C:T
50900611	chr12:50900611:G:A
50900810	chr12:50900810:C:G
50901891	chr12:50901891:C:T
50902050	chr12:50902050:C:T
50902061	chr12:50902061:G:A
50902495	chr12:50902495:C:T
50902809	chr12:50902809:G:A
50903398	chr12:50903398:C:T
50903999	chr12:50903999:G:A
50904148	chr12:50904148:G:A
50904202	chr12:50904202:T:C
50904300	chr12:50904300:A:G
50904369	chr12:50904369:G:A
50904387	chr12:50904387:T:G
50904561	chr12:50904561:T:C
50904964	chr12:50904964:T:C
50905454	chr12:50905454:G:A
50906407	chr12:50906407:G:A
50906704	chr12:50906704:G:A
50907051	chr12:50907051:T:C
50907439	chr12:50907439:T:A
50907648	chr12:50907648:G:C
50907844	chr12:50907844:G:A
50908277	chr12:50908277:T:C
50908899	chr12:50908899:C:T
50908922	chr12:50908922:C:T
50909231	chr12:50909231:C:T
50909296	chr12:50909296:A:G
50909306	chr12:50909306:T:C
50909366	chr12:50909366:C:G
50909696	chr12:50909696:A:G
50909927	chr12:50909927:G:C
50910003	chr12:50910003:C:T
50910429	chr12:50910429:T:A
50910476	chr12:50910476:T:C
50911295	chr12:50911295:T:C
50911413	chr12:50911413:C:T
50911468	chr12:50911468:G:A
50911716	chr12:50911716:G:A
50911809	chr12:50911809:CT:C
50911894	chr12:50911894:C:T
50911983	chr12:50911983:T:A
50911995	chr12:50911995:T:C
50912120	chr12:50912120:G:A
50912140	chr12:50912140:G:A
50912156	chr12:50912156:A:G
50912373	chr12:50912373:C:T
50912697	chr12:50912697:C:T
50913103	chr12:50913103:G:A
50913160	chr12:50913160:C:T
50913278	chr12:50913278:C:T
50913355	chr12:50913355:G:C
50913366	chr12:50913366:T:C
50913436	chr12:50913436:C:T
50913750	chr12:50913750:T:C
50914215	chr12:50914215:C:G
50914216	chr12:50914216:A:G
50914373	chr12:50914373:A:G
50914436	chr12:50914436:A:T
50914651	chr12:50914651:C:T
50914725	chr12:50914725:T:C
50914752	chr12:50914752:T:C
50915048	chr12:50915048:C:T
50915053	chr12:50915053:G:A
50915590	chr12:50915590:G:A
50915721	chr12:50915721:C:T
50916107	chr12:50916107:A:C
50916170	chr12:50916170:C:G
50916219	chr12:50916219:A:C
50916325	chr12:50916325:C:T
50916547	chr12:50916547:G:A
50917196	chr12:50917196:T:C
50917581	chr12:50917581:C:T
50917639	chr12:50917639:T:C
50917773	chr12:50917773:T:G
50918674	chr12:50918674:G:A
50918833	chr12:50918833:T:C
50919064	chr12:50919064:T:C
50919510	chr12:50919510:G:A
50919660	chr12:50919660:C:A
50919748	chr12:50919748:G:A
50919941	chr12:50919941:C:T
50920278	chr12:50920278:T:C
50920301	chr12:50920301:C:T
50920977	chr12:50920977:A:C
50921064	chr12:50921064:TG:T
50921231	chr12:50921231:A:G
50921251	chr12:50921251:A:G
50922515	chr12:50922515:T:C
50922932	chr12:50922932:G:C
50922991	chr12:50922991:C:T
50923180	chr12:50923180:A:G
50923291	chr12:50923291:T:A
50923919	chr12:50923919:G:A
50924265	chr12:50924265:T:C
50924640	chr12:50924640:C:G
50924667	chr12:50924667:A:G
50924973	chr12:50924973:G:A
50925438	chr12:50925438:G:A
50925563	chr12:50925563:A:G
50925917	chr12:50925917:T:C
50926400	chr12:50926400:C:A
50926507	chr12:50926507:T:A
50926739	chr12:50926739:G:C
50926741	chr12:50926741:G:C
50926781	chr12:50926781:G:A
50926835	chr12:50926835:T:C
50926881	chr12:50926881:C:T
50926966	chr12:50926966:A:G
50927117	chr12:50927117:T:C
50927864	chr12:50927864:G:A
50927923	chr12:50927923:C:CA
50928170	chr12:50928170:A:G
50928211	chr12:50928211:C:T
50928275	chr12:50928275:T:G
50928310	chr12:50928310:G:C
50928694	chr12:50928694:C:T
50928703	chr12:50928703:A:T
50928809	chr12:50928809:T:G
50928911	chr12:50928911:C:T
50928929	chr12:50928929:T:G
50928938	chr12:50928938:G:A
50929036	chr12:50929036:G:A
50929070	chr12:50929070:T:C
50929304	chr12:50929304:G:T
50929858	chr12:50929858:A:T
50930293	chr12:50930293:C:T
50930480	chr12:50930480:G:A
50931016	chr12:50931016:C:T
50932919	chr12:50932919:T:C
50933800	chr12:50933800:T:C
50933915	chr12:50933915:C:T
50933954	chr12:50933954:C:T
50934380	chr12:50934380:T:A
50934576	chr12:50934576:T:C
50934780	chr12:50934780:G:A
50934935	chr12:50934935:G:A
50935442	chr12:50935442:T:C
50935463	chr12:50935463:A:C
50936019	chr12:50936019:C:T
50936349	chr12:50936349:A:G
50937213	chr12:50937213:G:A
50937358	chr12:50937358:G:A
50937381	chr12:50937381:T:C
50937664	chr12:50937664:T:C
50937899	chr12:50937899:T:C
50938134	chr12:50938134:G:A
50938564	chr12:50938564:G:A
50938665	chr12:50938665:C:T
50938983	chr12:50938983:G:A
50939047	chr12:50939047:C:G
50939250	chr12:50939250:C:A
50939307	chr12:50939307:C:A
50939546	chr12:50939546:G:T
50939641	chr12:50939641:T:C
50939762	chr12:50939762:G:A
50939961	chr12:50939961:G:A
50940013	chr12:50940013:C:CA
50940292	chr12:50940292:A:G
50940967	chr12:50940967:C:T
50941005	chr12:50941005:C:T
50941362	chr12:50941362:G:A
50941466	chr12:50941466:A:G
50941799	chr12:50941799:C:T
50941804	chr12:50941804:A:T
50941994	chr12:50941994:T:G
50942095	chr12:50942095:T:C
50942223	chr12:50942223:T:C
50942580	chr12:50942580:A:G
50942585	chr12:50942585:G:C
50942593	chr12:50942593:G:A
50942661	chr12:50942661:G:A
50942708	chr12:50942708:T:C
50942721	chr12:50942721:G:A
50942823	chr12:50942823:T:A
50943279	chr12:50943279:A:G
50943433	chr12:50943433:G:A
50943474	chr12:50943474:A:G
50943534	chr12:50943534:C:A
50943550	chr12:50943550:A:G
50943581	chr12:50943581:G:A
50943689	chr12:50943689:G:A
50943886	chr12:50943886:T:C
50944458	chr12:50944458:T:C
50944567	chr12:50944567:C:A
50944604	chr12:50944604:T:C
50944723	chr12:50944723:C:T
50944794	chr12:50944794:G:A
50944937	chr12:50944937:C:T
50945196	chr12:50945196:C:T
50945643	chr12:50945643:T:C
50945841	chr12:50945841:C:T
50946211	chr12:50946211:A:T
50946497	chr12:50946497:T:C
50946604	chr12:50946604:G:T
50946794	chr12:50946794:G:C
50947242	chr12:50947242:T:C
50947273	chr12:50947273:A:G
50947375	chr12:50947375:G:T
50947447	chr12:50947447:T:C
50947548	chr12:50947548:C:G
50947715	chr12:50947715:G:C
50947849	chr12:50947849:C:T
50947881	chr12:50947881:G:A
50948175	chr12:50948175:C:G
50948589	chr12:50948589:G:A
50948684	chr12:50948684:G:A
50948723	chr12:50948723:C:T
50948739	chr12:50948739:G:A
50949288	chr12:50949288:C:T
50949390	chr12:50949390:C:T
50949414	chr12:50949414:C:T
50949877	chr12:50949877:A:G
50949968	chr12:50949968:G:A
50950271	chr12:50950271:A:G
50950513	chr12:50950513:T:G
50950890	chr12:50950890:G:A
50950973	chr12:50950973:C:T
50950976	chr12:50950976:G:A
50951007	chr12:50951007:T:C
50951279	chr12:50951279:T:C
50951482	chr12:50951482:T:C
50951590	chr12:50951590:T:C
50951737	chr12:50951737:T:C
50951765	chr12:50951765:C:CA
50952001	chr12:50952001:C:T
50952179	chr12:50952179:T:C
50952912	chr12:50952912:T:C
50953246	chr12:50953246:G:A
50954258	chr12:50954258:G:A
50954615	chr12:50954615:C:T
50954667	chr12:50954667:G:A
50955058	chr12:50955058:G:A
50955643	chr12:50955643:A:G
50955661	chr12:50955661:A:C
50956251	chr12:50956251:G:A
50956252	chr12:50956252:T:C
50956253	chr12:50956253:G:A
50956502	chr12:50956502:C:T
50957250	chr12:50957250:G:A
50957269	chr12:50957269:A:G
50957406	chr12:50957406:C:G
50957773	chr12:50957773:T:C
50958083	chr12:50958083:G:T
50958350	chr12:50958350:C:T
50958669	chr12:50958669:T:C
50958692	chr12:50958692:AAATGCAGGGATT:A
50959307	chr12:50959307:T:C
50959339	chr12:50959339:C:T
50959704	chr12:50959704:G:A
50959711	chr12:50959711:T:G
50959724	chr12:50959724:T:C
50959773	chr12:50959773:A:G
50959805	chr12:50959805:G:A
50959958	chr12:50959958:G:A
50960047	chr12:50960047:T:C
50960068	chr12:50960068:C:T
50960407	chr12:50960407:G:C
50960827	chr12:50960827:C:T
50960842	chr12:50960842:G:A
50960909	chr12:50960909:G:GT
50960911	chr12:50960911:C:T
50960913	chr12:50960913:C:T
50960925	chr12:50960925:C:T
50961119	chr12:50961119:G:C
50961378	chr12:50961378:A:G
50961388	chr12:50961388:C:T
50961460	chr12:50961460:G:A
50961514	chr12:50961514:AT:A
50961726	chr12:50961726:A:T
50961818	chr12:50961818:A:G
50961832	chr12:50961832:G:A
50961918	chr12:50961918:C:T
50962148	chr12:50962148:T:G
50962191	chr12:50962191:G:A
50962215	chr12:50962215:A:G
50962218	chr12:50962218:T:C
50962288	chr12:50962288:A:G
50962528	chr12:50962528:T:C
50962719	chr12:50962719:T:G
50962724	chr12:50962724:A:G
50962890	chr12:50962890:T:C
50962934	chr12:50962934:G:A
50963028	chr12:50963028:GA:G
50963321	chr12:50963321:A:G
50963563	chr12:50963563:G:A
50963759	chr12:50963759:A:G
50964007	chr12:50964007:C:T
50964145	chr12:50964145:AG:A
50964147	chr12:50964147:A:C
50964163	chr12:50964163:T:A
50964204	chr12:50964204:C:T
50964469	chr12:50964469:T:C
50964597	chr12:50964597:C:T
50964797	chr12:50964797:T:A
50965493	chr12:50965493:C:G
50966180	chr12:50966180:C:G
50966806	chr12:50966806:G:GTTTAAC
50967097	chr12:50967097:G:C
50967680	chr12:50967680:G:A
50967715	chr12:50967715:T:C
50967825	chr12:50967825:T:C
50968095	chr12:50968095:G:T
50968378	chr12:50968378:T:C
50968393	chr12:50968393:G:T
50968395	chr12:50968395:G:T
50968397	chr12:50968397:G:T
50968535	chr12:50968535:T:C
50968643	chr12:50968643:G:A
50968698	chr12:50968698:C:T
50968716	chr12:50968716:A:G
50968821	chr12:50968821:C:T
50968973	chr12:50968973:C:T
50969458	chr12:50969458:A:G
50969515	chr12:50969515:C:T
50969570	chr12:50969570:G:A
50969602	chr12:50969602:G:A
50969631	chr12:50969631:G:A
50969674	chr12:50969674:C:T
50969690	chr12:50969690:A:G
50969716	chr12:50969716:C:A
50969728	chr12:50969728:G:A
50969900	chr12:50969900:C:T
50970007	chr12:50970007:C:T
50970566	chr12:50970566:A:G
50970955	chr12:50970955:C:T
50971172	chr12:50971172:G:A
50971223	chr12:50971223:T:A
50971385	chr12:50971385:C:T
50971529	chr12:50971529:C:T
50971763	chr12:50971763:T:C
50972526	chr12:50972526:C:T
50972566	chr12:50972566:G:A
50972777	chr12:50972777:C:T
50972810	chr12:50972810:G:A
50972848	chr12:50972848:C:T
50973202	chr12:50973202:T:G
50973334	chr12:50973334:A:G
50973340	chr12:50973340:T:C
50973548	chr12:50973548:G:A
50973567	chr12:50973567:A:T
50973824	chr12:50973824:A:G
50974136	chr12:50974136:G:C
50974164	chr12:50974164:A:C
50975046	chr12:50975046:C:T
50975371	chr12:50975371:A:G
50975916	chr12:50975916:T:C
50975998	chr12:50975998:T:C
50976108	chr12:50976108:T:C
50976128	chr12:50976128:C:T
50976980	chr12:50976980:T:C
50977301	chr12:50977301:T:A
50977361	chr12:50977361:C:T
50977847	chr12:50977847:A:G
50978014	chr12:50978014:A:G
50978071	chr12:50978071:G:A
50978206	chr12:50978206:G:A
50978252	chr12:50978252:A:T
50978358	chr12:50978358:C:T
50978561	chr12:50978561:C:A
50978808	chr12:50978808:T:G
50979231	chr12:50979231:C:T
50979959	chr12:50979959:C:T
50980467	chr12:50980467:A:G
50981140	chr12:50981140:A:G
50981283	chr12:50981283:G:A
50981535	chr12:50981535:T:C
50981656	chr12:50981656:C:T
50982036	chr12:50982036:T:C
50982186	chr12:50982186:C:T
50982420	chr12:50982420:T:G
50982687	chr12:50982687:T:C
50982711	chr12:50982711:A:G
50983524	chr12:50983524:G:A
50983762	chr12:50983762:G:C
50983925	chr12:50983925:A:G
50984076	chr12:50984076:C:A
50984256	chr12:50984256:A:G
50984303	chr12:50984303:G:C
50984625	chr12:50984625:G:A
50984786	chr12:50984786:C:T
50984918	chr12:50984918:C:T
50985180	chr12:50985180:T:G
50985444	chr12:50985444:T:C
50985587	chr12:50985587:G:T
50985601	chr12:50985601:C:T
50985658	chr12:50985658:A:G
50985741	chr12:50985741:T:A
50986449	chr12:50986449:A:G
50986839	chr12:50986839:C:A
50987064	chr12:50987064:C:T
50987110	chr12:50987110:T:G
50987294	chr12:50987294:C:T
50987536	chr12:50987536:C:T
50987935	chr12:50987935:C:T
50987967	chr12:50987967:T:C
50988449	chr12:50988449:T:C
50988823	chr12:50988823:T:C
50988900	chr12:50988900:C:A
50989306	chr12:50989306:A:G
50989640	chr12:50989640:A:G
50989816	chr12:50989816:G:C
50990004	chr12:50990004:A:G
50990049	chr12:50990049:TACA:T
50990217	chr12:50990217:A:C
50990308	chr12:50990308:C:A
50990771	chr12:50990771:C:T
50990872	chr12:50990872:G:A
50990966	chr12:50990966:A:T
50991218	chr12:50991218:T:C
50992283	chr12:50992283:A:G
50992369	chr12:50992369:T:C
50992457	chr12:50992457:G:A
50992556	chr12:50992556:C:T
50992713	chr12:50992713:C:T
50992765	chr12:50992765:A:G
50993089	chr12:50993089:C:T
50993655	chr12:50993655:C:T
50993763	chr12:50993763:G:A
50994155	chr12:50994155:C:T
50994415	chr12:50994415:TG:T
50994723	chr12:50994723:A:G
50994824	chr12:50994824:G:A
50995031	chr12:50995031:C:T
50995485	chr12:50995485:C:T
50996310	chr12:50996310:C:A
50996469	chr12:50996469:A:G
50996532	chr12:50996532:C:T
50997174	chr12:50997174:A:T
50998469	chr12:50998469:T:C
50998540	chr12:50998540:G:A
50998828	chr12:50998828:G:C
50998971	chr12:50998971:C:T
50999224	chr12:50999224:C:T
50999333	chr12:50999333:C:T
50999539	chr12:50999539:G:A
50999774	chr12:50999774:GC:G
50999851	chr12:50999851:C:T
51000014	chr12:51000014:AT:A
51000041	chr12:51000041:T:C
51001147	chr12:51001147:A:G
51001551	chr12:51001551:T:G
51001725	chr12:51001725:T:C
51002049	chr12:51002049:A:G
51002078	chr12:51002078:T:C
51003012	chr12:51003012:C:T
51003055	chr12:51003055:G:A
51003279	chr12:51003279:T:C
51003320	chr12:51003320:C:G
51003785	chr12:51003785:T:A
51004326	chr12:51004326:A:G
51004462	chr12:51004462:G:A
51004658	chr12:51004658:C:T
51005183	chr12:51005183:A:G
51005436	chr12:51005436:A:G
51006126	chr12:51006126:C:A
51006214	chr12:51006214:A:G
51006844	chr12:51006844:C:A
51006903	chr12:51006903:AATTTT:A
51007435	chr12:51007435:A:G
51007537	chr12:51007537:G:A
51007625	chr12:51007625:G:A
51007630	chr12:51007630:T:C
51007699	chr12:51007699:A:G
51007741	chr12:51007741:A:G
51007853	chr12:51007853:C:T
51008201	chr12:51008201:TC:T
51008327	chr12:51008327:A:G
51008352	chr12:51008352:T:C
51009122	chr12:51009122:T:G
51009131	chr12:51009131:G:A
51009305	chr12:51009305:G:A
51009423	chr12:51009423:A:G
51009577	chr12:51009577:A:G
51009607	chr12:51009607:C:T
51010076	chr12:51010076:C:T
51010087	chr12:51010087:G:A
51010108	chr12:51010108:G:A
51010116	chr12:51010116:G:A
51010120	chr12:51010120:G:A
51010339	chr12:51010339:G:A
51010355	chr12:51010355:T:C
51010655	chr12:51010655:T:G
51010689	chr12:51010689:A:C
51011255	chr12:51011255:A:G
51011494	chr12:51011494:G:C
51011626	chr12:51011626:G:A
51011656	chr12:51011656:G:T
51011852	chr12:51011852:G:A
51012156	chr12:51012156:G:A
51012571	chr12:51012571:T:A
51012605	chr12:51012605:T:C
51012777	chr12:51012777:G:A
51014714	chr12:51014714:G:A
51014744	chr12:51014744:T:C
51015304	chr12:51015304:T:C
51015380	chr12:51015380:C:T
51015708	chr12:51015708:C:A
51015930	chr12:51015930:G:A
51015976	chr12:51015976:G:C
51016477	chr12:51016477:C:T
51016520	chr12:51016520:T:A
51016703	chr12:51016703:C:T
51016768	chr12:51016768:A:C
51016796	chr12:51016796:G:A
51016962	chr12:51016962:T:C
51017155	chr12:51017155:A:G
51017570	chr12:51017570:G:T
51017797	chr12:51017797:C:T
51018252	chr12:51018252:G:A
51018342	chr12:51018342:C:T
51018357	chr12:51018357:G:T
51018523	chr12:51018523:G:A
51018561	chr12:51018561:A:G
51018565	chr12:51018565:C:T
51018717	chr12:51018717:G:A
51018930	chr12:51018930:A:G
51019050	chr12:51019050:G:T
51019139	chr12:51019139:C:T
51019215	chr12:51019215:A:T
51019465	chr12:51019465:C:G
51020105	chr12:51020105:T:C
51020449	chr12:51020449:T:A
51020971	chr12:51020971:G:A
51021110	chr12:51021110:A:G
51021264	chr12:51021264:C:T
51021907	chr12:51021907:A:G
51022575	chr12:51022575:A:AT
51022694	chr12:51022694:A:G
51022737	chr12:51022737:T:C
51022985	chr12:51022985:C:T
51023301	chr12:51023301:G:A
51023452	chr12:51023452:T:C
51023933	chr12:51023933:G:A
51023975	chr12:51023975:A:T
51024453	chr12:51024453:G:A
51024468	chr12:51024468:G:A
51025030	chr12:51025030:AAC:A
51025165	chr12:51025165:G:GA
51025462	chr12:51025462:G:A
51025477	chr12:51025477:G:A
51025598	chr12:51025598:G:A
51026058	chr12:51026058:A:AC
51026349	chr12:51026349:C:T
51026381	chr12:51026381:C:A
51026579	chr12:51026579:C:G
51026582	chr12:51026582:A:G
51026860	chr12:51026860:G:A
51027243	chr12:51027243:G:A
51027466	chr12:51027466:A:G
51028167	chr12:51028167:G:C
51028543	chr12:51028543:T:A
51029108	chr12:51029108:A:G
51029617	chr12:51029617:G:A
51029991	chr12:51029991:A:G
51030946	chr12:51030946:A:G
51031324	chr12:51031324:C:G
51031569	chr12:51031569:T:C
51031616	chr12:51031616:C:T
51031766	chr12:51031766:A:G
51032054	chr12:51032054:G:A
51032252	chr12:51032252:C:T
51032512	chr12:51032512:C:T
51032771	chr12:51032771:G:A
51033034	chr12:51033034:G:A
51034306	chr12:51034306:T:A
51034549	chr12:51034549:AGT:A
51034849	chr12:51034849:C:T
51034957	chr12:51034957:A:T
51035024	chr12:51035024:A:T
51035347	chr12:51035347:G:T
51036778	chr12:51036778:A:G
51036935	chr12:51036935:T:G
51038272	chr12:51038272:T:C
51038331	chr12:51038331:A:G
51039101	chr12:51039101:C:T
51039588	chr12:51039588:C:T
51039881	chr12:51039881:A:G
51040043	chr12:51040043:G:A
51040074	chr12:51040074:T:C
51040101	chr12:51040101:G:C
51040918	chr12:51040918:C:T
51041957	chr12:51041957:AG:A
51042291	chr12:51042291:T:C
51042356	chr12:51042356:G:A
51043127	chr12:51043127:C:T
51043190	chr12:51043190:C:G
51043245	chr12:51043245:T:C
51043255	chr12:51043255:C:T
51043292	chr12:51043292:T:G
51044254	chr12:51044254:C:T
51044359	chr12:51044359:G:A
51044374	chr12:51044374:T:C
51044415	chr12:51044415:C:T
51044738	chr12:51044738:T:C
51044872	chr12:51044872:T:C
51045717	chr12:51045717:T:C
51045822	chr12:51045822:A:G
51045845	chr12:51045845:G:A
51045882	chr12:51045882:G:C
51046075	chr12:51046075:T:C
51046133	chr12:51046133:A:G
51046571	chr12:51046571:T:C
51047335	chr12:51047335:G:A
51047683	chr12:51047683:T:C
51047897	chr12:51047897:G:T
51048114	chr12:51048114:G:A
51048791	chr12:51048791:TC:T
51048833	chr12:51048833:A:C
51048951	chr12:51048951:A:T
51049161	chr12:51049161:G:A
51049604	chr12:51049604:G:A
51049778	chr12:51049778:C:G
51050404	chr12:51050404:G:A
51050750	chr12:51050750:A:G
51050967	chr12:51050967:C:T
51051649	chr12:51051649:G:T
51051651	chr12:51051651:C:G
51051687	chr12:51051687:A:G
51051878	chr12:51051878:T:C
51051896	chr12:51051896:G:A
51051936	chr12:51051936:T:C
51053257	chr12:51053257:T:A
51053271	chr12:51053271:C:G
51053362	chr12:51053362:G:A
51053546	chr12:51053546:G:A
51053595	chr12:51053595:A:G
51053723	chr12:51053723:A:G
51053912	chr12:51053912:T:A
51053916	chr12:51053916:T:C
51053963	chr12:51053963:T:C
51054318	chr12:51054318:C:A
51054563	chr12:51054563:A:G
51054741	chr12:51054741:G:A
51054772	chr12:51054772:T:C
51055135	chr12:51055135:C:A
51055339	chr12:51055339:A:G
51055566	chr12:51055566:G:A
51055900	chr12:51055900:T:C
51056757	chr12:51056757:G:GATCCT
51056809	chr12:51056809:C:T
51057120	chr12:51057120:C:A
51057682	chr12:51057682:G:A
51058283	chr12:51058283:G:A
51058623	chr12:51058623:T:C
51058738	chr12:51058738:G:T
51059092	chr12:51059092:A:G
51059327	chr12:51059327:T:G
51059583	chr12:51059583:A:C
51059891	chr12:51059891:A:T
51059899	chr12:51059899:G:A
51060122	chr12:51060122:A:G
51060252	chr12:51060252:C:T
51060427	chr12:51060427:T:C
51060557	chr12:51060557:C:G
51061003	chr12:51061003:T:C
51061292	chr12:51061292:A:G
51061621	chr12:51061621:C:A
51061956	chr12:51061956:G:T
51063145	chr12:51063145:A:G
51063323	chr12:51063323:A:G
51063914	chr12:51063914:A:G
51063937	chr12:51063937:G:C
51064071	chr12:51064071:G:A
51064676	chr12:51064676:G:A
51064719	chr12:51064719:A:T
51064775	chr12:51064775:G:A
51064782	chr12:51064782:G:A
51065132	chr12:51065132:G:A
51065494	chr12:51065494:T:C
51065536	chr12:51065536:T:C
51065887	chr12:51065887:G:T
51065892	chr12:51065892:A:G
51066099	chr12:51066099:C:CT
51066114	chr12:51066114:G:A
51066250	chr12:51066250:C:T
51066327	chr12:51066327:C:T
51066603	chr12:51066603:T:G
51067010	chr12:51067010:TG:T
51067134	chr12:51067134:C:T
51067351	chr12:51067351:A:C
51067448	chr12:51067448:C:A
51067489	chr12:51067489:G:A
51067639	chr12:51067639:G:A
51068010	chr12:51068010:G:A
51068129	chr12:51068129:A:G
51068362	chr12:51068362:G:C
51068447	chr12:51068447:A:G
51069139	chr12:51069139:C:T
51069244	chr12:51069244:G:A
51069515	chr12:51069515:G:A
51069914	chr12:51069914:A:G
51069942	chr12:51069942:C:T
51069943	chr12:51069943:G:A
51070000	chr12:51070000:G:T
51070033	chr12:51070033:A:C
51070458	chr12:51070458:T:C
51070468	chr12:51070468:C:T
51070983	chr12:51070983:C:T
51071062	chr12:51071062:G:C
51071594	chr12:51071594:A:G
51071957	chr12:51071957:T:TGTAG
51071987	chr12:51071987:T:C
51072222	chr12:51072222:G:A
51073010	chr12:51073010:C:T
51074528	chr12:51074528:G:A
51074729	chr12:51074729:G:A
51074863	chr12:51074863:A:G
51074937	chr12:51074937:T:A
51075014	chr12:51075014:G:A
51075838	chr12:51075838:CAGG:C
51075976	chr12:51075976:G:A
51076789	chr12:51076789:T:C
51077112	chr12:51077112:A:G
51077369	chr12:51077369:A:G
51077525	chr12:51077525:C:T
51078780	chr12:51078780:A:T
51078814	chr12:51078814:C:T
51079541	chr12:51079541:T:A
51080059	chr12:51080059:T:C
51080875	chr12:51080875:C:A
51081155	chr12:51081155:G:GT
51081218	chr12:51081218:G:A
51081444	chr12:51081444:T:C
51081570	chr12:51081570:T:C
51082180	chr12:51082180:C:T
51082701	chr12:51082701:A:G
51082818	chr12:51082818:T:A
51085223	chr12:51085223:T:G
51085485	chr12:51085485:T:C
51085518	chr12:51085518:A:G
51085619	chr12:51085619:C:T
51085652	chr12:51085652:A:G
51085743	chr12:51085743:G:A
51086248	chr12:51086248:T:C
51087432	chr12:51087432:T:C
51088519	chr12:51088519:C:T
51089296	chr12:51089296:T:A
51089826	chr12:51089826:G:A
51090100	chr12:51090100:C:T
51090362	chr12:51090362:T:C
51090425	chr12:51090425:G:A
51090702	chr12:51090702:G:A
51090735	chr12:51090735:T:C
51090803	chr12:51090803:G:A
51090854	chr12:51090854:C:T
51090863	chr12:51090863:C:T
51091397	chr12:51091397:T:C
51091804	chr12:51091804:AG:A
51092097	chr12:51092097:G:A
51092747	chr12:51092747:G:A
51092911	chr12:51092911:A:G
51093035	chr12:51093035:C:T
51093056	chr12:51093056:G:A
51093288	chr12:51093288:G:A
51093440	chr12:51093440:A:AT
51093581	chr12:51093581:T:C
51093653	chr12:51093653:G:A
51093968	chr12:51093968:A:T
51094099	chr12:51094099:T:C
51094453	chr12:51094453:A:G
51094596	chr12:51094596:T:C
51094639	chr12:51094639:A:C
51095226	chr12:51095226:C:T
51096489	chr12:51096489:T:G
51096551	chr12:51096551:C:T
51096581	chr12:51096581:G:A
51096625	chr12:51096625:G:A
51096899	chr12:51096899:A:G
51097409	chr12:51097409:A:G
51097778	chr12:51097778:A:G
51098476	chr12:51098476:AT:A
51098726	chr12:51098726:G:A
51099143	chr12:51099143:G:A
51099987	chr12:51099987:A:T
51100333	chr12:51100333:GTTC:G
51100643	chr12:51100643:C:G
51100657	chr12:51100657:A:G
51100966	chr12:51100966:G:A
51101509	chr12:51101509:C:A
51101907	chr12:51101907:T:C
51102618	chr12:51102618:C:T
51102876	chr12:51102876:T:C
51102918	chr12:51102918:T:C
51103790	chr12:51103790:T:C
51103802	chr12:51103802:T:C
51104316	chr12:51104316:C:T
51104413	chr12:51104413:A:G
51104769	chr12:51104769:C:T
51104793	chr12:51104793:C:G
51104878	chr12:51104878:A:T
51105044	chr12:51105044:T:C
51105146	chr12:51105146:C:T
51105154	chr12:51105154:CATG:C
51105472	chr12:51105472:G:A
51105936	chr12:51105936:T:C
51106701	chr12:51106701:G:A
51106921	chr12:51106921:C:T
51107629	chr12:51107629:C:T
51107820	chr12:51107820:G:A
51107994	chr12:51107994:A:C
51108262	chr12:51108262:G:T
51108373	chr12:51108373:G:T
51108941	chr12:51108941:C:T
51109354	chr12:51109354:A:G
51109522	chr12:51109522:C:T
51109658	chr12:51109658:C:T
51109659	chr12:51109659:A:G
51109788	chr12:51109788:G:A
51109848	chr12:51109848:A:G
51110389	chr12:51110389:C:T
51111016	chr12:51111016:T:C
51111553	chr12:51111553:C:T
51111584	chr12:51111584:G:A
51112120	chr12:51112120:C:T
51112545	chr12:51112545:T:C
51112810	chr12:51112810:T:A
51113091	chr12:51113091:TGG:T
51113232	chr12:51113232:C:A
51113330	chr12:51113330:C:T
51113494	chr12:51113494:G:A
51113641	chr12:51113641:G:A
51113851	chr12:51113851:T:G
51114056	chr12:51114056:C:A
51114267	chr12:51114267:C:T
51114290	chr12:51114290:C:T
51114623	chr12:51114623:A:G
51114748	chr12:51114748:C:G
51114972	chr12:51114972:A:G
51114992	chr12:51114992:G:C
51115412	chr12:51115412:G:A
51115704	chr12:51115704:G:A
51116297	chr12:51116297:T:C
51116451	chr12:51116451:C:A
51116859	chr12:51116859:C:T
51117030	chr12:51117030:A:G
51117369	chr12:51117369:G:A
51117393	chr12:51117393:C:A
51117460	chr12:51117460:T:G
51117461	chr12:51117461:G:A
51117486	chr12:51117486:A:G
51117945	chr12:51117945:T:C
51118276	chr12:51118276:C:T
51118332	chr12:51118332:A:C
51118447	chr12:51118447:C:T
51118511	chr12:51118511:C:T
51119056	chr12:51119056:A:T
51119468	chr12:51119468:C:T
51119539	chr12:51119539:T:C
51119572	chr12:51119572:G:A
51119642	chr12:51119642:C:T
51119821	chr12:51119821:A:G
51119825	chr12:51119825:G:A
51120569	chr12:51120569:T:C
51120859	chr12:51120859:G:A
51121046	chr12:51121046:AG:A
51121615	chr12:51121615:G:A
51122614	chr12:51122614:G:C
51122671	chr12:51122671:A:C
51123095	chr12:51123095:T:C
51123874	chr12:51123874:G:A
51123927	chr12:51123927:C:T
51124618	chr12:51124618:G:A
51124813	chr12:51124813:C:G
51125004	chr12:51125004:C:G
51125323	chr12:51125323:A:G
51125805	chr12:51125805:C:T
51125867	chr12:51125867:A:G
51125997	chr12:51125997:G:A
51126324	chr12:51126324:A:G
51126723	chr12:51126723:T:G
51126874	chr12:51126874:G:T
51127843	chr12:51127843:A:T
51127997	chr12:51127997:G:A
51128139	chr12:51128139:G:A
51128286	chr12:51128286:G:A
51128299	chr12:51128299:A:T
51130300	chr12:51130300:C:T
51130676	chr12:51130676:A:T
51130945	chr12:51130945:G:A
51131052	chr12:51131052:G:A
51131058	chr12:51131058:G:A
51131638	chr12:51131638:T:C
51132101	chr12:51132101:AT:A
51133330	chr12:51133330:C:T
51134071	chr12:51134071:C:T
51135071	chr12:51135071:C:T
51135353	chr12:51135353:G:A
51135440	chr12:51135440:A:AG
51135448	chr12:51135448:C:G
51135622	chr12:51135622:G:A
51135707	chr12:51135707:A:G
51136465	chr12:51136465:G:A
51136649	chr12:51136649:A:AC
51136734	chr12:51136734:G:A
51137013	chr12:51137013:T:C
51137179	chr12:51137179:T:C
51137328	chr12:51137328:T:A
51137740	chr12:51137740:T:C
51137793	chr12:51137793:A:G
51137895	chr12:51137895:C:T
51137931	chr12:51137931:T:C
51138286	chr12:51138286:C:T
51138446	chr12:51138446:T:C
51138491	chr12:51138491:G:T
51138742	chr12:51138742:G:A
51138788	chr12:51138788:G:A
51138928	chr12:51138928:A:G
51138957	chr12:51138957:G:C
51139075	chr12:51139075:A:G
51139393	chr12:51139393:C:T
51139482	chr12:51139482:C:T
51139505	chr12:51139505:G:T
51139763	chr12:51139763:CCTCAA:C
51139774	chr12:51139774:T:C
51140870	chr12:51140870:G:A
51140871	chr12:51140871:C:T
51140980	chr12:51140980:G:A
51141235	chr12:51141235:G:A
51141687	chr12:51141687:G:A
51141970	chr12:51141970:C:T
51142127	chr12:51142127:C:T
51142260	chr12:51142260:A:G
51142501	chr12:51142501:T:C
51143043	chr12:51143043:C:T
51143131	chr12:51143131:C:G
51143239	chr12:51143239:T:G
51143413	chr12:51143413:C:T
51143509	chr12:51143509:G:T
51143526	chr12:51143526:A:G
51143848	chr12:51143848:A:G
51143950	chr12:51143950:G:A
51144553	chr12:51144553:G:C
51145139	chr12:51145139:T:C
51145177	chr12:51145177:G:A
51145456	chr12:51145456:C:T
51145479	chr12:51145479:T:C
51145526	chr12:51145526:A:T
51145725	chr12:51145725:G:A
51146078	chr12:51146078:T:A
51146927	chr12:51146927:A:C
51147283	chr12:51147283:T:C
51147341	chr12:51147341:G:A
51147696	chr12:51147696:G:C
51148269	chr12:51148269:C:T
51148419	chr12:51148419:G:A
51148477	chr12:51148477:G:A
51148484	chr12:51148484:A:G
51148491	chr12:51148491:G:A
51148561	chr12:51148561:G:A
51148845	chr12:51148845:C:T
51149163	chr12:51149163:A:G
51149401	chr12:51149401:T:C
51149648	chr12:51149648:A:G
51150193	chr12:51150193:G:A
51150333	chr12:51150333:G:A
51150735	chr12:51150735:T:A
51150786	chr12:51150786:C:T
51151034	chr12:51151034:C:T
51151408	chr12:51151408:C:T
51151506	chr12:51151506:G:A
51151519	chr12:51151519:C:T
51151637	chr12:51151637:C:T
51151679	chr12:51151679:G:A
51151682	chr12:51151682:C:T
51152096	chr12:51152096:C:T
51152303	chr12:51152303:A:G
51152307	chr12:51152307:C:T
51152358	chr12:51152358:AC:A
51152765	chr12:51152765:A:T
51153234	chr12:51153234:G:A
51153519	chr12:51153519:T:C
51153697	chr12:51153697:A:T
51153714	chr12:51153714:T:C
51153753	chr12:51153753:T:C
51153890	chr12:51153890:C:T
51154046	chr12:51154046:AT:A
51154318	chr12:51154318:T:C
51154541	chr12:51154541:G:A
51154555	chr12:51154555:G:A
51154617	chr12:51154617:C:A
51154840	chr12:51154840:C:T
51155078	chr12:51155078:A:G
51155228	chr12:51155228:G:A
51155500	chr12:51155500:A:G
51155914	chr12:51155914:T:C
51156138	chr12:51156138:T:C
51156908	chr12:51156908:G:GC
51156909	chr12:51156909:T:A
51156995	chr12:51156995:G:C
51157071	chr12:51157071:A:G
51157439	chr12:51157439:C:T
51157469	chr12:51157469:T:C
51157540	chr12:51157540:C:T
51157996	chr12:51157996:C:T
51158057	chr12:51158057:T:C
51158073	chr12:51158073:C:A
51159011	chr12:51159011:A:C
51159237	chr12:51159237:T:C
51159260	chr12:51159260:T:G
51159327	chr12:51159327:T:C
51159374	chr12:51159374:G:A
51159597	chr12:51159597:C:T
51160281	chr12:51160281:G:A
51161010	chr12:51161010:C:T
51161014	chr12:51161014:T:G
51161043	chr12:51161043:A:G
51161073	chr12:51161073:T:C
51161472	chr12:51161472:A:G
51161718	chr12:51161718:G:A
51162208	chr12:51162208:G:A
51162322	chr12:51162322:T:C
51162980	chr12:51162980:G:T
51163287	chr12:51163287:C:G
51163311	chr12:51163311:C:T
51163698	chr12:51163698:A:G
51164181	chr12:51164181:G:A
51164193	chr12:51164193:C:T
51164336	chr12:51164336:C:T
51164868	chr12:51164868:T:C
51164929	chr12:51164929:C:T
51165105	chr12:51165105:AG:A
51165107	chr12:51165107:CACT:C
51165142	chr12:51165142:T:C
51165172	chr12:51165172:T:C
51165201	chr12:51165201:C:T
51166052	chr12:51166052:C:CATCTGTA
51166088	chr12:51166088:G:A
51166343	chr12:51166343:T:C
51166522	chr12:51166522:C:G
51166550	chr12:51166550:A:G
51167018	chr12:51167018:T:C
51167273	chr12:51167273:C:T
51167384	chr12:51167384:G:A
51167478	chr12:51167478:C:T
51167610	chr12:51167610:C:G
51167790	chr12:51167790:G:A
51168748	chr12:51168748:T:G
51168873	chr12:51168873:C:T
51168884	chr12:51168884:T:C
51169182	chr12:51169182:T:C
51169276	chr12:51169276:G:A
51169363	chr12:51169363:T:C
51169371	chr12:51169371:T:C
51169383	chr12:51169383:G:C
51170296	chr12:51170296:A:G
51170609	chr12:51170609:T:C
51170676	chr12:51170676:T:C
51170686	chr12:51170686:T:C
51171581	chr12:51171581:T:C
51171836	chr12:51171836:T:C
51171871	chr12:51171871:T:C
51172109	chr12:51172109:T:C
51172758	chr12:51172758:G:A
51172790	chr12:51172790:G:A
51173329	chr12:51173329:C:T
51173447	chr12:51173447:A:C
51174476	chr12:51174476:G:A
51174722	chr12:51174722:C:T
51174758	chr12:51174758:G:A
51174791	chr12:51174791:A:G
51175148	chr12:51175148:C:T
51175272	chr12:51175272:G:T
51175477	chr12:51175477:C:G
51175626	chr12:51175626:C:T
51175680	chr12:51175680:G:A
51176103	chr12:51176103:A:G
51176243	chr12:51176243:C:T
51176279	chr12:51176279:G:T
51176392	chr12:51176392:G:A
51176612	chr12:51176612:T:TCA
51177019	chr12:51177019:A:G
51177092	chr12:51177092:G:A
51177155	chr12:51177155:C:T
51178148	chr12:51178148:T:C
51178231	chr12:51178231:T:C
51178343	chr12:51178343:C:T
51178501	chr12:51178501:A:T
51178563	chr12:51178563:C:T
51178564	chr12:51178564:G:A
51178745	chr12:51178745:G:C
51179248	chr12:51179248:C:T
51179476	chr12:51179476:G:A
51179656	chr12:51179656:A:G
51179821	chr12:51179821:G:C
51180182	chr12:51180182:T:C
51180193	chr12:51180193:G:A
51180308	chr12:51180308:T:C
51180344	chr12:51180344:G:A
51180571	chr12:51180571:G:A
51180576	chr12:51180576:T:C
51180600	chr12:51180600:C:T
51180914	chr12:51180914:A:T
51180996	chr12:51180996:G:A
51181283	chr12:51181283:T:A
51181289	chr12:51181289:T:A
51181335	chr12:51181335:C:T
51181750	chr12:51181750:G:C
51181832	chr12:51181832:T:G
51182111	chr12:51182111:G:A
51182312	chr12:51182312:A:G
51182447	chr12:51182447:G:A
51182497	chr12:51182497:C:T
51182616	chr12:51182616:G:A
51182983	chr12:51182983:G:A
51183070	chr12:51183070:T:G
51183338	chr12:51183338:T:C
51183687	chr12:51183687:G:A
51183717	chr12:51183717:A:G
51183772	chr12:51183772:A:C
51184511	chr12:51184511:C:T
51184639	chr12:51184639:C:T
51184822	chr12:51184822:C:T
51185259	chr12:51185259:T:C
51185388	chr12:51185388:A:G
51185605	chr12:51185605:C:T
51185670	chr12:51185670:A:G
51185699	chr12:51185699:A:G
51186388	chr12:51186388:A:G
51186400	chr12:51186400:A:T
51186436	chr12:51186436:T:C
51186442	chr12:51186442:A:G
51186676	chr12:51186676:T:C
51186924	chr12:51186924:C:A
51187164	chr12:51187164:G:A
51187315	chr12:51187315:G:A
51187401	chr12:51187401:C:T
51187418	chr12:51187418:C:T
51187462	chr12:51187462:C:T
51187606	chr12:51187606:A:C
51187782	chr12:51187782:C:T
51188265	chr12:51188265:G:A
51188405	chr12:51188405:T:C
51188503	chr12:51188503:C:T
51188517	chr12:51188517:C:T
51188599	chr12:51188599:C:T
51188814	chr12:51188814:T:C
51189658	chr12:51189658:T:C
51189723	chr12:51189723:G:A
51189731	chr12:51189731:C:T
51191108	chr12:51191108:G:A
51191130	chr12:51191130:A:G
51191272	chr12:51191272:G:A
51191279	chr12:51191279:C:T
51191395	chr12:51191395:TC:T
51191408	chr12:51191408:G:C
51191521	chr12:51191521:T:C
51191552	chr12:51191552:G:A
51191818	chr12:51191818:C:T
51191846	chr12:51191846:G:A
51192086	chr12:51192086:G:A
51192100	chr12:51192100:GCTCGGCCT:G
51192707	chr12:51192707:T:C
51192900	chr12:51192900:G:A
51193500	chr12:51193500:C:T
51193520	chr12:51193520:A:G
51193597	chr12:51193597:A:T
51193611	chr12:51193611:T:C
51194089	chr12:51194089:T:C
51194384	chr12:51194384:T:G
51194589	chr12:51194589:A:G
51194726	chr12:51194726:A:T
51194771	chr12:51194771:T:C
51194833	chr12:51194833:T:C
51194894	chr12:51194894:T:C
51195061	chr12:51195061:T:C
51195237	chr12:51195237:C:T
51195510	chr12:51195510:TA:T
51195776	chr12:51195776:G:A
51195880	chr12:51195880:A:C
51196516	chr12:51196516:A:C
51197400	chr12:51197400:C:G
51197417	chr12:51197417:A:G
51197518	chr12:51197518:A:C
51198978	chr12:51198978:C:A
51199021	chr12:51199021:C:T
51199429	chr12:51199429:G:A
51199484	chr12:51199484:G:A
51199833	chr12:51199833:T:G
51200162	chr12:51200162:A:G
51200505	chr12:51200505:G:A
51200985	chr12:51200985:G:A
51201722	chr12:51201722:G:A
51201954	chr12:51201954:A:G
51202034	chr12:51202034:A:AT
51202072	chr12:51202072:G:A
51202145	chr12:51202145:G:A
51202457	chr12:51202457:C:T
51202882	chr12:51202882:T:TA
51202980	chr12:51202980:T:C
51203090	chr12:51203090:C:T
51203296	chr12:51203296:CCT:C
51203785	chr12:51203785:AAGG:A
51204096	chr12:51204096:T:C
51204116	chr12:51204116:C:T
51204126	chr12:51204126:T:C
51205555	chr12:51205555:G:A
51206283	chr12:51206283:T:C
51206689	chr12:51206689:G:T
51207279	chr12:51207279:C:T
51207458	chr12:51207458:C:T
51207618	chr12:51207618:T:C
51207705	chr12:51207705:A:G
51207810	chr12:51207810:A:G
51208294	chr12:51208294:T:G
51208627	chr12:51208627:C:T
51209018	chr12:51209018:A:C
51209068	chr12:51209068:T:C
51209095	chr12:51209095:A:G
51209406	chr12:51209406:G:A
51209969	chr12:51209969:T:C
51210007	chr12:51210007:T:G
51210317	chr12:51210317:G:C
51210411	chr12:51210411:A:G
51210672	chr12:51210672:G:C
51210932	chr12:51210932:T:C
51211105	chr12:51211105:C:G
51211108	chr12:51211108:A:G
51211452	chr12:51211452:C:T
51212083	chr12:51212083:GT:G
51212187	chr12:51212187:G:A
51212544	chr12:51212544:G:A
51212589	chr12:51212589:T:C
51213555	chr12:51213555:C:T
51213880	chr12:51213880:C:T
51214106	chr12:51214106:C:T
51215010	chr12:51215010:C:T
51215383	chr12:51215383:C:T
51215624	chr12:51215624:C:T
51215672	chr12:51215672:C:T
51215816	chr12:51215816:C:T
51215821	chr12:51215821:C:T
51216581	chr12:51216581:T:C
51216624	chr12:51216624:G:T
51216711	chr12:51216711:T:C
51216824	chr12:51216824:T:C
51216973	chr12:51216973:TGCATCG:T
51217057	chr12:51217057:T:C
51217331	chr12:51217331:G:A
51217498	chr12:51217498:C:G
51217667	chr12:51217667:G:C
51217877	chr12:51217877:C:A
51217995	chr12:51217995:C:T
51218302	chr12:51218302:G:T
51218347	chr12:51218347:T:G
51218519	chr12:51218519:C:T
51218581	chr12:51218581:C:T
51218717	chr12:51218717:T:C
51218764	chr12:51218764:A:G
51218829	chr12:51218829:T:C
51218946	chr12:51218946:T:C
51219351	chr12:51219351:A:G
51219899	chr12:51219899:G:GTGTGTATACATATGTACGTGTATGTA
51220466	chr12:51220466:C:T
51220603	chr12:51220603:C:T
51221397	chr12:51221397:T:C
51221637	chr12:51221637:C:T
51222430	chr12:51222430:G:A
51222567	chr12:51222567:A:G
51222612	chr12:51222612:G:A
51223135	chr12:51223135:A:G
51223175	chr12:51223175:T:C
51223353	chr12:51223353:T:C
51223595	chr12:51223595:C:T
51223742	chr12:51223742:A:G
51223914	chr12:51223914:T:C
51223928	chr12:51223928:G:C
51224044	chr12:51224044:G:A
51224275	chr12:51224275:G:A
51224425	chr12:51224425:C:T
51224750	chr12:51224750:T:G
51225056	chr12:51225056:C:T
51225072	chr12:51225072:G:A
51225371	chr12:51225371:C:T
51225410	chr12:51225410:C:T
51225512	chr12:51225512:T:C
51225551	chr12:51225551:T:C
51225552	chr12:51225552:G:A
51225554	chr12:51225554:G:A
51225815	chr12:51225815:T:C
51225876	chr12:51225876:CCT:C
51226005	chr12:51226005:CT:C
51226133	chr12:51226133:A:G
51226609	chr12:51226609:G:C
51226610	chr12:51226610:G:A
51227057	chr12:51227057:G:C
51227879	chr12:51227879:G:A
51228451	chr12:51228451:G:A
51228634	chr12:51228634:C:T
51228912	chr12:51228912:G:A
51228936	chr12:51228936:C:T
51229938	chr12:51229938:C:T
51230169	chr12:51230169:A:G
51230375	chr12:51230375:C:T
51230582	chr12:51230582:TA:T
51230727	chr12:51230727:C:G
51230849	chr12:51230849:T:C
51231208	chr12:51231208:C:T
51231537	chr12:51231537:T:C
51231563	chr12:51231563:T:C
51231608	chr12:51231608:G:A
51231741	chr12:51231741:T:C
51231931	chr12:51231931:C:G
51231941	chr12:51231941:T:C
51231964	chr12:51231964:A:T
51232079	chr12:51232079:C:T
51232132	chr12:51232132:T:C
51232594	chr12:51232594:TA:T
51232642	chr12:51232642:G:A
51232709	chr12:51232709:C:T
51233381	chr12:51233381:T:C
51233742	chr12:51233742:T:C
51234131	chr12:51234131:G:A
51234138	chr12:51234138:A:G
51234235	chr12:51234235:T:C
51234534	chr12:51234534:G:A
51234678	chr12:51234678:T:A
51234738	chr12:51234738:A:G
51234971	chr12:51234971:A:T
51235312	chr12:51235312:C:G
51235652	chr12:51235652:A:G
51235729	chr12:51235729:G:A
51235742	chr12:51235742:A:G
51235976	chr12:51235976:C:A
51236087	chr12:51236087:C:T
51236169	chr12:51236169:T:C
51236212	chr12:51236212:G:A
51236249	chr12:51236249:G:A
51236508	chr12:51236508:C:T
51236681	chr12:51236681:G:A
51236830	chr12:51236830:T:C
51236857	chr12:51236857:T:G
51236911	chr12:51236911:G:A
51237084	chr12:51237084:C:A
51237232	chr12:51237232:C:A
51237697	chr12:51237697:T:C
51238469	chr12:51238469:G:A
51238637	chr12:51238637:G:T
51238723	chr12:51238723:G:A
51238987	chr12:51238987:G:A
51239637	chr12:51239637:G:A
51239802	chr12:51239802:T:C
51239905	chr12:51239905:A:T
51241563	chr12:51241563:TC:T
51241568	chr12:51241568:AGTGCGTGGGAT:A
51241662	chr12:51241662:T:G
51241686	chr12:51241686:G:A
51242052	chr12:51242052:G:A
51242203	chr12:51242203:G:A
51242475	chr12:51242475:C:T
51243120	chr12:51243120:G:C
51243140	chr12:51243140:A:G
51243225	chr12:51243225:T:G
51243385	chr12:51243385:C:T
51243441	chr12:51243441:A:G
51243457	chr12:51243457:A:G
51243574	chr12:51243574:GATTTT:G
51243929	chr12:51243929:C:G
51244290	chr12:51244290:G:A
51244434	chr12:51244434:A:G
51244447	chr12:51244447:A:G
51244999	chr12:51244999:A:T
51245048	chr12:51245048:C:T
51245154	chr12:51245154:C:G
51245230	chr12:51245230:A:G
51245518	chr12:51245518:C:T
51245895	chr12:51245895:T:A
51245908	chr12:51245908:G:A
51246115	chr12:51246115:A:G
51247214	chr12:51247214:C:T
51247352	chr12:51247352:A:AT
51248072	chr12:51248072:C:T
51248086	chr12:51248086:G:A
51248127	chr12:51248127:T:C
51248188	chr12:51248188:G:C
51248759	chr12:51248759:A:G
51248848	chr12:51248848:T:C
51248994	chr12:51248994:C:T
51249037	chr12:51249037:G:A
51249177	chr12:51249177:C:A
51249204	chr12:51249204:C:T
51249458	chr12:51249458:A:G
51249668	chr12:51249668:A:G
51249868	chr12:51249868:C:T
51250261	chr12:51250261:A:G
51250583	chr12:51250583:C:G
51250982	chr12:51250982:C:T
51250993	chr12:51250993:C:T
51251140	chr12:51251140:CT:C
51251212	chr12:51251212:T:C
51251898	chr12:51251898:C:T
51252152	chr12:51252152:G:A
51252358	chr12:51252358:T:C
51252546	chr12:51252546:C:T
51252811	chr12:51252811:C:T
51252856	chr12:51252856:G:A
51253481	chr12:51253481:ATAGGAGCAT:A
51254320	chr12:51254320:G:A
51254334	chr12:51254334:G:A
51254457	chr12:51254457:G:T
51254530	chr12:51254530:G:A
51254898	chr12:51254898:G:A
51255211	chr12:51255211:T:C
51255234	chr12:51255234:C:T
51255645	chr12:51255645:A:G
51256408	chr12:51256408:G:A
51256526	chr12:51256526:A:T
51256612	chr12:51256612:C:T
51256657	chr12:51256657:T:C
51256675	chr12:51256675:G:A
51256841	chr12:51256841:T:C
51257104	chr12:51257104:G:C
51257134	chr12:51257134:G:A
51257488	chr12:51257488:T:C
51258606	chr12:51258606:A:G
51259001	chr12:51259001:A:C
51259209	chr12:51259209:C:T
51259271	chr12:51259271:G:T
51260370	chr12:51260370:G:T
51260462	chr12:51260462:C:T
51260525	chr12:51260525:C:T
51260582	chr12:51260582:G:A
51260615	chr12:51260615:T:C
51260624	chr12:51260624:C:T
51260932	chr12:51260932:C:T
51261182	chr12:51261182:G:A
51261376	chr12:51261376:T:C
51261641	chr12:51261641:T:C
51261704	chr12:51261704:A:G
51261986	chr12:51261986:C:A
51262276	chr12:51262276:T:C
51262307	chr12:51262307:C:T
51262580	chr12:51262580:G:A
51262644	chr12:51262644:A:G
51262698	chr12:51262698:T:C
51263185	chr12:51263185:C:T
51263641	chr12:51263641:G:A
51263852	chr12:51263852:T:C
51263997	chr12:51263997:T:C
51263999	chr12:51263999:A:T
51264045	chr12:51264045:G:C
51264291	chr12:51264291:T:C
51264616	chr12:51264616:A:G
51264825	chr12:51264825:A:G
51264991	chr12:51264991:A:T
51265022	chr12:51265022:A:G
51265304	chr12:51265304:T:C
51265503	chr12:51265503:A:G
51265803	chr12:51265803:C:T
51265806	chr12:51265806:C:T
51265837	chr12:51265837:C:T
51265853	chr12:51265853:T:C
51265854	chr12:51265854:G:A
51265879	chr12:51265879:A:G
51265892	chr12:51265892:C:G
51265979	chr12:51265979:A:G
51265983	chr12:51265983:A:G
51266237	chr12:51266237:A:G
51266978	chr12:51266978:T:C
51267070	chr12:51267070:T:C
51267337	chr12:51267337:C:T
51267365	chr12:51267365:A:C
51267403	chr12:51267403:G:A
51267649	chr12:51267649:A:G
51267730	chr12:51267730:G:A
51268378	chr12:51268378:G:T
51269228	chr12:51269228:G:A
51269431	chr12:51269431:T:C
51269806	chr12:51269806:C:G
51270055	chr12:51270055:T:C
51270336	chr12:51270336:G:A
51270363	chr12:51270363:A:G
51270520	chr12:51270520:C:A
51270727	chr12:51270727:C:G
51270728	chr12:51270728:T:C
51271480	chr12:51271480:G:A
51271592	chr12:51271592:A:C
51271803	chr12:51271803:G:T
51272022	chr12:51272022:T:C
51272302	chr12:51272302:C:T
51272305	chr12:51272305:T:A
51272745	chr12:51272745:T:C
51273788	chr12:51273788:C:G
51274152	chr12:51274152:C:T
51274307	chr12:51274307:G:A
51274319	chr12:51274319:C:T
51274834	chr12:51274834:C:T
51275501	chr12:51275501:C:T
51275949	chr12:51275949:C:T
51276418	chr12:51276418:A:G
51276602	chr12:51276602:T:A
51276718	chr12:51276718:T:C
51277044	chr12:51277044:G:T
51277462	chr12:51277462:G:GGGGAC
51277504	chr12:51277504:T:C
51277659	chr12:51277659:G:A
51278023	chr12:51278023:C:CCT
51278127	chr12:51278127:A:C
51278234	chr12:51278234:A:T
51278528	chr12:51278528:C:T
51278744	chr12:51278744:A:T
51278745	chr12:51278745:C:T
51278765	chr12:51278765:C:T
51278865	chr12:51278865:C:T
51279308	chr12:51279308:G:A
51279354	chr12:51279354:G:A
51279506	chr12:51279506:T:C
51279868	chr12:51279868:C:T
51279869	chr12:51279869:G:A
51280240	chr12:51280240:A:T
51280458	chr12:51280458:C:A
51280717	chr12:51280717:T:C
51280868	chr12:51280868:C:G
51281424	chr12:51281424:C:T
51282491	chr12:51282491:TA:T
51282644	chr12:51282644:G:A
51282674	chr12:51282674:C:A
51282689	chr12:51282689:G:A
51282751	chr12:51282751:G:A
51283206	chr12:51283206:G:A
51283388	chr12:51283388:G:T
51283552	chr12:51283552:ATCC:A
51284550	chr12:51284550:C:T
51285304	chr12:51285304:G:A
51285484	chr12:51285484:A:C
51285817	chr12:51285817:A:G
51286002	chr12:51286002:C:T
51286026	chr12:51286026:G:A
51286080	chr12:51286080:G:A
51286651	chr12:51286651:C:T
51287098	chr12:51287098:A:G
51287623	chr12:51287623:A:G
51287745	chr12:51287745:G:A
51287837	chr12:51287837:G:A
51288119	chr12:51288119:T:C
51288875	chr12:51288875:G:A
51288905	chr12:51288905:T:C
51288941	chr12:51288941:G:A
51289155	chr12:51289155:C:T
51289206	chr12:51289206:T:A
51289335	chr12:51289335:C:A
51289922	chr12:51289922:C:G
51290191	chr12:51290191:C:T
51290202	chr12:51290202:G:A
51290809	chr12:51290809:C:T
51290849	chr12:51290849:T:C
51290857	chr12:51290857:C:T
51291006	chr12:51291006:G:A
51291040	chr12:51291040:T:C
51291512	chr12:51291512:CAGCCTGGA:C
51291923	chr12:51291923:T:C
51292047	chr12:51292047:T:C
51292420	chr12:51292420:T:C
51292501	chr12:51292501:A:T
51292590	chr12:51292590:G:A
51292761	chr12:51292761:C:T
51293186	chr12:51293186:C:G
51293200	chr12:51293200:T:C
51293529	chr12:51293529:G:A
51293546	chr12:51293546:C:T
51293599	chr12:51293599:A:G
51293739	chr12:51293739:G:A
51293835	chr12:51293835:T:C
51293934	chr12:51293934:G:A
51294076	chr12:51294076:A:G
51294322	chr12:51294322:A:G
51294723	chr12:51294723:GCACACATAAAACAA:G
51294774	chr12:51294774:C:T
51294974	chr12:51294974:C:T
51294999	chr12:51294999:C:T
51295235	chr12:51295235:AT:A
51295311	chr12:51295311:G:C
51296607	chr12:51296607:T:C
51296878	chr12:51296878:T:G
51296960	chr12:51296960:TC:T
51297343	chr12:51297343:C:T
51297365	chr12:51297365:A:G
51297629	chr12:51297629:G:A
51297767	chr12:51297767:A:G
51298145	chr12:51298145:A:G
51298168	chr12:51298168:T:C
51298552	chr12:51298552:T:A
51298795	chr12:51298795:A:G
51299237	chr12:51299237:C:T
51299331	chr12:51299331:C:T
51299573	chr12:51299573:G:A
51300118	chr12:51300118:A:G
51300119	chr12:51300119:G:T
51300249	chr12:51300249:T:C
51300372	chr12:51300372:G:A
51300494	chr12:51300494:C:T
51300811	chr12:51300811:T:G
51300959	chr12:51300959:G:A
51301924	chr12:51301924:C:T
51302007	chr12:51302007:GT:G
51302145	chr12:51302145:G:T
51302163	chr12:51302163:A:C
51302716	chr12:51302716:G:A
51303378	chr12:51303378:T:C
51303906	chr12:51303906:T:C
51304107	chr12:51304107:T:A
51304159	chr12:51304159:C:T
51304172	chr12:51304172:G:A
51304654	chr12:51304654:CTTG:C
51304672	chr12:51304672:A:C
51304982	chr12:51304982:T:C
51305250	chr12:51305250:C:T
51305309	chr12:51305309:T:A
51305445	chr12:51305445:G:A
51305716	chr12:51305716:ATTTAC:A
51306067	chr12:51306067:G:A
51306134	chr12:51306134:T:C
51306266	chr12:51306266:C:G
51306356	chr12:51306356:G:A
51306403	chr12:51306403:G:A
51306630	chr12:51306630:T:A
51306728	chr12:51306728:A:T
51306843	chr12:51306843:T:C
51307141	chr12:51307141:G:A
51307210	chr12:51307210:G:A
51307240	chr12:51307240:G:A
51307474	chr12:51307474:C:T
51307507	chr12:51307507:A:G
51307774	chr12:51307774:T:C
51307894	chr12:51307894:G:A
51309049	chr12:51309049:T:C
51309360	chr12:51309360:T:C
51309600	chr12:51309600:G:A
51310050	chr12:51310050:A:G
51310187	chr12:51310187:G:A
51310788	chr12:51310788:T:C
51311006	chr12:51311006:G:C
51311041	chr12:51311041:G:A
51311302	chr12:51311302:G:A
51311473	chr12:51311473:G:A
51311712	chr12:51311712:G:T
51311730	chr12:51311730:A:G
51311834	chr12:51311834:C:T
51311983	chr12:51311983:G:A
51312024	chr12:51312024:G:A
51312051	chr12:51312051:C:T
51312196	chr12:51312196:T:G
51312411	chr12:51312411:A:T
51313307	chr12:51313307:C:T
51313842	chr12:51313842:C:T
51314132	chr12:51314132:T:C
51314199	chr12:51314199:C:T
51314204	chr12:51314204:C:T
51314435	chr12:51314435:A:G
51314521	chr12:51314521:T:C
51314540	chr12:51314540:T:C
51314753	chr12:51314753:C:T
51314780	chr12:51314780:C:T
51314930	chr12:51314930:A:G
51314962	chr12:51314962:T:TC
51315177	chr12:51315177:T:A
51315328	chr12:51315328:G:T
51315378	chr12:51315378:T:C
51315498	chr12:51315498:T:C
51315538	chr12:51315538:G:A
51315667	chr12:51315667:C:T
51316048	chr12:51316048:ACCAT:A
51316422	chr12:51316422:T:G
51316482	chr12:51316482:G:A
51316561	chr12:51316561:A:C
51317267	chr12:51317267:A:G
51317341	chr12:51317341:G:C
51317365	chr12:51317365:T:C
51317559	chr12:51317559:C:T
51317711	chr12:51317711:G:A
51317950	chr12:51317950:C:T
51318390	chr12:51318390:T:C
51318535	chr12:51318535:T:C
51318896	chr12:51318896:TTTTGGTTTGGCCATATCTG:T
51319319	chr12:51319319:G:A
51319399	chr12:51319399:T:C
51319421	chr12:51319421:G:A
51319646	chr12:51319646:A:G
51319802	chr12:51319802:C:T
51320162	chr12:51320162:G:A
51320641	chr12:51320641:T:A
51320786	chr12:51320786:T:A
51320801	chr12:51320801:AGAG:A
51320935	chr12:51320935:A:AC
51321565	chr12:51321565:G:A
51321616	chr12:51321616:C:T
51321897	chr12:51321897:T:G
51322146	chr12:51322146:ACT:A
51322390	chr12:51322390:A:C
51322614	chr12:51322614:T:G
51322920	chr12:51322920:C:T
51323525	chr12:51323525:C:G
51324343	chr12:51324343:TC:T
51324601	chr12:51324601:G:A
51324922	chr12:51324922:C:T
51325005	chr12:51325005:T:C
51325026	chr12:51325026:G:A
51325375	chr12:51325375:G:A
51325551	chr12:51325551:C:G
51325895	chr12:51325895:A:G
51326198	chr12:51326198:A:G
51326263	chr12:51326263:G:A
51327131	chr12:51327131:C:T
51327421	chr12:51327421:C:A
51327556	chr12:51327556:C:T
51327875	chr12:51327875:C:A
51328121	chr12:51328121:T:C
51328192	chr12:51328192:G:A
51328527	chr12:51328527:C:T
51328625	chr12:51328625:G:GT
51328695	chr12:51328695:T:C
51328849	chr12:51328849:G:A
51329344	chr12:51329344:C:T
51329715	chr12:51329715:T:C
51329814	chr12:51329814:A:AG
51329943	chr12:51329943:A:G
51329954	chr12:51329954:C:T
51330502	chr12:51330502:T:C
51331017	chr12:51331017:G:A
51331123	chr12:51331123:TC:T
51331641	chr12:51331641:G:C
51331751	chr12:51331751:A:G
51331847	chr12:51331847:A:G
51331852	chr12:51331852:A:G
51332271	chr12:51332271:A:G
51332405	chr12:51332405:C:CTG
51332446	chr12:51332446:TA:T
51332448	chr12:51332448:G:C
51333040	chr12:51333040:C:T
51333317	chr12:51333317:C:A
51333469	chr12:51333469:C:T
51333501	chr12:51333501:C:T
51333594	chr12:51333594:T:C
51333638	chr12:51333638:C:T
51333684	chr12:51333684:C:T
51333812	chr12:51333812:C:T
51334303	chr12:51334303:T:C
51334579	chr12:51334579:A:G
51334635	chr12:51334635:C:T
51334680	chr12:51334680:T:C
51334997	chr12:51334997:G:A
51335280	chr12:51335280:G:A
51335505	chr12:51335505:T:C
51335543	chr12:51335543:C:T
51336517	chr12:51336517:C:G
51336944	chr12:51336944:TA:T
51337048	chr12:51337048:G:A
51337143	chr12:51337143:C:G
51337185	chr12:51337185:T:A
51337691	chr12:51337691:CA:C
51337938	chr12:51337938:G:A
51338060	chr12:51338060:G:A
51338716	chr12:51338716:G:A
51339002	chr12:51339002:T:C
51339506	chr12:51339506:G:A
51339571	chr12:51339571:C:T
51339950	chr12:51339950:G:A
51340093	chr12:51340093:C:T
51340167	chr12:51340167:A:C
51340174	chr12:51340174:C:T
51340251	chr12:51340251:C:G
51340628	chr12:51340628:C:A
51340843	chr12:51340843:A:C
51340903	chr12:51340903:A:T
51341238	chr12:51341238:A:T
51342027	chr12:51342027:C:T
51342102	chr12:51342102:C:T
51342148	chr12:51342148:T:G
51342277	chr12:51342277:C:T
51342752	chr12:51342752:T:G
51343129	chr12:51343129:A:C
51343225	chr12:51343225:G:A
51343258	chr12:51343258:G:A
51343655	chr12:51343655:G:A
51343736	chr12:51343736:G:T
51343778	chr12:51343778:T:C
51343823	chr12:51343823:G:A
51344257	chr12:51344257:C:T
51344324	chr12:51344324:C:G
51344464	chr12:51344464:G:A
51344922	chr12:51344922:T:C
51345038	chr12:51345038:C:T
51345657	chr12:51345657:A:G
51345687	chr12:51345687:T:C
51345948	chr12:51345948:C:T
51346334	chr12:51346334:G:A
51346566	chr12:51346566:C:T
51346623	chr12:51346623:CATAA:C
51346849	chr12:51346849:T:A
51347038	chr12:51347038:T:C
51347071	chr12:51347071:A:G
51347418	chr12:51347418:G:A
51347500	chr12:51347500:A:G
51347545	chr12:51347545:A:C
51347833	chr12:51347833:T:A
51347895	chr12:51347895:C:T
51348127	chr12:51348127:C:T
51348511	chr12:51348511:T:C
51348542	chr12:51348542:A:G
51348872	chr12:51348872:G:A
51349062	chr12:51349062:T:A
51349164	chr12:51349164:G:T
51349587	chr12:51349587:G:A
51349763	chr12:51349763:A:G
51349770	chr12:51349770:C:T
51349817	chr12:51349817:C:T
51350524	chr12:51350524:T:C
51350623	chr12:51350623:T:C
51350695	chr12:51350695:A:G
51351083	chr12:51351083:C:T
51351101	chr12:51351101:C:T
51351523	chr12:51351523:A:G
51351694	chr12:51351694:G:C
51351814	chr12:51351814:G:T
51351906	chr12:51351906:T:C
51352398	chr12:51352398:TCA:T
51352480	chr12:51352480:G:A
51352735	chr12:51352735:G:A
51352910	chr12:51352910:T:G
51353935	chr12:51353935:G:A
51354130	chr12:51354130:G:A
51354542	chr12:51354542:G:A
51354611	chr12:51354611:G:A
51354929	chr12:51354929:TTGAGCTCAGCATGG:T
51354969	chr12:51354969:G:A
51355688	chr12:51355688:C:T
51355799	chr12:51355799:G:A
51356164	chr12:51356164:GTGTGTGTATATATATA:G
51356771	chr12:51356771:TTAAAA:T
51356801	chr12:51356801:C:T
51356941	chr12:51356941:C:T
51357737	chr12:51357737:G:A
51357980	chr12:51357980:C:T
51358836	chr12:51358836:A:G
51359113	chr12:51359113:G:A
51359405	chr12:51359405:C:T
51359477	chr12:51359477:T:C
51359868	chr12:51359868:G:A
51360029	chr12:51360029:G:A
51360295	chr12:51360295:C:T
51360430	chr12:51360430:A:G
51360586	chr12:51360586:A:G
51360845	chr12:51360845:A:G
51361003	chr12:51361003:T:C
51361033	chr12:51361033:G:A
51361210	chr12:51361210:C:T
51361509	chr12:51361509:G:A
51361610	chr12:51361610:T:A
51362006	chr12:51362006:T:C
51362112	chr12:51362112:G:A
51362270	chr12:51362270:C:A
51362289	chr12:51362289:A:C
51362434	chr12:51362434:G:A
51362485	chr12:51362485:T:C
51363088	chr12:51363088:G:A
51364905	chr12:51364905:G:A
51365148	chr12:51365148:A:G
51365413	chr12:51365413:G:A
51366074	chr12:51366074:T:C
51366143	chr12:51366143:C:T
51366319	chr12:51366319:G:A
51366371	chr12:51366371:G:A
51366399	chr12:51366399:A:G
51366424	chr12:51366424:A:G
51366480	chr12:51366480:G:A
51366543	chr12:51366543:C:T
51366593	chr12:51366593:A:C
51366652	chr12:51366652:A:G
51366746	chr12:51366746:G:A
51367328	chr12:51367328:G:A
51367448	chr12:51367448:A:G
51368138	chr12:51368138:T:A
51368231	chr12:51368231:C:T
51368233	chr12:51368233:C:CA
51368738	chr12:51368738:CAGGTG:C
51368830	chr12:51368830:A:G
51369974	chr12:51369974:T:C
51370362	chr12:51370362:C:T
51370427	chr12:51370427:C:T
51370600	chr12:51370600:A:G
51370761	chr12:51370761:T:C
51370902	chr12:51370902:G:A
51370971	chr12:51370971:T:G
51371170	chr12:51371170:G:A
51371185	chr12:51371185:G:A
51371193	chr12:51371193:T:C
51371233	chr12:51371233:A:G
51371282	chr12:51371282:C:G
51371726	chr12:51371726:C:T
51372230	chr12:51372230:C:G
51372735	chr12:51372735:G:C
51373015	chr12:51373015:C:T
51373279	chr12:51373279:G:A
51373403	chr12:51373403:G:A
51373529	chr12:51373529:A:C
51373811	chr12:51373811:G:C
51374331	chr12:51374331:C:A
51374488	chr12:51374488:C:T
51374813	chr12:51374813:G:A
51374880	chr12:51374880:G:A
51375450	chr12:51375450:G:T
51375627	chr12:51375627:G:A
51375630	chr12:51375630:T:C
51375644	chr12:51375644:G:A
51375800	chr12:51375800:G:C
51375989	chr12:51375989:C:T
51376361	chr12:51376361:C:T
51376569	chr12:51376569:G:A
51376738	chr12:51376738:C:T
51376999	chr12:51376999:C:T
51377256	chr12:51377256:T:C
51377632	chr12:51377632:A:AG
51377987	chr12:51377987:ACT:A
51378314	chr12:51378314:C:T
51378461	chr12:51378461:T:C
51378570	chr12:51378570:ACG:A
51378572	chr12:51378572:G:A
51378993	chr12:51378993:C:T
51379368	chr12:51379368:C:G
51380514	chr12:51380514:T:C
51380657	chr12:51380657:A:G
51380664	chr12:51380664:G:A
51380703	chr12:51380703:G:A
51380713	chr12:51380713:C:T
51380911	chr12:51380911:C:T
51380981	chr12:51380981:G:A
51381441	chr12:51381441:C:T
51381492	chr12:51381492:C:T
51381957	chr12:51381957:C:T
51382018	chr12:51382018:G:A
51382374	chr12:51382374:C:T
51382677	chr12:51382677:G:A
51382710	chr12:51382710:A:C
51382921	chr12:51382921:T:C
51382941	chr12:51382941:C:T
51383330	chr12:51383330:G:A
51383344	chr12:51383344:G:A
51383851	chr12:51383851:C:T
51384217	chr12:51384217:G:C
51384529	chr12:51384529:TA:T
51384561	chr12:51384561:A:T
51384767	chr12:51384767:C:A
51384771	chr12:51384771:G:T
51384823	chr12:51384823:T:C
51384909	chr12:51384909:A:T
51385172	chr12:51385172:G:C
51385508	chr12:51385508:C:T
51385537	chr12:51385537:C:T
51385760	chr12:51385760:AG:A
51386165	chr12:51386165:G:A
51386281	chr12:51386281:T:G
51386768	chr12:51386768:G:A
51386801	chr12:51386801:C:T
51386852	chr12:51386852:C:T
51387098	chr12:51387098:C:T
51387970	chr12:51387970:C:T
51389636	chr12:51389636:T:A
51389641	chr12:51389641:G:A
51390021	chr12:51390021:C:G
51390079	chr12:51390079:G:A
51390168	chr12:51390168:T:C
51390218	chr12:51390218:A:T
51390724	chr12:51390724:GCA:G
51391400	chr12:51391400:A:G
51391564	chr12:51391564:C:T
51391667	chr12:51391667:C:T
51391761	chr12:51391761:T:C
51392009	chr12:51392009:G:A
51392105	chr12:51392105:G:A
51392402	chr12:51392402:T:C
51392869	chr12:51392869:GAGA:G
51393245	chr12:51393245:G:A
51393560	chr12:51393560:G:T
51394035	chr12:51394035:C:T
51394556	chr12:51394556:T:C
51394964	chr12:51394964:G:A
51394969	chr12:51394969:C:T
51395688	chr12:51395688:T:A
51396443	chr12:51396443:G:A
51396650	chr12:51396650:C:T
51396747	chr12:51396747:A:G
51398102	chr12:51398102:T:G
51398561	chr12:51398561:C:A
51398941	chr12:51398941:G:T
51399280	chr12:51399280:T:A
51399447	chr12:51399447:T:C
51399797	chr12:51399797:C:T
51399808	chr12:51399808:G:C
51400037	chr12:51400037:G:A
51400259	chr12:51400259:A:G
51400590	chr12:51400590:ACC:A
51400670	chr12:51400670:T:G
51400902	chr12:51400902:G:A
51401002	chr12:51401002:G:C
51401427	chr12:51401427:T:C
51401461	chr12:51401461:G:T
51401839	chr12:51401839:A:G
51402275	chr12:51402275:G:C
51402512	chr12:51402512:G:A
51402791	chr12:51402791:A:G
51402841	chr12:51402841:C:G
51402848	chr12:51402848:G:A
51403105	chr12:51403105:ATTAGGTAATAGGTATAAACTGCTCAGAACAGTGCTCAGAACATAATAAATGC:A
51403330	chr12:51403330:G:A
51403575	chr12:51403575:A:G
51403585	chr12:51403585:C:G
51403861	chr12:51403861:C:A
51404217	chr12:51404217:A:G
51404218	chr12:51404218:T:C
51404304	chr12:51404304:T:C
51404877	chr12:51404877:G:T
51404921	chr12:51404921:G:T
51405350	chr12:51405350:G:A
51405520	chr12:51405520:C:T
51405576	chr12:51405576:T:G
51405676	chr12:51405676:G:A
51406108	chr12:51406108:A:G
51406184	chr12:51406184:A:C
51406566	chr12:51406566:A:G
51406727	chr12:51406727:C:T
51407268	chr12:51407268:C:T
51407559	chr12:51407559:G:A
51408021	chr12:51408021:C:T
51408289	chr12:51408289:G:T
51408332	chr12:51408332:T:C
51408489	chr12:51408489:G:A
51408506	chr12:51408506:G:A
51408533	chr12:51408533:G:A
51408634	chr12:51408634:G:A
51408684	chr12:51408684:G:T
51408844	chr12:51408844:G:T
51408872	chr12:51408872:C:T
51409072	chr12:51409072:C:T
51409155	chr12:51409155:G:A
51409248	chr12:51409248:A:G
51409326	chr12:51409326:A:C
51409369	chr12:51409369:C:T
51409480	chr12:51409480:T:C
51411413	chr12:51411413:C:T
51411906	chr12:51411906:A:G
51412030	chr12:51412030:C:A
51412588	chr12:51412588:C:T
51413505	chr12:51413505:C:A
51413598	chr12:51413598:G:A
51413768	chr12:51413768:C:T
51414422	chr12:51414422:C:T
51414443	chr12:51414443:G:A
51414711	chr12:51414711:G:A
51414933	chr12:51414933:G:A
51414997	chr12:51414997:C:T
51415188	chr12:51415188:A:G
51415592	chr12:51415592:T:C
51417080	chr12:51417080:A:G
51417283	chr12:51417283:C:T
51417563	chr12:51417563:A:G
51417580	chr12:51417580:C:T
51417586	chr12:51417586:T:C
51417621	chr12:51417621:G:A
51417690	chr12:51417690:G:A
51417946	chr12:51417946:C:A
51418069	chr12:51418069:T:C
51418651	chr12:51418651:T:G
51418742	chr12:51418742:G:A
51419771	chr12:51419771:T:A
51419867	chr12:51419867:G:A
51419921	chr12:51419921:G:A
51420252	chr12:51420252:A:G
51420611	chr12:51420611:T:C
51420636	chr12:51420636:C:T
51420646	chr12:51420646:A:G
51421257	chr12:51421257:G:A
51421918	chr12:51421918:T:C
51421974	chr12:51421974:G:T
51422002	chr12:51422002:C:T
51422356	chr12:51422356:A:G
51422655	chr12:51422655:C:T
51422946	chr12:51422946:C:T
51423335	chr12:51423335:T:C
51423731	chr12:51423731:A:T
51423751	chr12:51423751:C:T
51424208	chr12:51424208:A:G
51424308	chr12:51424308:G:A
51424356	chr12:51424356:C:T
51424518	chr12:51424518:G:A
51425643	chr12:51425643:G:A
51425670	chr12:51425670:G:C
51426170	chr12:51426170:G:A
51427026	chr12:51427026:T:C
51427221	chr12:51427221:A:G
51427755	chr12:51427755:A:G
51427822	chr12:51427822:T:C
51427900	chr12:51427900:A:G
51428141	chr12:51428141:A:G
51428259	chr12:51428259:C:G
51428435	chr12:51428435:A:G
51428591	chr12:51428591:A:T
51428660	chr12:51428660:A:G
51429459	chr12:51429459:C:T
51429516	chr12:51429516:T:A
51429584	chr12:51429584:C:T
51429779	chr12:51429779:G:A
51430232	chr12:51430232:T:C
51430524	chr12:51430524:G:A
51430583	chr12:51430583:A:G
51430640	chr12:51430640:C:T
51430653	chr12:51430653:G:A
51431212	chr12:51431212:C:T
51431338	chr12:51431338:A:G
51431956	chr12:51431956:T:A
51432294	chr12:51432294:C:T
51432303	chr12:51432303:C:T
51432769	chr12:51432769:T:C
51433335	chr12:51433335:C:T
51433559	chr12:51433559:T:G
51433931	chr12:51433931:A:G
51434153	chr12:51434153:G:A
51434331	chr12:51434331:G:T
51434516	chr12:51434516:G:A
51434814	chr12:51434814:C:T
51434845	chr12:51434845:A:G
51435326	chr12:51435326:T:C
51435589	chr12:51435589:G:A
51435863	chr12:51435863:C:T
51436321	chr12:51436321:A:G
51436626	chr12:51436626:G:T
51436772	chr12:51436772:G:A
51437353	chr12:51437353:A:G
51437438	chr12:51437438:A:G
51437511	chr12:51437511:C:A
51437987	chr12:51437987:G:A
51438055	chr12:51438055:G:A
51438203	chr12:51438203:A:G
51439087	chr12:51439087:C:T
51440224	chr12:51440224:G:A
51440440	chr12:51440440:C:T
51441476	chr12:51441476:T:C
51441793	chr12:51441793:G:A
51441958	chr12:51441958:A:C
51442476	chr12:51442476:C:T
51442832	chr12:51442832:C:T
51442839	chr12:51442839:C:T
51442983	chr12:51442983:C:CA
51444005	chr12:51444005:T:C
51444030	chr12:51444030:T:C
51444359	chr12:51444359:C:T
51445620	chr12:51445620:G:A
51446067	chr12:51446067:T:C
51446547	chr12:51446547:AAAG:A
51446619	chr12:51446619:C:T
51447130	chr12:51447130:G:A
51447460	chr12:51447460:G:A
51447479	chr12:51447479:A:C
51447647	chr12:51447647:G:A
51447774	chr12:51447774:T:C
51447877	chr12:51447877:C:T
51447966	chr12:51447966:G:A
51448189	chr12:51448189:A:C
51449534	chr12:51449534:C:T
51449854	chr12:51449854:C:T
51450067	chr12:51450067:A:G
51451918	chr12:51451918:T:G
51452023	chr12:51452023:G:A
51452306	chr12:51452306:G:A
51452448	chr12:51452448:A:G
51452653	chr12:51452653:C:G
51454016	chr12:51454016:C:T
51454268	chr12:51454268:G:A
51455324	chr12:51455324:G:A
51455522	chr12:51455522:A:G
51455640	chr12:51455640:G:A
51456189	chr12:51456189:TGATA:T
51456244	chr12:51456244:G:A
51456900	chr12:51456900:T:A
51456943	chr12:51456943:A:G
51457180	chr12:51457180:G:A
51458727	chr12:51458727:C:T
51458977	chr12:51458977:G:A
51459260	chr12:51459260:C:T
51459408	chr12:51459408:C:T
51459440	chr12:51459440:A:G
51460076	chr12:51460076:C:G
51460173	chr12:51460173:G:A
51460391	chr12:51460391:CT:C
51460794	chr12:51460794:T:C
51461525	chr12:51461525:T:C
51461846	chr12:51461846:C:T
51461884	chr12:51461884:TTTGA:T
51461943	chr12:51461943:A:G
51462004	chr12:51462004:T:C
51462200	chr12:51462200:G:A
51462375	chr12:51462375:C:T
51462443	chr12:51462443:A:G
51462538	chr12:51462538:A:G
51462695	chr12:51462695:C:A
51462851	chr12:51462851:T:C
51462966	chr12:51462966:G:A
51463076	chr12:51463076:G:A
51463480	chr12:51463480:C:T
51464064	chr12:51464064:C:A
51464117	chr12:51464117:AC:A
51464793	chr12:51464793:G:A
51464835	chr12:51464835:A:G
51465057	chr12:51465057:T:C
51466166	chr12:51466166:G:T
51466535	chr12:51466535:CTTAAA:C
51466806	chr12:51466806:A:T
51467666	chr12:51467666:A:G
51467728	chr12:51467728:A:G
51467771	chr12:51467771:CTTAAT:C
51468321	chr12:51468321:C:T
51468865	chr12:51468865:C:G
51468874	chr12:51468874:C:G
51468876	chr12:51468876:C:T
51469174	chr12:51469174:C:A
51469544	chr12:51469544:A:G
51469653	chr12:51469653:C:G
51469759	chr12:51469759:C:T
51469859	chr12:51469859:T:C
51470848	chr12:51470848:C:T
51470957	chr12:51470957:T:C
51471153	chr12:51471153:G:C
51471255	chr12:51471255:A:G
51472169	chr12:51472169:C:T
51472319	chr12:51472319:C:T
51472621	chr12:51472621:C:T
51472622	chr12:51472622:A:G
51472640	chr12:51472640:G:A
51472911	chr12:51472911:T:A
51473114	chr12:51473114:GATTTTGATAAATGTATAATGACATGT:G
51473700	chr12:51473700:A:C
51475314	chr12:51475314:G:A
51475748	chr12:51475748:T:C
51476202	chr12:51476202:C:T
51477001	chr12:51477001:G:A
51477521	chr12:51477521:A:G
51477788	chr12:51477788:C:T
51477845	chr12:51477845:A:G
51478071	chr12:51478071:C:T
51478098	chr12:51478098:AC:A
51478154	chr12:51478154:A:G
51478159	chr12:51478159:C:T
51478453	chr12:51478453:A:T
51478492	chr12:51478492:A:G
51478583	chr12:51478583:T:TCTGTAA
51478646	chr12:51478646:C:T
51478761	chr12:51478761:C:T
51478795	chr12:51478795:A:G
51479410	chr12:51479410:T:G
51479530	chr12:51479530:T:TA
51479784	chr12:51479784:A:G
51480130	chr12:51480130:G:A
51480270	chr12:51480270:C:T
51480369	chr12:51480369:G:A
51480372	chr12:51480372:G:T
51480889	chr12:51480889:G:A
51481463	chr12:51481463:G:A
51481729	chr12:51481729:G:A
51481916	chr12:51481916:C:T
51482225	chr12:51482225:G:A
51482848	chr12:51482848:A:C
51483035	chr12:51483035:C:T
51483883	chr12:51483883:C:T
51483985	chr12:51483985:G:A
51484117	chr12:51484117:G:GGGA
51484211	chr12:51484211:G:T
51484654	chr12:51484654:GCTCTCA:G
51484915	chr12:51484915:G:A
51484976	chr12:51484976:G:A
51485018	chr12:51485018:G:A
51485047	chr12:51485047:A:G
51485146	chr12:51485146:G:A
51485392	chr12:51485392:TGCAAATAGACTG:T
51486042	chr12:51486042:G:T
51486309	chr12:51486309:A:G
51486314	chr12:51486314:T:G
51486588	chr12:51486588:A:G
51486661	chr12:51486661:T:A
51486739	chr12:51486739:C:T
51487043	chr12:51487043:C:T
51487388	chr12:51487388:CAT:C
51487598	chr12:51487598:A:G
51487941	chr12:51487941:T:C
51488028	chr12:51488028:A:T
51488469	chr12:51488469:G:A
51489006	chr12:51489006:T:G
51490433	chr12:51490433:C:G
51490858	chr12:51490858:A:G
51491034	chr12:51491034:A:G
51491037	chr12:51491037:G:A
51491098	chr12:51491098:A:G
51491346	chr12:51491346:G:A
51491643	chr12:51491643:T:A
51492426	chr12:51492426:A:G
51492523	chr12:51492523:C:T
51492712	chr12:51492712:G:T
51492738	chr12:51492738:A:G
51493543	chr12:51493543:T:C
51493944	chr12:51493944:A:G
51494977	chr12:51494977:C:T
51495214	chr12:51495214:G:T
51495629	chr12:51495629:C:G
51495773	chr12:51495773:C:T
51495827	chr12:51495827:C:T
51495856	chr12:51495856:C:T
51496423	chr12:51496423:G:A
51496861	chr12:51496861:T:C
51496937	chr12:51496937:G:A
51497176	chr12:51497176:T:C
51497568	chr12:51497568:C:T
51497801	chr12:51497801:G:C
51498039	chr12:51498039:T:C
51498246	chr12:51498246:A:G
51498258	chr12:51498258:A:G
51498709	chr12:51498709:C:T
51498850	chr12:51498850:A:C
51499318	chr12:51499318:T:C
51500263	chr12:51500263:A:G
51500413	chr12:51500413:CTA:C
51501071	chr12:51501071:C:T
51501129	chr12:51501129:A:G
51501348	chr12:51501348:A:G
51502048	chr12:51502048:A:G
51502098	chr12:51502098:C:T
51502164	chr12:51502164:A:T
51502187	chr12:51502187:A:T
51502334	chr12:51502334:C:T
51502354	chr12:51502354:G:T
51502485	chr12:51502485:C:T
51502584	chr12:51502584:G:C
51502636	chr12:51502636:G:T
51502773	chr12:51502773:C:T
51502865	chr12:51502865:GTC:G
51502881	chr12:51502881:A:G
51503040	chr12:51503040:C:T
51503223	chr12:51503223:T:A
51503229	chr12:51503229:T:A
51503588	chr12:51503588:A:G
51503852	chr12:51503852:T:C
51504324	chr12:51504324:G:A
51504495	chr12:51504495:T:A
51504728	chr12:51504728:T:G
51504922	chr12:51504922:A:G
51505984	chr12:51505984:C:T
51506704	chr12:51506704:G:A
51507272	chr12:51507272:G:A
51507606	chr12:51507606:A:G
51507651	chr12:51507651:A:T
51507914	chr12:51507914:G:C
51508211	chr12:51508211:T:C
51508414	chr12:51508414:C:T
51508440	chr12:51508440:AG:A
51508465	chr12:51508465:C:T
51509632	chr12:51509632:T:C
51509831	chr12:51509831:A:T
51509896	chr12:51509896:G:A
51509953	chr12:51509953:G:A
51509954	chr12:51509954:A:T
51509979	chr12:51509979:G:A
51510076	chr12:51510076:C:G
51510152	chr12:51510152:C:T
51510232	chr12:51510232:C:CTGGCTA
51511032	chr12:51511032:C:T
51511075	chr12:51511075:T:C
51511824	chr12:51511824:C:T
51512261	chr12:51512261:G:A
51512565	chr12:51512565:C:A
51513400	chr12:51513400:T:C
51513414	chr12:51513414:G:A
51513643	chr12:51513643:T:C
51513699	chr12:51513699:C:T
51513896	chr12:51513896:C:A
51514098	chr12:51514098:A:G
51514820	chr12:51514820:G:A
51514912	chr12:51514912:G:A
51515055	chr12:51515055:C:T
51516205	chr12:51516205:G:A
51516287	chr12:51516287:G:A
51516644	chr12:51516644:G:A
51516867	chr12:51516867:T:C
51517025	chr12:51517025:G:A
51517094	chr12:51517094:C:T
51517376	chr12:51517376:C:T
51517690	chr12:51517690:A:G
51517920	chr12:51517920:T:G
51518278	chr12:51518278:G:A
51518627	chr12:51518627:G:A
51518702	chr12:51518702:A:G
51520271	chr12:51520271:A:G
51520296	chr12:51520296:G:C
51520357	chr12:51520357:G:A
51520365	chr12:51520365:GA:G
51520680	chr12:51520680:G:A
51520921	chr12:51520921:G:A
51521559	chr12:51521559:T:G
51521976	chr12:51521976:A:G
51522056	chr12:51522056:C:T
51522802	chr12:51522802:T:C
51523066	chr12:51523066:C:G
51523359	chr12:51523359:G:T
51523668	chr12:51523668:G:A
51523816	chr12:51523816:G:A
51524363	chr12:51524363:A:C
51524858	chr12:51524858:T:C
51524925	chr12:51524925:A:G
51525035	chr12:51525035:G:A
51525203	chr12:51525203:G:A
51525417	chr12:51525417:G:C
51525423	chr12:51525423:C:T
51525554	chr12:51525554:T:G
51525877	chr12:51525877:T:C
51526025	chr12:51526025:G:A
51526067	chr12:51526067:C:T
51526296	chr12:51526296:C:G
51526332	chr12:51526332:T:G
51526480	chr12:51526480:G:A
51526856	chr12:51526856:G:A
51527426	chr12:51527426:T:A
51528556	chr12:51528556:G:A
51528696	chr12:51528696:T:C
51528992	chr12:51528992:C:T
51529531	chr12:51529531:GA:G
51530246	chr12:51530246:T:C
51530296	chr12:51530296:A:G
51530341	chr12:51530341:C:A
51530385	chr12:51530385:T:G
51530540	chr12:51530540:A:G
51530647	chr12:51530647:G:A
51531490	chr12:51531490:T:A
51531521	chr12:51531521:T:C
51531760	chr12:51531760:T:C
51531941	chr12:51531941:GAGGTGGCACCAGGGC:G
51532267	chr12:51532267:C:T
51532509	chr12:51532509:T:C
51532597	chr12:51532597:G:A
51532620	chr12:51532620:A:G
51532924	chr12:51532924:A:G
51533090	chr12:51533090:A:T
51533154	chr12:51533154:A:G
51533956	chr12:51533956:T:G
51534052	chr12:51534052:T:C
51534731	chr12:51534731:G:C
51534741	chr12:51534741:G:A
51534896	chr12:51534896:C:T
51535088	chr12:51535088:G:T
51535494	chr12:51535494:C:T
51536011	chr12:51536011:A:G
51536644	chr12:51536644:A:G
51536745	chr12:51536745:A:G
51536956	chr12:51536956:G:A
51537019	chr12:51537019:C:T
51537106	chr12:51537106:C:T
51537242	chr12:51537242:CA:C
51537631	chr12:51537631:C:T
51537719	chr12:51537719:C:T
51537738	chr12:51537738:G:A
51537943	chr12:51537943:G:A
51538509	chr12:51538509:T:C
51538713	chr12:51538713:C:T
51538774	chr12:51538774:G:A
51538805	chr12:51538805:C:T
51538840	chr12:51538840:G:A
51538929	chr12:51538929:C:T
51539354	chr12:51539354:T:C
51539506	chr12:51539506:G:A
51539944	chr12:51539944:T:A
51540085	chr12:51540085:T:C
51540164	chr12:51540164:C:T
51540911	chr12:51540911:G:A
51541273	chr12:51541273:C:T
51541420	chr12:51541420:G:A
51541454	chr12:51541454:T:C
51541773	chr12:51541773:A:G
51541916	chr12:51541916:A:G
51542315	chr12:51542315:C:T
51542361	chr12:51542361:C:T
51542417	chr12:51542417:C:T
51542442	chr12:51542442:G:A
51542509	chr12:51542509:G:A
51542624	chr12:51542624:G:A
51542724	chr12:51542724:G:T
51542808	chr12:51542808:T:G
51543164	chr12:51543164:A:G
51543683	chr12:51543683:G:C
51543737	chr12:51543737:C:T
51543802	chr12:51543802:T:A
51544536	chr12:51544536:A:C
51544727	chr12:51544727:G:A
51544781	chr12:51544781:A:T
51545107	chr12:51545107:T:C
51545284	chr12:51545284:C:T
51545463	chr12:51545463:C:T
51545567	chr12:51545567:C:T
51546079	chr12:51546079:G:A
51546740	chr12:51546740:A:C
51547281	chr12:51547281:A:G
51547320	chr12:51547320:G:A
51547909	chr12:51547909:C:T
51547995	chr12:51547995:A:G
51548818	chr12:51548818:A:G
51549049	chr12:51549049:T:C
51549337	chr12:51549337:G:A
51550064	chr12:51550064:T:G
51550067	chr12:51550067:T:G
51550495	chr12:51550495:G:A
51551066	chr12:51551066:A:G
51551447	chr12:51551447:A:G
51551504	chr12:51551504:A:G
51551561	chr12:51551561:T:C
51551702	chr12:51551702:C:T
51552323	chr12:51552323:G:C
51552710	chr12:51552710:A:G
51552876	chr12:51552876:A:G
51554019	chr12:51554019:A:T
51554317	chr12:51554317:T:C
51554672	chr12:51554672:A:G
51554933	chr12:51554933:T:C
51555002	chr12:51555002:G:A
51555013	chr12:51555013:AC:A
51555020	chr12:51555020:A:G
51555065	chr12:51555065:T:C
51555268	chr12:51555268:G:T
51555635	chr12:51555635:G:C
51555834	chr12:51555834:C:T
51555984	chr12:51555984:T:C
51556053	chr12:51556053:G:C
51556109	chr12:51556109:A:G
51556320	chr12:51556320:T:A
51556378	chr12:51556378:T:A
51556556	chr12:51556556:A:G
51556683	chr12:51556683:G:A
51556787	chr12:51556787:G:A
51557006	chr12:51557006:G:C
51557161	chr12:51557161:C:T
51557447	chr12:51557447:A:G
51557611	chr12:51557611:G:A
51557654	chr12:51557654:C:T
51558016	chr12:51558016:C:T
51558139	chr12:51558139:A:T
51558273	chr12:51558273:T:C
51558548	chr12:51558548:C:A
51558760	chr12:51558760:CTT:C
51558787	chr12:51558787:C:T
51559096	chr12:51559096:T:C
51559201	chr12:51559201:T:C
51559336	chr12:51559336:C:T
51559395	chr12:51559395:T:C
51559793	chr12:51559793:G:A
51559914	chr12:51559914:A:G
51560037	chr12:51560037:C:T
51560155	chr12:51560155:T:C
51560272	chr12:51560272:C:T
51560507	chr12:51560507:T:G
51560744	chr12:51560744:T:C
51561185	chr12:51561185:A:G
51561718	chr12:51561718:T:A
51562087	chr12:51562087:G:A
51562136	chr12:51562136:A:G
51566902	chr12:51566902:T:C
51568404	chr12:51568404:G:GC
51568703	chr12:51568703:C:T
51569331	chr12:51569331:T:C
51569436	chr12:51569436:A:G
51570378	chr12:51570378:G:A
51570604	chr12:51570604:C:T
51570607	chr12:51570607:G:A
51570819	chr12:51570819:T:G
51570824	chr12:51570824:G:T
51570842	chr12:51570842:T:G
51571096	chr12:51571096:G:A
51571281	chr12:51571281:G:A
51571316	chr12:51571316:G:A
51571409	chr12:51571409:C:G
51571429	chr12:51571429:G:A
51571496	chr12:51571496:C:T
51571746	chr12:51571746:C:T
51571776	chr12:51571776:A:G
51572076	chr12:51572076:G:A
51572293	chr12:51572293:A:G
51572384	chr12:51572384:C:T
51572640	chr12:51572640:G:A
51572884	chr12:51572884:C:T
51573019	chr12:51573019:T:G
51573166	chr12:51573166:C:T
51573407	chr12:51573407:G:T
51573642	chr12:51573642:C:T
51573650	chr12:51573650:A:C
51574004	chr12:51574004:A:G
51574005	chr12:51574005:T:C
51574453	chr12:51574453:C:T
51574765	chr12:51574765:C:T
51574966	chr12:51574966:G:A
51575015	chr12:51575015:AT:A
51575465	chr12:51575465:A:C
51575613	chr12:51575613:G:A
51575704	chr12:51575704:A:G
51576153	chr12:51576153:A:G
51576362	chr12:51576362:C:T
51576419	chr12:51576419:A:G
51576431	chr12:51576431:G:A
51576458	chr12:51576458:A:G
51576821	chr12:51576821:G:A
51576849	chr12:51576849:A:G
51577192	chr12:51577192:A:G
51577544	chr12:51577544:A:G
51577665	chr12:51577665:A:T
51577826	chr12:51577826:C:G
51578555	chr12:51578555:T:C
51578752	chr12:51578752:A:G
51578768	chr12:51578768:A:C
51578937	chr12:51578937:CA:C
51579052	chr12:51579052:G:A
51579350	chr12:51579350:C:T
51579545	chr12:51579545:T:C
51579651	chr12:51579651:A:G
51579840	chr12:51579840:G:A
51580058	chr12:51580058:G:T
51580132	chr12:51580132:A:G
51580203	chr12:51580203:C:G
51580442	chr12:51580442:T:C
51581552	chr12:51581552:T:G
51581707	chr12:51581707:C:T
51582697	chr12:51582697:C:G
51582714	chr12:51582714:C:T
51583095	chr12:51583095:G:A
51583269	chr12:51583269:T:A
51583336	chr12:51583336:T:C
51583610	chr12:51583610:GAA:G
51583636	chr12:51583636:T:C
51584217	chr12:51584217:G:A
51584230	chr12:51584230:T:C
51584232	chr12:51584232:A:G
51584481	chr12:51584481:C:T
51585189	chr12:51585189:G:A
51585536	chr12:51585536:C:T
51585644	chr12:51585644:C:A
51586114	chr12:51586114:AG:A
51586611	chr12:51586611:C:T
51586675	chr12:51586675:A:C
51587203	chr12:51587203:C:A
51587594	chr12:51587594:A:G
51588566	chr12:51588566:T:C
51588926	chr12:51588926:C:T
51588962	chr12:51588962:CAGG:C
51589088	chr12:51589088:C:T
51589120	chr12:51589120:A:T
51589175	chr12:51589175:A:G
51589643	chr12:51589643:C:T
51590124	chr12:51590124:G:A
51590462	chr12:51590462:C:A
51590565	chr12:51590565:T:C
51590888	chr12:51590888:C:T
51592339	chr12:51592339:CTG:C
51592642	chr12:51592642:C:T
51592766	chr12:51592766:C:T
51592826	chr12:51592826:T:C
51592986	chr12:51592986:A:G
51593034	chr12:51593034:G:A
51593555	chr12:51593555:T:A
51593576	chr12:51593576:T:C
51593693	chr12:51593693:G:C
51593694	chr12:51593694:C:T
51593831	chr12:51593831:T:C
51594057	chr12:51594057:A:G
51594077	chr12:51594077:A:G
51594184	chr12:51594184:T:G
51594734	chr12:51594734:A:C
51594885	chr12:51594885:AG:A
51595493	chr12:51595493:A:G
51595551	chr12:51595551:G:T
51595776	chr12:51595776:C:T
51596446	chr12:51596446:T:C
51596808	chr12:51596808:C:T
51596871	chr12:51596871:AG:A
51597233	chr12:51597233:G:C
51597438	chr12:51597438:T:C
51597444	chr12:51597444:C:T
51597537	chr12:51597537:A:G
51597548	chr12:51597548:C:T
51597670	chr12:51597670:GTTC:G
51597920	chr12:51597920:G:A
51598050	chr12:51598050:T:C
51598779	chr12:51598779:A:G
51598806	chr12:51598806:C:T
51598824	chr12:51598824:CT:C
51598827	chr12:51598827:T:C
51599221	chr12:51599221:T:C
51599896	chr12:51599896:T:C
51599966	chr12:51599966:T:C
51600397	chr12:51600397:C:T
51600593	chr12:51600593:C:T
51600647	chr12:51600647:A:G
51600727	chr12:51600727:G:T
51600966	chr12:51600966:A:G
51601722	chr12:51601722:C:T
51601726	chr12:51601726:CTT:C
51601819	chr12:51601819:G:GC
51601866	chr12:51601866:T:G
51602085	chr12:51602085:C:G
51602628	chr12:51602628:A:G
51602760	chr12:51602760:G:A
51602773	chr12:51602773:T:G
51603019	chr12:51603019:T:C
51603112	chr12:51603112:A:G
51603393	chr12:51603393:A:G
51603947	chr12:51603947:G:A
51603964	chr12:51603964:A:G
51604009	chr12:51604009:C:T
51604342	chr12:51604342:A:G
51604640	chr12:51604640:G:T
51604641	chr12:51604641:C:T
51604826	chr12:51604826:C:T
51604906	chr12:51604906:A:G
51605044	chr12:51605044:C:G
51605230	chr12:51605230:C:G
51605700	chr12:51605700:C:T
51605701	chr12:51605701:G:A
51605952	chr12:51605952:T:C
51606546	chr12:51606546:G:A
51606748	chr12:51606748:C:T
51606863	chr12:51606863:A:G
51606969	chr12:51606969:C:T
51606973	chr12:51606973:C:CT
51607075	chr12:51607075:G:T
51607089	chr12:51607089:G:T
51607177	chr12:51607177:G:A
51607277	chr12:51607277:G:A
51607674	chr12:51607674:G:A
51607975	chr12:51607975:T:C
51608000	chr12:51608000:T:C
51608106	chr12:51608106:C:T
51608457	chr12:51608457:T:C
51608483	chr12:51608483:C:T
51608574	chr12:51608574:T:C
51608603	chr12:51608603:T:A
51608677	chr12:51608677:C:A
51608921	chr12:51608921:G:A
51609393	chr12:51609393:C:T
51609475	chr12:51609475:G:A
51610043	chr12:51610043:G:T
51610409	chr12:51610409:C:T
51610562	chr12:51610562:T:C
51610778	chr12:51610778:G:C
51610952	chr12:51610952:C:G
51611405	chr12:51611405:G:A
51611470	chr12:51611470:G:C
51611714	chr12:51611714:G:A
51612224	chr12:51612224:C:T
51612253	chr12:51612253:C:T
51612488	chr12:51612488:T:G
51612635	chr12:51612635:T:C
51612662	chr12:51612662:G:A
51612778	chr12:51612778:A:G
51612825	chr12:51612825:G:A
51612826	chr12:51612826:A:G
51612991	chr12:51612991:A:G
51613042	chr12:51613042:G:A
51613676	chr12:51613676:G:A
51614040	chr12:51614040:A:G
51614403	chr12:51614403:C:T
51614495	chr12:51614495:T:G
51614887	chr12:51614887:T:G
51614936	chr12:51614936:G:A
51615198	chr12:51615198:T:C
51615557	chr12:51615557:A:C
51615807	chr12:51615807:T:A
51615998	chr12:51615998:G:A
51616401	chr12:51616401:G:T
51616564	chr12:51616564:A:G
51617242	chr12:51617242:G:A
51617277	chr12:51617277:T:G
51617323	chr12:51617323:C:A
51617400	chr12:51617400:A:T
51617539	chr12:51617539:A:G
51618010	chr12:51618010:C:T
51618167	chr12:51618167:C:T
51618379	chr12:51618379:T:C
51618848	chr12:51618848:A:G
51619748	chr12:51619748:C:T
51619749	chr12:51619749:A:G
51619799	chr12:51619799:G:T
51620036	chr12:51620036:T:G
51620469	chr12:51620469:T:C
51620476	chr12:51620476:T:C
51620736	chr12:51620736:C:T
51620920	chr12:51620920:G:A
51621663	chr12:51621663:G:A
51621970	chr12:51621970:C:T
51621979	chr12:51621979:A:G
51622393	chr12:51622393:T:C
51623130	chr12:51623130:C:G
51623255	chr12:51623255:C:T
51624026	chr12:51624026:G:A
51624201	chr12:51624201:G:T
51624438	chr12:51624438:C:T
51624652	chr12:51624652:G:A
51625199	chr12:51625199:C:T
51625314	chr12:51625314:T:A
51625375	chr12:51625375:C:T
51625622	chr12:51625622:C:T
51625752	chr12:51625752:G:T
51626132	chr12:51626132:G:A
51626134	chr12:51626134:G:A
51626866	chr12:51626866:T:A
51626929	chr12:51626929:C:T
51627752	chr12:51627752:AT:A
51628487	chr12:51628487:C:A
51628566	chr12:51628566:G:A
51628854	chr12:51628854:T:C
51628865	chr12:51628865:C:T
51628912	chr12:51628912:A:G
51628951	chr12:51628951:A:AGT
51629014	chr12:51629014:A:G
51629035	chr12:51629035:G:T
51629354	chr12:51629354:T:C
51629361	chr12:51629361:T:C
51629813	chr12:51629813:A:G
51629858	chr12:51629858:T:G
51630141	chr12:51630141:A:G
51630385	chr12:51630385:G:A
51630548	chr12:51630548:T:C
51630851	chr12:51630851:A:T
51630953	chr12:51630953:C:A
51631150	chr12:51631150:T:C
51631248	chr12:51631248:C:T
51631436	chr12:51631436:T:C
51632045	chr12:51632045:A:G
51632281	chr12:51632281:C:T
51632357	chr12:51632357:A:G
51632567	chr12:51632567:C:T
51632760	chr12:51632760:T:C
51632881	chr12:51632881:T:C
51632886	chr12:51632886:A:G
51633009	chr12:51633009:C:G
51633011	chr12:51633011:T:C
51633420	chr12:51633420:A:T
51633641	chr12:51633641:T:C
51633680	chr12:51633680:G:A
51633757	chr12:51633757:G:A
51633817	chr12:51633817:T:C
51634254	chr12:51634254:T:C
51634619	chr12:51634619:C:G
51635147	chr12:51635147:C:T
51635674	chr12:51635674:C:T
51635886	chr12:51635886:A:G
51635889	chr12:51635889:A:T
51635911	chr12:51635911:C:T
51636324	chr12:51636324:T:C
51636384	chr12:51636384:C:T
51636456	chr12:51636456:A:G
51636590	chr12:51636590:G:T
51636746	chr12:51636746:T:C
51636993	chr12:51636993:C:T
51637315	chr12:51637315:G:A
51637468	chr12:51637468:C:T
51637625	chr12:51637625:A:G
51637716	chr12:51637716:A:G
51637989	chr12:51637989:A:G
51638225	chr12:51638225:ATGT:A
51638411	chr12:51638411:C:T
51638675	chr12:51638675:C:T
51638720	chr12:51638720:C:T
51638785	chr12:51638785:G:A
51638951	chr12:51638951:A:G
51639062	chr12:51639062:C:T
51639234	chr12:51639234:C:T
51639294	chr12:51639294:C:A
51639500	chr12:51639500:G:A
51639563	chr12:51639563:C:T
51640450	chr12:51640450:C:A
51640782	chr12:51640782:T:C
51641174	chr12:51641174:T:C
51641249	chr12:51641249:C:T
51641454	chr12:51641454:A:C
51641640	chr12:51641640:C:T
51641729	chr12:51641729:G:C
51641864	chr12:51641864:C:A
51641974	chr12:51641974:C:T
51642078	chr12:51642078:G:A
51643567	chr12:51643567:A:G
51643719	chr12:51643719:A:G
51643723	chr12:51643723:C:T
51643734	chr12:51643734:T:C
51644417	chr12:51644417:A:G
51645316	chr12:51645316:G:A
51645399	chr12:51645399:C:T
51645476	chr12:51645476:C:T
51645762	chr12:51645762:C:G
51645962	chr12:51645962:A:AT
51645978	chr12:51645978:A:T
51646598	chr12:51646598:T:A
51646605	chr12:51646605:A:G
51646813	chr12:51646813:G:A
51646893	chr12:51646893:T:C
51647073	chr12:51647073:G:C
51647088	chr12:51647088:A:G
51647216	chr12:51647216:G:A
51647434	chr12:51647434:G:T
51647485	chr12:51647485:G:A
51647503	chr12:51647503:A:G
51648045	chr12:51648045:CTG:C
51648054	chr12:51648054:G:C
51648064	chr12:51648064:A:G
51648308	chr12:51648308:C:T
51648358	chr12:51648358:C:T
51648416	chr12:51648416:T:C
51649296	chr12:51649296:T:C
51649573	chr12:51649573:G:T
51649659	chr12:51649659:A:G
51649968	chr12:51649968:G:A
51650048	chr12:51650048:A:G
51650580	chr12:51650580:T:C
51651093	chr12:51651093:C:T
51651253	chr12:51651253:G:A
51651447	chr12:51651447:T:C
51651561	chr12:51651561:T:C
51651591	chr12:51651591:T:C
51651623	chr12:51651623:G:A
51652863	chr12:51652863:A:G
51652907	chr12:51652907:T:C
51653082	chr12:51653082:G:A
51653522	chr12:51653522:A:G
51653599	chr12:51653599:G:A
51654395	chr12:51654395:C:T
51655002	chr12:51655002:C:T
51655619	chr12:51655619:C:T
51655737	chr12:51655737:C:T
51656115	chr12:51656115:T:A
51656518	chr12:51656518:AT:A
51657207	chr12:51657207:G:A
51657346	chr12:51657346:T:C
51657373	chr12:51657373:C:T
51657852	chr12:51657852:C:T
51657952	chr12:51657952:T:C
51658428	chr12:51658428:A:G
51658452	chr12:51658452:C:T
51658524	chr12:51658524:G:A
51660340	chr12:51660340:C:T
51660645	chr12:51660645:T:A
51661325	chr12:51661325:A:G
51661422	chr12:51661422:C:T
51661477	chr12:51661477:A:G
51661517	chr12:51661517:T:C
51661618	chr12:51661618:G:A
51662113	chr12:51662113:T:C
51662120	chr12:51662120:A:G
51663249	chr12:51663249:G:A
51663821	chr12:51663821:C:T
51663876	chr12:51663876:C:T
51664424	chr12:51664424:T:C
51664476	chr12:51664476:G:A
51664887	chr12:51664887:C:T
51665064	chr12:51665064:A:G
51665111	chr12:51665111:T:C
51665356	chr12:51665356:C:T
51665829	chr12:51665829:T:C
51665888	chr12:51665888:C:T
51666046	chr12:51666046:A:T
51666135	chr12:51666135:A:T
51666170	chr12:51666170:G:A
51666375	chr12:51666375:A:G
51666551	chr12:51666551:C:T
51666575	chr12:51666575:C:T
51667066	chr12:51667066:G:C
51667187	chr12:51667187:A:G
51667259	chr12:51667259:A:G
51667315	chr12:51667315:T:C
51667370	chr12:51667370:A:G
51667451	chr12:51667451:C:G
51668304	chr12:51668304:A:G
51668333	chr12:51668333:C:T
51668415	chr12:51668415:A:G
51668560	chr12:51668560:A:G
51668873	chr12:51668873:G:A
51668880	chr12:51668880:G:A
51669770	chr12:51669770:A:G
51670750	chr12:51670750:A:G
51671176	chr12:51671176:A:AT
51671578	chr12:51671578:A:G
51671670	chr12:51671670:T:G
51673208	chr12:51673208:A:G
51674085	chr12:51674085:A:G
51674419	chr12:51674419:G:A
51674523	chr12:51674523:C:T
51674586	chr12:51674586:C:T
51674629	chr12:51674629:C:G
51675000	chr12:51675000:T:C
51675683	chr12:51675683:C:T
51675894	chr12:51675894:C:T
51677206	chr12:51677206:C:T
51678400	chr12:51678400:A:C
51678548	chr12:51678548:C:T
51678863	chr12:51678863:G:A
51679265	chr12:51679265:A:C
51680178	chr12:51680178:C:T
51680401	chr12:51680401:C:T
51680788	chr12:51680788:A:G
51681413	chr12:51681413:G:A
51681916	chr12:51681916:T:C
51682924	chr12:51682924:C:T
51683293	chr12:51683293:C:T
51684317	chr12:51684317:T:C
51684413	chr12:51684413:C:T
51684533	chr12:51684533:TG:T
51684619	chr12:51684619:G:A
51684839	chr12:51684839:AC:A
51685140	chr12:51685140:G:T
51685346	chr12:51685346:A:T
51687181	chr12:51687181:C:T
51687480	chr12:51687480:A:T
51687532	chr12:51687532:C:T
51688192	chr12:51688192:AT:A
51688569	chr12:51688569:C:T
51689313	chr12:51689313:T:C
51689878	chr12:51689878:A:C
51690641	chr12:51690641:C:T
51690884	chr12:51690884:C:T
51691082	chr12:51691082:C:T
51691584	chr12:51691584:C:T
51691891	chr12:51691891:C:T
51692150	chr12:51692150:G:A
51692234	chr12:51692234:A:G
51692345	chr12:51692345:C:T
51693038	chr12:51693038:C:G
51693955	chr12:51693955:G:A
51693962	chr12:51693962:C:T
51695764	chr12:51695764:C:G
51695890	chr12:51695890:A:G
51696462	chr12:51696462:C:A
51696589	chr12:51696589:G:T
51696890	chr12:51696890:T:C
51697097	chr12:51697097:G:A
51697354	chr12:51697354:G:T
51697718	chr12:51697718:C:T
51697993	chr12:51697993:A:G
51698015	chr12:51698015:G:A
51698207	chr12:51698207:C:A
51698295	chr12:51698295:T:C
51698742	chr12:51698742:G:C
51698744	chr12:51698744:A:T
51699024	chr12:51699024:A:G
51699041	chr12:51699041:A:G
51699286	chr12:51699286:A:T
51699800	chr12:51699800:C:T
51699955	chr12:51699955:T:C
51700186	chr12:51700186:A:C
51700262	chr12:51700262:C:T
51700277	chr12:51700277:T:C
51700689	chr12:51700689:G:A
51700731	chr12:51700731:A:G
51701084	chr12:51701084:C:T
51701586	chr12:51701586:G:A
51701605	chr12:51701605:C:T
51701755	chr12:51701755:C:T
51701773	chr12:51701773:A:G
51702006	chr12:51702006:G:A
51702024	chr12:51702024:T:C
51702233	chr12:51702233:A:T
51702262	chr12:51702262:C:T
51702358	chr12:51702358:G:A
51702411	chr12:51702411:A:G
51702656	chr12:51702656:GGTTATTTATTATCTCCAAGGTCATGGAGTAAATAGAATTAT:G
51702715	chr12:51702715:A:G
51703242	chr12:51703242:G:T
51703997	chr12:51703997:A:G
51704249	chr12:51704249:C:T
51705369	chr12:51705369:C:T
51705831	chr12:51705831:T:C
51705969	chr12:51705969:A:G
51706817	chr12:51706817:G:A
51706966	chr12:51706966:A:G
51707516	chr12:51707516:G:A
51707804	chr12:51707804:C:G
51707865	chr12:51707865:G:A
51707885	chr12:51707885:G:A
51708767	chr12:51708767:C:T
51708930	chr12:51708930:T:C
51709068	chr12:51709068:A:G
51709637	chr12:51709637:G:T
51710201	chr12:51710201:A:G
51710321	chr12:51710321:A:G
51710519	chr12:51710519:C:T
51710670	chr12:51710670:G:A
51710884	chr12:51710884:A:G
51711004	chr12:51711004:CTT:C
51711110	chr12:51711110:A:G
51712977	chr12:51712977:A:G
51713076	chr12:51713076:A:G
51713199	chr12:51713199:A:G
51713592	chr12:51713592:T:C
51713889	chr12:51713889:AT:A
51714246	chr12:51714246:C:T
51714253	chr12:51714253:A:G
51714363	chr12:51714363:A:AATTTTC
51714462	chr12:51714462:G:A
51714465	chr12:51714465:A:G
51714557	chr12:51714557:T:G
51714914	chr12:51714914:A:G
51715043	chr12:51715043:G:T
51715366	chr12:51715366:T:C
51715920	chr12:51715920:T:C
51715954	chr12:51715954:A:C
51716016	chr12:51716016:A:G
51716071	chr12:51716071:C:T
51716277	chr12:51716277:C:T
51716959	chr12:51716959:C:G
51717373	chr12:51717373:C:T
51718895	chr12:51718895:A:C
51718957	chr12:51718957:A:G
51718989	chr12:51718989:A:G
51719040	chr12:51719040:A:T
51719803	chr12:51719803:G:A
51719865	chr12:51719865:A:G
51720159	chr12:51720159:A:G
51720216	chr12:51720216:A:G
51720337	chr12:51720337:G:C
51721028	chr12:51721028:C:T
51721309	chr12:51721309:G:A
51722415	chr12:51722415:T:C
51722424	chr12:51722424:C:T
51722702	chr12:51722702:T:G
51723309	chr12:51723309:C:A
51723444	chr12:51723444:A:C
51724133	chr12:51724133:C:A
51724936	chr12:51724936:A:G
51725020	chr12:51725020:CACTT:C
51725091	chr12:51725091:G:A
51725574	chr12:51725574:T:A
51725937	chr12:51725937:C:T
51726125	chr12:51726125:TATTC:T
51726260	chr12:51726260:C:A
51726479	chr12:51726479:C:T
51726885	chr12:51726885:A:C
51726907	chr12:51726907:G:A
51726996	chr12:51726996:A:C
51727418	chr12:51727418:C:A
51728280	chr12:51728280:A:G
51728883	chr12:51728883:T:C
51729061	chr12:51729061:G:A
51729204	chr12:51729204:C:T
51729239	chr12:51729239:G:A
51729649	chr12:51729649:A:G
51730018	chr12:51730018:A:G
51730934	chr12:51730934:C:A
51730984	chr12:51730984:CT:C
51731088	chr12:51731088:A:G
51732003	chr12:51732003:T:G
51732470	chr12:51732470:T:C
51732484	chr12:51732484:A:G
51732859	chr12:51732859:T:C
51733035	chr12:51733035:G:A
51733079	chr12:51733079:C:T
51733485	chr12:51733485:G:A
51733605	chr12:51733605:C:A
51734229	chr12:51734229:C:T
51734277	chr12:51734277:G:A
51734320	chr12:51734320:A:G
51734379	chr12:51734379:A:G
51734509	chr12:51734509:A:G
51734843	chr12:51734843:C:G
51734918	chr12:51734918:G:A
51735879	chr12:51735879:A:G
51736140	chr12:51736140:C:T
51736177	chr12:51736177:T:C
51737086	chr12:51737086:A:G
51737363	chr12:51737363:G:A
51737401	chr12:51737401:T:C
51738242	chr12:51738242:G:A
51738371	chr12:51738371:C:T
51738524	chr12:51738524:G:A
51738740	chr12:51738740:G:A
51739375	chr12:51739375:T:C
51739628	chr12:51739628:G:A
51739651	chr12:51739651:G:A
51739803	chr12:51739803:G:A
51739833	chr12:51739833:A:G
51739905	chr12:51739905:G:A
51740070	chr12:51740070:A:G
51740208	chr12:51740208:G:A
51740537	chr12:51740537:T:G
51740718	chr12:51740718:A:G
51741151	chr12:51741151:C:T
51741779	chr12:51741779:C:T
51741892	chr12:51741892:C:T
51741947	chr12:51741947:G:A
51742247	chr12:51742247:A:G
51742491	chr12:51742491:C:T
51742746	chr12:51742746:G:A
51742808	chr12:51742808:C:T
51743741	chr12:51743741:T:G
51743789	chr12:51743789:G:T
51743873	chr12:51743873:A:G
51744411	chr12:51744411:G:A
51744794	chr12:51744794:G:A
51745259	chr12:51745259:G:A
51746061	chr12:51746061:A:C
51746142	chr12:51746142:A:T
51747422	chr12:51747422:T:C
51749282	chr12:51749282:T:G
51749918	chr12:51749918:T:C
51750398	chr12:51750398:G:A
51750876	chr12:51750876:T:G
51750944	chr12:51750944:G:A
51752011	chr12:51752011:C:T
51752184	chr12:51752184:C:T
51752838	chr12:51752838:T:C
51753116	chr12:51753116:G:A
51753882	chr12:51753882:G:A
51753960	chr12:51753960:A:G
51754278	chr12:51754278:A:G
51754404	chr12:51754404:A:T
51754412	chr12:51754412:A:G
51754745	chr12:51754745:T:G
51754853	chr12:51754853:C:T
51755216	chr12:51755216:A:G
51755223	chr12:51755223:A:G
51755352	chr12:51755352:G:A
51755775	chr12:51755775:A:G
51755860	chr12:51755860:A:G
51756082	chr12:51756082:G:A
51756087	chr12:51756087:C:T
51756191	chr12:51756191:G:A
51756225	chr12:51756225:A:G
51757187	chr12:51757187:C:T
51757230	chr12:51757230:G:A
51758032	chr12:51758032:C:T
51758280	chr12:51758280:C:G
51758408	chr12:51758408:G:A
51758507	chr12:51758507:G:A
51758541	chr12:51758541:G:A
51758590	chr12:51758590:A:G
51758634	chr12:51758634:C:T
51758681	chr12:51758681:A:G
51758715	chr12:51758715:G:A
51758731	chr12:51758731:C:G
51758797	chr12:51758797:G:GTTGTGATA
51759266	chr12:51759266:G:A
51759295	chr12:51759295:G:T
51759487	chr12:51759487:C:G
51759583	chr12:51759583:A:G
51759837	chr12:51759837:C:T
51759978	chr12:51759978:A:G
51760523	chr12:51760523:A:G
51760788	chr12:51760788:T:C
51760865	chr12:51760865:A:G
51761560	chr12:51761560:G:A
51762758	chr12:51762758:AT:A
51762860	chr12:51762860:T:C
51763703	chr12:51763703:C:T
51764165	chr12:51764165:A:C
51764214	chr12:51764214:G:C
51764683	chr12:51764683:A:G
51764705	chr12:51764705:C:T
51764910	chr12:51764910:G:A
51765061	chr12:51765061:C:T
51766193	chr12:51766193:A:G
51766304	chr12:51766304:T:C
51767116	chr12:51767116:A:G
51767630	chr12:51767630:A:T
51767973	chr12:51767973:T:C
51768020	chr12:51768020:G:A
51768024	chr12:51768024:A:G
51768303	chr12:51768303:C:T
51768364	chr12:51768364:TTAAAA:T
51768655	chr12:51768655:A:G
51769464	chr12:51769464:A:G
51769538	chr12:51769538:G:C
51770005	chr12:51770005:G:A
51770795	chr12:51770795:G:A
51770948	chr12:51770948:A:G
51771262	chr12:51771262:A:G
51771313	chr12:51771313:C:T
51771900	chr12:51771900:G:A
51771929	chr12:51771929:A:G
51772150	chr12:51772150:CTGTGGGAGGCCAAGACG:C
51772225	chr12:51772225:G:A
51772306	chr12:51772306:A:C
51772708	chr12:51772708:C:T
51772719	chr12:51772719:A:G
51772804	chr12:51772804:C:T
51772849	chr12:51772849:T:G
51772924	chr12:51772924:A:G
51772986	chr12:51772986:A:G
51773111	chr12:51773111:C:T
51773112	chr12:51773112:G:A
51773302	chr12:51773302:T:C
51773827	chr12:51773827:G:A
51773958	chr12:51773958:C:T
51774535	chr12:51774535:A:G
51774587	chr12:51774587:T:C
51774678	chr12:51774678:A:C
51774738	chr12:51774738:A:G
51775356	chr12:51775356:C:G
51775359	chr12:51775359:T:C
51775627	chr12:51775627:A:G
51775647	chr12:51775647:A:G
51775714	chr12:51775714:T:G
51775815	chr12:51775815:G:A
51775923	chr12:51775923:T:C
51776446	chr12:51776446:A:T
51776937	chr12:51776937:C:T
51777506	chr12:51777506:GA:G
51777542	chr12:51777542:G:T
51778166	chr12:51778166:G:A
51778243	chr12:51778243:G:A
51779066	chr12:51779066:T:C
51779155	chr12:51779155:A:G
51779173	chr12:51779173:T:C
51779344	chr12:51779344:A:G
51779543	chr12:51779543:T:C
51779917	chr12:51779917:T:A
51779997	chr12:51779997:G:GTTC
51780057	chr12:51780057:C:T
51780447	chr12:51780447:A:G
51781241	chr12:51781241:G:A
51781484	chr12:51781484:C:T
51781726	chr12:51781726:AGTT:A
51782402	chr12:51782402:G:A
51782451	chr12:51782451:A:G
51782682	chr12:51782682:C:G
51783052	chr12:51783052:A:C
51783358	chr12:51783358:G:A
51783566	chr12:51783566:A:G
51783856	chr12:51783856:T:C
51784319	chr12:51784319:C:T
51784420	chr12:51784420:T:C
51785545	chr12:51785545:A:G
51785838	chr12:51785838:C:T
51785839	chr12:51785839:G:A
51786077	chr12:51786077:G:T
51786334	chr12:51786334:G:A
51786503	chr12:51786503:T:C
51786721	chr12:51786721:T:A
51786928	chr12:51786928:T:C
51787051	chr12:51787051:G:A
51787414	chr12:51787414:C:G
51787456	chr12:51787456:G:A
51787477	chr12:51787477:T:C
51787900	chr12:51787900:T:C
51788055	chr12:51788055:T:G
51788441	chr12:51788441:T:A
51788668	chr12:51788668:C:T
51788761	chr12:51788761:A:G
51789020	chr12:51789020:A:G
51789618	chr12:51789618:A:G
51790040	chr12:51790040:A:C
51790279	chr12:51790279:A:G
51790487	chr12:51790487:T:C
51790558	chr12:51790558:A:G
51790720	chr12:51790720:C:T
51790756	chr12:51790756:T:C
51790801	chr12:51790801:G:A
51790912	chr12:51790912:G:A
51791770	chr12:51791770:G:A
51791897	chr12:51791897:A:G
51792038	chr12:51792038:G:A
51792094	chr12:51792094:T:C
51792122	chr12:51792122:A:G
51792151	chr12:51792151:G:A
51792167	chr12:51792167:C:A
51792669	chr12:51792669:A:G
51792683	chr12:51792683:T:C
51792770	chr12:51792770:T:C
51792773	chr12:51792773:C:G
51792811	chr12:51792811:C:T
51792986	chr12:51792986:A:AT
51793001	chr12:51793001:G:A
51793875	chr12:51793875:T:C
51793962	chr12:51793962:T:C
51794625	chr12:51794625:C:T
51794652	chr12:51794652:T:C
51794690	chr12:51794690:T:A
51795115	chr12:51795115:T:C
51795636	chr12:51795636:G:T
51795782	chr12:51795782:G:A
51795917	chr12:51795917:C:T
51795969	chr12:51795969:C:T
51796095	chr12:51796095:C:CCA
51796602	chr12:51796602:A:G
51796835	chr12:51796835:C:T
51796869	chr12:51796869:A:G
51797312	chr12:51797312:A:T
51797528	chr12:51797528:G:A
51797605	chr12:51797605:C:T
51798244	chr12:51798244:G:A
51798394	chr12:51798394:GTC:G
51798607	chr12:51798607:G:A
51798670	chr12:51798670:G:A
51799040	chr12:51799040:T:C
51799092	chr12:51799092:C:T
51799106	chr12:51799106:GC:G
51799314	chr12:51799314:C:T
51799465	chr12:51799465:G:C
51799788	chr12:51799788:ACT:A
51799831	chr12:51799831:C:T
51800025	chr12:51800025:G:A
51800099	chr12:51800099:G:A
51800133	chr12:51800133:T:C
51800311	chr12:51800311:T:C
51800353	chr12:51800353:A:G
51800543	chr12:51800543:A:G
51800645	chr12:51800645:G:T
51800698	chr12:51800698:T:C
51801202	chr12:51801202:G:A
51801574	chr12:51801574:C:A
51801633	chr12:51801633:A:G
51801639	chr12:51801639:G:A
51802405	chr12:51802405:CA:C
51802548	chr12:51802548:C:T
51803273	chr12:51803273:C:T
51803276	chr12:51803276:G:A
51803376	chr12:51803376:C:G
51804328	chr12:51804328:T:A
51804547	chr12:51804547:T:A
51804682	chr12:51804682:G:T
51804862	chr12:51804862:A:C
51804894	chr12:51804894:A:G
51804955	chr12:51804955:TAG:T
51805195	chr12:51805195:T:C
51805545	chr12:51805545:T:C
51805786	chr12:51805786:C:G
51806153	chr12:51806153:A:T
51806244	chr12:51806244:C:A
51808191	chr12:51808191:C:T
51808240	chr12:51808240:T:C
51808834	chr12:51808834:C:T
51808988	chr12:51808988:G:A
51809790	chr12:51809790:T:C
51810255	chr12:51810255:A:T
51810462	chr12:51810462:T:C
51810540	chr12:51810540:AAATAT:A
51811134	chr12:51811134:TG:T
51811341	chr12:51811341:G:GTGCT
51812290	chr12:51812290:T:A
51812291	chr12:51812291:G:C
51813220	chr12:51813220:A:G
51813410	chr12:51813410:A:G
51814026	chr12:51814026:C:T
51814126	chr12:51814126:G:T
51814370	chr12:51814370:A:G
51814660	chr12:51814660:G:A
51814740	chr12:51814740:G:C
51814857	chr12:51814857:T:C
51814930	chr12:51814930:A:G
51814947	chr12:51814947:C:T
51815498	chr12:51815498:C:T
51815544	chr12:51815544:T:C
51815664	chr12:51815664:T:G
51816202	chr12:51816202:G:A
51816294	chr12:51816294:A:G
51816307	chr12:51816307:T:G
51816692	chr12:51816692:G:A
51816763	chr12:51816763:G:C
51816784	chr12:51816784:C:G
51817083	chr12:51817083:C:T
51817225	chr12:51817225:C:A
51817903	chr12:51817903:T:C
51818019	chr12:51818019:C:T
51818087	chr12:51818087:A:G
51818158	chr12:51818158:G:A
51818186	chr12:51818186:C:T
51818343	chr12:51818343:A:G
51818504	chr12:51818504:T:C
51819457	chr12:51819457:T:C
51819637	chr12:51819637:A:G
51819819	chr12:51819819:A:T
51820030	chr12:51820030:C:T
51820165	chr12:51820165:G:A
51820316	chr12:51820316:G:A
51820355	chr12:51820355:C:A
51820728	chr12:51820728:G:A
51820981	chr12:51820981:G:T
51821088	chr12:51821088:G:A
51821318	chr12:51821318:T:G
51821421	chr12:51821421:C:T
51821646	chr12:51821646:C:T
51822027	chr12:51822027:C:T
51822424	chr12:51822424:G:A
51823085	chr12:51823085:A:G
51823113	chr12:51823113:G:A
51823260	chr12:51823260:G:A
51823311	chr12:51823311:G:A
51823529	chr12:51823529:T:A
51823952	chr12:51823952:TTGC:T
51824221	chr12:51824221:C:T
51824226	chr12:51824226:T:C
51824296	chr12:51824296:G:A
51824490	chr12:51824490:A:G
51824819	chr12:51824819:G:A
51824904	chr12:51824904:C:T
51825152	chr12:51825152:A:G
51825294	chr12:51825294:G:C
51825358	chr12:51825358:T:C
51825432	chr12:51825432:AC:A
51825553	chr12:51825553:A:T
51825603	chr12:51825603:A:C
51825696	chr12:51825696:A:G
51826035	chr12:51826035:T:C
51826098	chr12:51826098:C:T
51826348	chr12:51826348:G:A
51826499	chr12:51826499:C:T
51827184	chr12:51827184:C:T
51827771	chr12:51827771:G:A
51827843	chr12:51827843:C:T
51827999	chr12:51827999:T:C
51829273	chr12:51829273:G:A
51829299	chr12:51829299:G:A
51829634	chr12:51829634:T:G
51829810	chr12:51829810:AAAGG:A
51830370	chr12:51830370:T:C
51830690	chr12:51830690:A:T
51830750	chr12:51830750:T:C
51831079	chr12:51831079:A:G
51831189	chr12:51831189:T:C
51831265	chr12:51831265:C:T
51831840	chr12:51831840:A:G
51831842	chr12:51831842:A:T
51831854	chr12:51831854:T:A
51832005	chr12:51832005:A:C
51832159	chr12:51832159:A:G
51832693	chr12:51832693:A:G
51832816	chr12:51832816:A:G
51833047	chr12:51833047:T:C
51833128	chr12:51833128:G:T
51833155	chr12:51833155:C:T
51833294	chr12:51833294:G:T
51833481	chr12:51833481:C:T
51833614	chr12:51833614:C:CT
51833617	chr12:51833617:C:T
51833689	chr12:51833689:G:T
51833714	chr12:51833714:C:T
51833803	chr12:51833803:G:A
51834275	chr12:51834275:AG:A
51834426	chr12:51834426:T:G
51835267	chr12:51835267:A:C
51835302	chr12:51835302:C:A
51835365	chr12:51835365:C:T
51835395	chr12:51835395:G:A
51835481	chr12:51835481:C:T
51835581	chr12:51835581:A:T
51835647	chr12:51835647:A:T
51836075	chr12:51836075:C:T
51836433	chr12:51836433:A:G
51836584	chr12:51836584:A:G
51836860	chr12:51836860:C:T
51837080	chr12:51837080:A:C
51837352	chr12:51837352:A:G
51837609	chr12:51837609:A:G
51838591	chr12:51838591:A:T
51838692	chr12:51838692:A:G
51838748	chr12:51838748:C:T
51839191	chr12:51839191:C:T
51839432	chr12:51839432:T:G
51839475	chr12:51839475:T:C
51839988	chr12:51839988:CA:C
51840378	chr12:51840378:A:G
51841238	chr12:51841238:TG:T
51841689	chr12:51841689:G:A
51841993	chr12:51841993:G:A
51842097	chr12:51842097:CA:C
51842310	chr12:51842310:G:A
51843050	chr12:51843050:A:G
51843191	chr12:51843191:ACCCAGAG:A
51843288	chr12:51843288:A:G
51843498	chr12:51843498:A:C
51844000	chr12:51844000:T:C
51844337	chr12:51844337:C:T
51845545	chr12:51845545:C:T
51845627	chr12:51845627:C:T
51846504	chr12:51846504:T:C
51846967	chr12:51846967:G:GCCCAGCCAC
51847128	chr12:51847128:G:A
51847380	chr12:51847380:G:A
51847725	chr12:51847725:A:G
51847792	chr12:51847792:T:G
51847922	chr12:51847922:C:T
51847930	chr12:51847930:T:C
51848339	chr12:51848339:A:G
51848423	chr12:51848423:T:C
51848477	chr12:51848477:C:T
51849011	chr12:51849011:C:T
51850209	chr12:51850209:C:T
51850719	chr12:51850719:C:T
51851137	chr12:51851137:G:A
51852154	chr12:51852154:C:T
51852579	chr12:51852579:C:T
51853927	chr12:51853927:A:G
51854131	chr12:51854131:C:T
51855003	chr12:51855003:C:A
51855219	chr12:51855219:A:C
51855439	chr12:51855439:A:G
51855448	chr12:51855448:C:A
51855449	chr12:51855449:A:G
51855515	chr12:51855515:C:G
51855531	chr12:51855531:A:G
51855621	chr12:51855621:A:G
51855810	chr12:51855810:T:C
51855881	chr12:51855881:A:G
51856516	chr12:51856516:C:T
51856847	chr12:51856847:C:T
51857182	chr12:51857182:G:A
51857426	chr12:51857426:T:A
51857488	chr12:51857488:G:T
51857712	chr12:51857712:T:C
51857760	chr12:51857760:C:G
51857852	chr12:51857852:TACA:T
51857858	chr12:51857858:A:G
51858021	chr12:51858021:A:G
51858149	chr12:51858149:C:T
51858510	chr12:51858510:T:C
51858554	chr12:51858554:G:A
51858788	chr12:51858788:G:C
51858884	chr12:51858884:G:A
51858903	chr12:51858903:G:A
51858984	chr12:51858984:G:A
51858990	chr12:51858990:G:T
51859222	chr12:51859222:G:A
51859321	chr12:51859321:G:A
51860373	chr12:51860373:T:C
51860960	chr12:51860960:C:T
51861092	chr12:51861092:A:G
51861111	chr12:51861111:G:A
51861986	chr12:51861986:C:T
51862181	chr12:51862181:G:A
51862489	chr12:51862489:C:T
51862683	chr12:51862683:T:C
51863334	chr12:51863334:C:T
51863461	chr12:51863461:T:C
51863552	chr12:51863552:G:A
51863653	chr12:51863653:C:A
51863682	chr12:51863682:C:T
51864038	chr12:51864038:C:T
51864528	chr12:51864528:G:A
51865210	chr12:51865210:G:A
51865301	chr12:51865301:G:A
51865542	chr12:51865542:G:T
51866353	chr12:51866353:C:T
51866590	chr12:51866590:A:C
51866999	chr12:51866999:T:G
51867219	chr12:51867219:G:C
51867379	chr12:51867379:CCTT:C
51867471	chr12:51867471:A:G
51868351	chr12:51868351:A:G
51868467	chr12:51868467:AGAGGAGCAAAACATCAGAACTCAGGGTGCTAGGCAAAAGTGTTCTTAT:A
51868703	chr12:51868703:T:A
51868897	chr12:51868897:A:G
51869050	chr12:51869050:G:C
51869051	chr12:51869051:G:A
51869162	chr12:51869162:A:G
51869314	chr12:51869314:C:T
51869965	chr12:51869965:G:A
51870085	chr12:51870085:T:A
51870741	chr12:51870741:G:A
51870772	chr12:51870772:C:T
51870792	chr12:51870792:C:T
51871998	chr12:51871998:A:G
51872033	chr12:51872033:G:A
51872076	chr12:51872076:G:A
51872241	chr12:51872241:C:G
51872252	chr12:51872252:A:G
51872425	chr12:51872425:T:G
51872438	chr12:51872438:T:C
51872443	chr12:51872443:C:T
51872790	chr12:51872790:C:G
51872955	chr12:51872955:C:T
51873007	chr12:51873007:G:GA
51873033	chr12:51873033:C:T
51873466	chr12:51873466:T:TA
51873697	chr12:51873697:A:G
51873807	chr12:51873807:C:T
51873815	chr12:51873815:T:C
51873954	chr12:51873954:A:C
51873997	chr12:51873997:T:G
51874032	chr12:51874032:C:T
51874291	chr12:51874291:G:A
51874354	chr12:51874354:A:G
51874423	chr12:51874423:G:A
51874429	chr12:51874429:T:C
51874719	chr12:51874719:G:A
51874763	chr12:51874763:G:C
51874846	chr12:51874846:C:T
51874898	chr12:51874898:A:G
51874928	chr12:51874928:GAA:G
51874995	chr12:51874995:C:T
51875058	chr12:51875058:G:A
51875249	chr12:51875249:TATACAGAAATAA:T
51875453	chr12:51875453:A:G
51875528	chr12:51875528:T:C
51875616	chr12:51875616:A:G
51875636	chr12:51875636:G:A
51875676	chr12:51875676:G:A
51875720	chr12:51875720:C:T
51875729	chr12:51875729:T:C
51875809	chr12:51875809:G:A
51875962	chr12:51875962:T:C
51876395	chr12:51876395:G:A
51876553	chr12:51876553:G:A
51876914	chr12:51876914:C:T
51876994	chr12:51876994:G:A
51877162	chr12:51877162:A:T
51877261	chr12:51877261:C:G
51877281	chr12:51877281:T:C
51877390	chr12:51877390:G:T
51877408	chr12:51877408:G:C
51877495	chr12:51877495:T:C
51877900	chr12:51877900:A:G
51878235	chr12:51878235:C:T
51878631	chr12:51878631:A:C
51878915	chr12:51878915:G:A
51878941	chr12:51878941:C:T
51879464	chr12:51879464:C:T
51879469	chr12:51879469:G:A
51879646	chr12:51879646:A:G
51879873	chr12:51879873:CAAG:C
51879986	chr12:51879986:G:A
51880062	chr12:51880062:G:A
51880081	chr12:51880081:C:T
51880217	chr12:51880217:A:G
51880258	chr12:51880258:C:T
51881028	chr12:51881028:T:C
51881157	chr12:51881157:A:G
51881184	chr12:51881184:G:A
51881478	chr12:51881478:G:A
51881579	chr12:51881579:G:A
51881681	chr12:51881681:C:T
51881725	chr12:51881725:T:C
51881731	chr12:51881731:A:C
51881962	chr12:51881962:C:G
51882088	chr12:51882088:C:T
51882108	chr12:51882108:T:C
51882377	chr12:51882377:A:C
51882555	chr12:51882555:A:G
51882615	chr12:51882615:G:A
51882634	chr12:51882634:C:T
51882932	chr12:51882932:A:G
51883176	chr12:51883176:A:G
51883227	chr12:51883227:G:A
51883425	chr12:51883425:A:G
51883915	chr12:51883915:A:G
51884029	chr12:51884029:A:G
51884233	chr12:51884233:CAT:C
51884333	chr12:51884333:T:C
51884470	chr12:51884470:C:T
51884562	chr12:51884562:T:C
51884963	chr12:51884963:C:T
51885099	chr12:51885099:G:A
51885195	chr12:51885195:C:A
51885214	chr12:51885214:A:G
51885304	chr12:51885304:G:A
51885385	chr12:51885385:T:C
51885729	chr12:51885729:G:A
51885756	chr12:51885756:G:A
51885827	chr12:51885827:A:G
51885950	chr12:51885950:A:G
51886013	chr12:51886013:T:A
51886123	chr12:51886123:G:A
51886124	chr12:51886124:C:A
51886145	chr12:51886145:C:T
51886186	chr12:51886186:C:T
51886405	chr12:51886405:A:G
51886456	chr12:51886456:T:C
51886507	chr12:51886507:CT:C
51886611	chr12:51886611:C:T
51886798	chr12:51886798:G:A
51887289	chr12:51887289:G:A
51887305	chr12:51887305:C:A
51887495	chr12:51887495:A:T
51887657	chr12:51887657:G:A
51887697	chr12:51887697:A:G
51887829	chr12:51887829:C:T
51887859	chr12:51887859:C:A
51887906	chr12:51887906:A:G
51887942	chr12:51887942:A:G
51887952	chr12:51887952:G:A
51887962	chr12:51887962:C:T
51888009	chr12:51888009:A:C
51888136	chr12:51888136:G:A
51888276	chr12:51888276:C:T
51888527	chr12:51888527:C:A
51888633	chr12:51888633:T:C
51888964	chr12:51888964:G:A
51889089	chr12:51889089:A:T
51889274	chr12:51889274:G:T
51889286	chr12:51889286:A:C
51889518	chr12:51889518:C:T
51889519	chr12:51889519:G:A
51890072	chr12:51890072:C:T
51890140	chr12:51890140:C:G
51890291	chr12:51890291:G:C
51890490	chr12:51890490:G:A
51890663	chr12:51890663:C:T
51890699	chr12:51890699:A:G
51890716	chr12:51890716:A:G
51890836	chr12:51890836:C:T
51891302	chr12:51891302:G:A
51891306	chr12:51891306:G:A
51891382	chr12:51891382:C:T
```
