## Supplementary material for "Characterization of shared and ancestry-specific signals driving complex traits using multi-ancestry fine-mapping": susiex_nc1.cs80.cs

```
CS_ID	SNP	BP	REF_ALLELE	ALT_ALLELE	REF_FRQ	BETA	SE	-LOG10P	CS_PIP	OVRL_PIP
1	chr12:50540649:C:T	50540649	T,T	C,C	1,1	inf,inf	inf,inf	8.07517,2.83465	0.0682441	0.0682441
1	chr12:50810512:C:T	50810512	T,T	C,C	1,1	inf,inf	inf,inf	6.81999,4.01104	0.0477022	0.0477022
1	chr12:50628648:A:T	50628648	T,T	A,A	1,1	inf,inf	inf,inf	7.81773,2.7431	0.0324375	0.0324375
1	chr12:50552502:G:A	50552502	A,A	G,G	1,1	inf,inf	inf,inf	7.87892,2.66405	0.0316888	0.0316888
1	chr12:50767954:C:T	50767954	T,T	C,C	1,1	inf,inf	inf,inf	7.29903,3.29474	0.0316049	0.0316049
1	chr12:50740958:A:G	50740958	G,G	A,A	1,1	inf,inf	inf,inf	8.20867,2.29673	0.031586	0.031586
1	chr12:50540297:GACGGGGTTTC:G	50540297	G,G	GACGGGGTTTC,GACGGGGTTTC	1,1	inf,inf	inf,inf	7.82241,2.71442	0.0309559	0.0309559
1	chr12:50535155:C:G	50535155	G,G	C,C	1,1	inf,inf	inf,inf	7.8277,2.64631	0.0273604	0.0273604
1	chr12:50528927:A:C	50528927	C,C	A,A	1,1	inf,inf	inf,inf	7.82213,2.61635	0.0254738	0.0254738
1	chr12:50607833:A:G	50607833	G,G	A,A	1,1	-inf,-inf	inf,inf	7.76331,2.67362	0.0250978	0.0250978
1	chr12:50813921:A:G	50813921	G,G	A,A	1,1	inf,inf	inf,inf	6.79709,3.69484	0.0238457	0.0238457
1	chr12:50778044:G:T	50778044	T,T	G,G	1,1	inf,inf	inf,inf	6.87424,3.57673	0.0221885	0.0221885
1	chr12:50813631:T:C	50813631	C,C	T,T	1,1	inf,inf	inf,inf	6.71218,3.72542	0.021103	0.021103
1	chr12:50773835:C:T	50773835	T,T	C,C	1,1	inf,inf	inf,inf	6.91426,3.48882	0.0202577	0.0202577
1	chr12:50807367:G:A	50807367	A,A	G,G	1,1	inf,inf	inf,inf	6.96316,3.43298	0.0201234	0.0201234
1	chr12:50511111:A:G	50511111	G,G	A,A	1,1	inf,inf	inf,inf	7.61954,2.70748	0.0196199	0.0196199
1	chr12:50809905:C:G	50809905	G,G	C,C	1,1	inf,inf	inf,inf	6.94846,3.43488	0.0195656	0.0195656
1	chr12:50710209:C:T	50710209	T,T	C,C	1,1	inf,inf	inf,inf	7.94895,2.29703	0.0179276	0.0179276
1	chr12:50781260:A:G	50781260	G,G	A,A	1,1	inf,inf	inf,inf	6.95161,3.37837	0.0175754	0.0175754
1	chr12:50589782:T:C	50589782	C,C	T,T	1,1	-inf,-inf	inf,inf	7.92543,2.30242	0.0172112	0.0172112
1	chr12:50726391:T:C	50726391	C,C	T,T	1,1	-inf,-inf	inf,inf	9.14825,0.856733	0.0172042	0.0172042
1	chr12:50551486:C:T	50551486	T,T	C,C	1,1	inf,inf	inf,inf	7.8364,2.4011	0.0171952	0.0171952
1	chr12:50808263:C:T	50808263	T,T	C,C	1,1	inf,inf	inf,inf	6.90549,3.41708	0.0171925	0.0171925
1	chr12:50626688:A:G	50626688	G,G	A,A	1,1	inf,inf	inf,inf	7.77858,2.46402	0.017153	0.017153
1	chr12:50577358:T:C	50577358	C,C	T,T	1,1	-inf,-inf	inf,inf	7.98451,2.19718	0.015947	0.015947
1	chr12:50610957:T:C	50610957	C,C	T,T	1,1	-inf,-inf	inf,inf	7.77298,2.42795	0.0157847	0.0157847
1	chr12:50774834:G:A	50774834	A,A	G,G	1,1	inf,inf	inf,inf	7.05674,3.20293	0.0155107	0.0155107
1	chr12:50512812:C:T	50512812	T,T	C,C	1,1	inf,inf	inf,inf	7.87922,2.29252	0.0152627	0.0152627
1	chr12:50611506:A:G	50611506	G,G	A,A	1,1	-inf,-inf	inf,inf	7.78931,2.38335	0.014986	0.014986
1	chr12:50666567:C:T	50666567	T,T	C,C	1,1	inf,inf	inf,inf	7.7748,2.37277	0.014221	0.014221
1	chr12:50726419:C:T	50726419	T,T	C,C	1,1	inf,inf	inf,inf	7.79457,2.33653	0.0138299	0.0138299
1	chr12:50517140:C:T	50517140	T,T	C,C	1,1	inf,inf	inf,inf	7.83541,2.28799	0.0137496	0.0137496
1	chr12:50663844:T:A	50663844	A,A	T,T	1,1	inf,inf	inf,inf	7.71749,2.39478	0.0131043	0.0131043
1	chr12:50712308:A:C	50712308	C,C	A,A	1,1	inf,inf	inf,inf	7.75855,2.33062	0.0126385	0.0126385
1	chr12:50496875:C:T	50496875	T,T	C,C	1,1	inf,inf	inf,inf	7.88335,2.18699	0.012538	0.012538
1	chr12:50686091:A:G	50686091	G,G	A,A	1,1	inf,inf	inf,inf	7.74109,2.34171	0.0124334	0.0124334
1	chr12:50648174:A:G	50648174	G,G	A,A	1,1	inf,inf	inf,inf	7.76992,2.28808	0.0119218	0.0119218
```
