## Supplementary material for "Characterization of shared and ancestry-specific signals driving complex traits using multi-ancestry fine-mapping": susiex_nc1.cs80.snp

```
BP	SNP	PIP(CS1)	LogBF(CS1,Pop1)	LogBF(CS1,Pop2)
50008322	chr12:50008322:C:T	6.82876e-10	-1.95781e-10	-0.725438
50009147	chr12:50009147:G:A	1.07927e-09	-1.95781e-10	-0.267712
50009353	chr12:50009353:A:T	5.60036e-10	-1.95781e-10	-0.92375
50009616	chr12:50009616:A:G	9.1382e-10	-1.95781e-10	-0.434117
50009980	chr12:50009980:C:T	3.7605e-10	-1.95781e-10	-1.32203
50010164	chr12:50010164:C:T	9.16986e-10	-1.95781e-10	-0.430659
50010167	chr12:50010167:A:G	3.92697e-10	-1.95781e-10	-1.27871
50010213	chr12:50010213:C:T	1.13553e-09	-0.216899	-3.80397e-10
50010361	chr12:50010361:T:G	4.90006e-10	-1.95781e-10	-1.05733
50010427	chr12:50010427:A:G	1.59687e-10	-0.980564	-1.19797
50010824	chr12:50010824:C:T	3.7854e-10	-1.95781e-10	-1.31543
50010873	chr12:50010873:A:G	1.819e-10	-0.67402	-1.37427
50011640	chr12:50011640:A:G	5.58919e-10	-1.95781e-10	-0.925747
50011918	chr12:50011918:T:C	1.94052e-10	-1.07897	-0.904653
50012570	chr12:50012570:A:T	3.78064e-10	-1.95781e-10	-1.31669
50012578	chr12:50012578:T:A	2.75111e-10	-1.51939	-0.115188
50012713	chr12:50012713:C:T	2.34154e-09	-1.01607	1.52288
50012989	chr12:50012989:G:A	4.14376e-10	-1.22498	-3.80397e-10
50013028	chr12:50013028:A:G	3.90489e-10	-1.95781e-10	-1.28435
50013057	chr12:50013057:CTT:C	6.1643e-11	-1.74019	-1.3902
50013293	chr12:50013293:A:G	5.30963e-10	-1.95781e-10	-0.977059
50013503	chr12:50013503:T:C	1.50079e-10	-1.04202	-1.19857
50014282	chr12:50014282:G:C	4.90919e-09	-1.15907	2.40618
50014293	chr12:50014293:T:G	7.03645e-10	-1.02305	0.327574
50014436	chr12:50014436:A:C	2.91483e-10	-1.57677	-3.80397e-10
50015217	chr12:50015217:A:G	4.56526e-09	-1.0245	2.19898
50015671	chr12:50015671:G:A	1.88369e-10	-0.656764	-1.35658
50015674	chr12:50015674:C:T	2.60134e-09	-1.12748	1.73951
50015851	chr12:50015851:T:C	3.38876e-08	-1.95781e-10	3.17905
50016088	chr12:50016088:T:C	3.12802e-10	-1.50618	-3.80397e-10
50016155	chr12:50016155:G:A	5.3189e-10	-1.95781e-10	-0.975314
50016356	chr12:50016356:T:A	9.71915e-10	-1.95781e-10	-0.372483
50016452	chr12:50016452:T:C	2.58155e-10	-1.69819	-3.80397e-10
50016496	chr12:50016496:G:A	3.02852e-10	-1.53851	-3.80397e-10
50016738	chr12:50016738:T:C	5.3448e-10	-1.95781e-10	-0.970456
50017048	chr12:50017048:T:C	9.62618e-10	-1.95781e-10	-0.382094
50017058	chr12:50017058:T:C	3.65045e-10	-1.95781e-10	-1.35173
50017634	chr12:50017634:G:T	5.70705e-10	-1.95781e-10	-0.904878
50018852	chr12:50018852:A:T	2.18103e-09	-1.14702	1.58282
50019128	chr12:50019128:C:A	4.4613e-10	-0.0437345	-1.10741
50019186	chr12:50019186:C:G	3.08117e-10	-1.76666	0.245389
50019232	chr12:50019232:T:G	3.83559e-10	-1.95781e-10	-1.30226
50019565	chr12:50019565:G:A	1.37525e-09	-1.95781e-10	-0.0253579
50020055	chr12:50020055:A:T	3.79748e-10	-1.95781e-10	-1.31224
50020194	chr12:50020194:C:T	1.34663e-10	-1.11442	-1.23456
50020404	chr12:50020404:G:A	2.06638e-10	-0.684876	-1.23591
50020516	chr12:50020516:A:G	6.65284e-10	-1.95781e-10	-0.751537
50020990	chr12:50020990:A:G	5.1419e-10	-1.95781e-10	-1.00916
50021128	chr12:50021128:A:G	1.11711e-09	-1.95781e-10	-0.233251
50021150	chr12:50021150:A:AT	1.11611e-09	-1.95781e-10	-0.234145
50021255	chr12:50021255:A:G	7.16639e-10	-1.95781e-10	-0.677178
50021918	chr12:50021918:C:T	4.07887e-10	-1.95781e-10	-1.24076
50021931	chr12:50021931:T:C	5.99762e-10	-1.95781e-10	-0.855217
50022242	chr12:50022242:A:G	4.94077e-10	-1.95781e-10	-1.04906
50022372	chr12:50022372:C:T	3.8509e-10	-0.39909	-0.899183
50022438	chr12:50022438:C:T	1.09903e-09	1.02897	-1.27853
50022475	chr12:50022475:A:G	1.30567e-10	-1.11003	-1.26984
50022496	chr12:50022496:C:T	1.0488e-09	-1.95781e-10	-0.296346
50022532	chr12:50022532:A:G	3.51127e-10	-1.95781e-10	-1.3906
50022787	chr12:50022787:A:G	1.2886e-10	-1.12708	-1.26595
50023452	chr12:50023452:G:C	5.30964e-10	-1.95781e-10	-0.977056
50023650	chr12:50023650:T:C	1.08037e-09	-1.95781e-10	-0.266696
50023665	chr12:50023665:A:G	3.7978e-10	-1.95781e-10	-1.31216
50023687	chr12:50023687:C:T	4.15376e-10	-1.95781e-10	-1.22257
50024058	chr12:50024058:G:A	3.83501e-10	-1.95781e-10	-1.30241
50024319	chr12:50024319:A:C	1.03554e-09	-1.95781e-10	-0.309069
50024605	chr12:50024605:G:A	3.77855e-10	-1.95781e-10	-1.31724
50024660	chr12:50024660:T:A	1.05652e-09	-1.95781e-10	-0.289015
50026012	chr12:50026012:G:A	7.04045e-10	-1.95781e-10	-0.694908
50026048	chr12:50026048:T:C	1.18761e-09	-1.95781e-10	-0.172052
50026188	chr12:50026188:GGT:G	7.03731e-10	-1.95781e-10	-0.695355
50026220	chr12:50026220:G:A	2.50932e-09	-1.18764	1.76366
50026566	chr12:50026566:A:G	2.67009e-10	-0.865582	-0.798888
50026709	chr12:50026709:A:G	1.17312e-09	-1.95781e-10	-0.184326
50027190	chr12:50027190:G:A	3.73112e-10	-1.95781e-10	-1.32987
50027228	chr12:50027228:C:T	6.25098e-10	-1.95781e-10	-0.813843
50027364	chr12:50027364:C:T	1.12953e-09	-1.95781e-10	-0.222196
50027474	chr12:50027474:A:G	1.91218e-10	-0.652447	-1.34589
50027498	chr12:50027498:A:G	3.5531e-10	-1.95781e-10	-1.37876
50027742	chr12:50027742:C:T	3.39242e-10	-0.375925	-1.04911
50027942	chr12:50027942:C:T	3.91381e-10	-1.95781e-10	-1.28207
50027968	chr12:50027968:G:A	9.06893e-10	-1.95781e-10	-0.441727
50028157	chr12:50028157:T:A	9.83147e-10	-1.95781e-10	-0.360992
50028506	chr12:50028506:C:T	1.57175e-09	0.108197	-3.80397e-10
50028598	chr12:50028598:G:A	5.42344e-09	1.34674	-3.80397e-10
50029379	chr12:50029379:C:T	4.65827e-10	-1.95781e-10	-1.10794
50029615	chr12:50029615:T:C	1.54269e-10	-0.859001	-1.35405
50029646	chr12:50029646:A:C	1.09644e-09	-1.95781e-10	-0.251923
50029837	chr12:50029837:G:C	1.37564e-09	-0.807736	0.782657
50030005	chr12:50030005:T:G	1.14007e-09	-1.95781e-10	-0.212903
50030014	chr12:50030014:T:TAATC	9.99064e-10	-1.95781e-10	-0.344932
50030276	chr12:50030276:G:A	4.39264e-10	-1.16665	-3.80397e-10
50030407	chr12:50030407:A:G	1.54314e-10	-0.889341	-1.32342
50030643	chr12:50030643:T:C	1.55958e-10	-0.843535	-1.35863
50030646	chr12:50030646:G:A	3.64016e-10	-1.95781e-10	-1.35455
50030676	chr12:50030676:G:A	7.54461e-09	-1.95781e-10	1.67684
50031228	chr12:50031228:G:A	1.58417e-10	-0.906954	-1.27957
50031377	chr12:50031377:A:G	9.39059e-10	-1.95781e-10	-0.406873
50031663	chr12:50031663:C:T	1.40635e-09	-0.00299473	-3.80397e-10
50031738	chr12:50031738:T:A	1.12159e-09	-1.95781e-10	-0.229248
50031979	chr12:50031979:G:A	3.54112e-10	-1.49728	0.115144
50032020	chr12:50032020:G:A	3.66572e-10	-1.95781e-10	-1.34756
50033289	chr12:50033289:G:T	5.66612e-11	-1.82831	-1.38636
50033305	chr12:50033305:C:T	2.39194e-09	-0.351525	0.879633
50033374	chr12:50033374:T:C	5.44628e-10	-1.95781e-10	-0.951648
50033408	chr12:50033408:G:A	2.26174e-10	-1.83045	-3.80397e-10
50033694	chr12:50033694:C:G	1.56348e-09	-1.95781e-10	0.102916
50033721	chr12:50033721:G:A	3.68822e-10	-1.95781e-10	-1.34144
50034758	chr12:50034758:C:T	3.5665e-10	-1.63933	0.264338
50034804	chr12:50034804:A:G	1.08586e-09	-1.95781e-10	-0.261622
50035130	chr12:50035130:C:T	1.79775e-09	-0.739371	0.981912
50035237	chr12:50035237:G:A	3.50562e-10	-1.95781e-10	-1.39221
50035241	chr12:50035241:A:G	2.47675e-10	-0.383524	-1.35611
50036793	chr12:50036793:G:A	5.56339e-10	-1.95781e-10	-0.930373
50037047	chr12:50037047:G:A	5.45217e-10	-1.95781e-10	-0.950566
50037170	chr12:50037170:C:T	6.94083e-10	-1.95781e-10	-0.709159
50037357	chr12:50037357:G:A	5.19422e-10	-1.95781e-10	-0.999035
50037457	chr12:50037457:T:C	5.5248e-10	-1.95781e-10	-0.937334
50037843	chr12:50037843:T:C	8.60412e-10	-1.95781e-10	-0.494339
50038088	chr12:50038088:G:A	1.2789e-10	-1.09034	-1.31024
50038386	chr12:50038386:G:A	5.77354e-10	-1.95781e-10	-0.893295
50038557	chr12:50038557:T:A	1.47117e-09	-1.95781e-10	0.0420638
50038713	chr12:50038713:C:T	5.62037e-10	-1.95781e-10	-0.920184
50038929	chr12:50038929:C:T	6.33555e-10	-1.95781e-10	-0.800404
50039087	chr12:50039087:G:A	2.27543e-10	-1.82441	-3.80397e-10
50039220	chr12:50039220:C:A	1.711e-10	-0.762876	-1.34663
50039451	chr12:50039451:C:T	3.47679e-10	-1.59096	0.190488
50040219	chr12:50040219:G:A	3.14105e-09	-1.95781e-10	0.800562
50040316	chr12:50040316:C:G	1.5887e-08	-0.583409	3.00492
50040426	chr12:50040426:G:A	2.19294e-09	-1.95781e-10	0.441247
50040446	chr12:50040446:C:T	9.5851e-11	-1.6471	-1.04186
50042591	chr12:50042591:C:T	2.93303e-09	-0.896433	1.62847
50042833	chr12:50042833:ACTCAT:A	7.40729e-11	-1.70119	-1.24551
50043372	chr12:50043372:T:A	1.10194e-09	-1.95781e-10	-0.246922
50043581	chr12:50043581:G:A	3.23064e-09	2.07403	-1.24534
50044389	chr12:50044389:C:A	3.42508e-10	-1.41546	-3.80397e-10
50044765	chr12:50044765:GGGAGCCCATA:G	4.1638e-10	-1.95781e-10	-1.22015
50044951	chr12:50044951:C:T	3.50604e-10	-1.95781e-10	-1.39209
50045563	chr12:50045563:G:A	3.8392e-10	-1.95781e-10	-1.30132
50045833	chr12:50045833:C:G	3.55446e-10	-1.95781e-10	-1.37838
50046091	chr12:50046091:T:C	1.27602e-10	-1.19706	-1.20578
50046159	chr12:50046159:C:T	2.33599e-10	-1.79814	-3.80397e-10
50046162	chr12:50046162:A:G	3.66828e-10	-1.95781e-10	-1.34686
50046354	chr12:50046354:A:G	5.75558e-10	-0.00753833	-0.888872
50046367	chr12:50046367:A:G	4.91308e-10	-1.95781e-10	-1.05468
50046435	chr12:50046435:G:A	1.19667e-09	-1.95781e-10	-0.164454
50046736	chr12:50046736:T:G	4.96776e-10	-0.190616	-0.852996
50047283	chr12:50047283:A:C	4.14339e-10	-1.95781e-10	-1.22507
50047341	chr12:50047341:T:C	4.14434e-10	-1.95781e-10	-1.22484
50047651	chr12:50047651:G:A	1.71481e-08	2.49789	-3.80397e-10
50047652	chr12:50047652:A:T	3.52145e-10	-1.95781e-10	-1.38771
50047968	chr12:50047968:A:T	5.8365e-11	-1.80013	-1.3849
50047972	chr12:50047972:A:G	4.50233e-10	-1.95781e-10	-1.14199
50048593	chr12:50048593:G:C	4.15555e-10	-1.95781e-10	-1.22214
50049155	chr12:50049155:A:G	4.08563e-10	-1.95781e-10	-1.23911
50049523	chr12:50049523:T:C	4.43572e-09	-1.95781e-10	1.14569
50049640	chr12:50049640:C:T	4.04926e-10	-1.95781e-10	-1.24805
50049685	chr12:50049685:T:C	1.75942e-09	0.220989	-3.80397e-10
50049803	chr12:50049803:C:T	1.35523e-08	-1.95781e-10	2.26256
50050183	chr12:50050183:C:G	4.76136e-10	-1.95781e-10	-1.08605
50050363	chr12:50050363:T:C	6.38036e-11	-1.70631	-1.38963
50050509	chr12:50050509:C:A	3.07198e-10	-1.52426	-3.80397e-10
50050532	chr12:50050532:C:G	3.56008e-10	-1.95781e-10	-1.3768
50050967	chr12:50050967:C:T	5.73007e-10	-1.95781e-10	-0.900852
50051164	chr12:50051164:G:A	3.70895e-10	-1.95781e-10	-1.33583
50051399	chr12:50051399:C:T	3.74218e-10	-1.95781e-10	-1.32691
50051428	chr12:50051428:T:C	3.54851e-10	-1.95781e-10	-1.38005
50051432	chr12:50051432:C:A	3.7651e-10	-1.95781e-10	-1.32081
50051454	chr12:50051454:T:C	2.67857e-10	-1.61364	-0.0476575
50051690	chr12:50051690:C:A	3.71734e-10	-1.95781e-10	-1.33357
50052620	chr12:50052620:C:T	2.56562e-10	-1.71033	0.00595326
50052632	chr12:50052632:G:A	5.08992e-10	-1.95781e-10	-1.01932
50053032	chr12:50053032:A:G	3.65273e-10	-1.95781e-10	-1.35111
50053220	chr12:50053220:G:A	3.10687e-10	-1.47216	-0.0408057
50053336	chr12:50053336:T:C	3.9767e-10	-1.95781e-10	-1.26613
50053616	chr12:50053616:A:C	4.06639e-10	-1.95781e-10	-1.24382
50054145	chr12:50054145:C:T	1.10815e-08	-1.95781e-10	2.06128
50054407	chr12:50054407:C:T	5.64596e-10	0.174584	-1.09022
50054774	chr12:50054774:C:T	4.03656e-10	-1.95781e-10	-1.25119
50055222	chr12:50055222:A:G	3.51022e-10	-1.95781e-10	-1.3909
50055735	chr12:50055735:T:C	6.88321e-10	-1.29878	0.581285
50056328	chr12:50056328:T:C	4.22171e-10	-1.95781e-10	-1.20634
50057045	chr12:50057045:C:T	3.13424e-10	-0.441259	-1.06294
50057319	chr12:50057319:A:G	2.41958e-10	-0.462225	-1.30076
50057959	chr12:50057959:G:C	3.14976e-10	-0.315119	-1.18413
50058844	chr12:50058844:A:G	3.51284e-10	-1.95781e-10	-1.39016
50059393	chr12:50059393:T:A	4.09546e-10	-1.95781e-10	-1.2367
50059957	chr12:50059957:G:A	3.50602e-10	-1.95781e-10	-1.3921
50060080	chr12:50060080:G:A	3.63018e-10	-1.3573	-3.80397e-10
50060308	chr12:50060308:G:T	2.72001e-10	-0.37174	-1.2742
50060574	chr12:50060574:G:A	1.91106e-10	-0.692081	-1.30684
50060697	chr12:50060697:C:T	1.81506e-09	-1.95781e-10	0.252124
50061286	chr12:50061286:C:T	2.81866e-10	-0.246156	-1.36416
50062609	chr12:50062609:CA:C	2.41269e-10	-1.29843	-0.467411
50062619	chr12:50062619:C:T	2.74573e-10	-0.264973	-1.37156
50063351	chr12:50063351:G:A	3.98365e-09	1.0382	-3.80397e-10
50063746	chr12:50063746:G:A	3.1507e-10	-0.480065	-1.01889
50064022	chr12:50064022:C:G	3.51202e-10	-1.95781e-10	-1.39039
50064047	chr12:50064047:C:T	2.0656e-10	-0.628792	-1.29237
50064122	chr12:50064122:G:A	2.7901e-10	-1.37544	-0.245064
50064229	chr12:50064229:TC:T	4.05392e-10	-1.95781e-10	-1.2469
50064290	chr12:50064290:T:C	2.51171e-10	-0.336346	-1.38927
50064313	chr12:50064313:G:T	6.12268e-10	-0.986664	0.152083
50064667	chr12:50064667:A:G	3.54729e-10	-1.3804	-3.80397e-10
50064947	chr12:50064947:C:A	1.25637e-09	-1.95781e-10	-0.11577
50065528	chr12:50065528:G:A	3.43473e-10	-1.41264	-3.80397e-10
50065995	chr12:50065995:A:G	5.09175e-10	-0.380926	-0.638033
50066612	chr12:50066612:G:T	4.01425e-10	-1.95781e-10	-1.25673
50067290	chr12:50067290:A:T	1.19248e-09	-1.95781e-10	-0.167961
50067405	chr12:50067405:C:T	2.25505e-10	-0.478118	-1.35529
50067569	chr12:50067569:C:T	3.88577e-09	2.26411	-1.25078
50067671	chr12:50067671:G:A	1.46822e-09	-1.95781e-10	0.0400582
50067764	chr12:50067764:T:C	3.65109e-10	-1.95781e-10	-1.35156
50068196	chr12:50068196:A:G	2.30777e-10	-0.426969	-1.38333
50068200	chr12:50068200:G:T	7.40728e-10	-1.95781e-10	-0.644117
50068485	chr12:50068485:A:G	1.39924e-09	-1.95781e-10	-0.00806929
50068604	chr12:50068604:A:G	3.53211e-10	-1.95781e-10	-1.38469
50068864	chr12:50068864:T:C	1.2365e-08	3.41422	-1.24334
50069178	chr12:50069178:G:A	1.80208e-09	-1.95781e-10	0.244946
50069542	chr12:50069542:T:C	8.08525e-09	1.85575	-0.109703
50069678	chr12:50069678:T:C	5.62989e-10	-1.01787	0.0993842
50069888	chr12:50069888:C:T	1.00719e-10	-1.26411	-1.3753
50070471	chr12:50070471:G:A	1.38924e-09	-1.95781e-10	-0.0152412
50070687	chr12:50070687:A:G	5.77732e-08	5.09927	-1.38674
50071444	chr12:50071444:T:G	1.25695e-09	-1.95781e-10	-0.115307
50071572	chr12:50071572:A:G	1.66825e-08	3.5794	-1.10904
50072161	chr12:50072161:G:A	1.6129e-09	-1.95781e-10	0.134039
50072302	chr12:50072302:A:G	6.44219e-10	-0.102402	-0.681311
50073066	chr12:50073066:G:A	3.58407e-10	-1.95781e-10	-1.37008
50073125	chr12:50073125:A:G	1.62424e-09	-1.95781e-10	0.141044
50073861	chr12:50073861:G:T	4.47465e-08	4.62286	-1.16584
50074258	chr12:50074258:C:T	2.9574e-10	-1.56227	-3.80397e-10
50074724	chr12:50074724:T:A	9.60851e-10	-1.95781e-10	-0.383932
50075032	chr12:50075032:C:T	4.188e-10	-1.95781e-10	-1.21436
50075133	chr12:50075133:C:T	7.15006e-10	-1.95781e-10	-0.679459
50075456	chr12:50075456:G:A	5.03683e-10	-1.95781e-10	-1.0298
50076209	chr12:50076209:G:A	3.61115e-10	-1.95781e-10	-1.36255
50076602	chr12:50076602:G:A	4.98199e-10	-1.95781e-10	-1.04075
50077326	chr12:50077326:C:T	3.56353e-10	-1.95781e-10	-1.37583
50077459	chr12:50077459:C:T	9.9349e-10	-1.95781e-10	-0.350527
50077601	chr12:50077601:G:A	7.59955e-10	-1.95781e-10	-0.618492
50077847	chr12:50077847:A:G	1.61209e-07	5.98815	-1.24944
50078185	chr12:50078185:T:G	3.41973e-10	-1.41702	-3.80397e-10
50078327	chr12:50078327:G:A	5.02788e-10	-1.95781e-10	-1.03158
50079650	chr12:50079650:C:T	1.53241e-10	-1.14966	-1.07008
50079972	chr12:50079972:A:G	1.68268e-09	-1.95781e-10	0.176393
50080110	chr12:50080110:T:C	7.27441e-10	-1.95781e-10	-0.662217
50080257	chr12:50080257:T:C	1.68147e-09	-1.59819	1.77387
50080626	chr12:50080626:A:G	5.19395e-10	-1.95781e-10	-0.999085
50081692	chr12:50081692:A:G	5.16253e-10	-1.95781e-10	-1.00515
50082218	chr12:50082218:G:T	3.58481e-10	-1.95781e-10	-1.36988
50082439	chr12:50082439:G:A	5.56814e-10	-1.95781e-10	-0.92952
50083690	chr12:50083690:G:C	5.49022e-10	-0.943611	-3.80397e-10
50083691	chr12:50083691:G:A	2.79904e-10	-1.6173	-3.80397e-10
50084376	chr12:50084376:AAAATCTGAGG:A	9.72572e-10	-1.95781e-10	-0.371807
50084666	chr12:50084666:A:C	1.9761e-09	-1.52459	1.86172
50086046	chr12:50086046:C:T	5.02788e-10	-1.95781e-10	-1.03158
50086152	chr12:50086152:C:T	7.44209e-11	-1.66249	-1.27952
50086431	chr12:50086431:T:G	4.26112e-10	-1.95781e-10	-1.19705
50087084	chr12:50087084:C:G	1.62377e-09	-1.95781e-10	0.140753
50088012	chr12:50088012:A:G	1.64015e-09	-1.95781e-10	0.150795
50088244	chr12:50088244:C:G	3.54171e-10	-1.95781e-10	-1.38197
50089006	chr12:50089006:A:AT	1.50439e-09	-1.95781e-10	0.0643947
50089221	chr12:50089221:C:T	1.00687e-09	-1.95781e-10	-0.33715
50089249	chr12:50089249:G:A	2.30248e-10	-0.643744	-1.16885
50089540	chr12:50089540:T:C	5.19581e-10	-1.95781e-10	-0.998728
50089663	chr12:50089663:G:C	1.37793e-09	-1.95781e-10	-0.0234104
50090230	chr12:50090230:G:A	8.44837e-10	-0.168657	-0.34395
50090622	chr12:50090622:C:T	2.25444e-10	-1.83368	-3.80397e-10
50091666	chr12:50091666:A:T	9.9592e-10	-1.95781e-10	-0.348084
50091766	chr12:50091766:ACGGGGCTTCACCATGTTTG:A	1.35338e-07	5.66789	-1.10411
50091869	chr12:50091869:C:T	8.8304e-10	-1.95781e-10	-0.46838
50091926	chr12:50091926:G:T	2.41392e-10	-1.76533	-3.80397e-10
50092206	chr12:50092206:G:A	8.29595e-10	-1.95781e-10	-0.530813
50092457	chr12:50092457:C:T	3.63558e-10	-1.95781e-10	-1.35581
50092468	chr12:50092468:C:T	5.29408e-10	-1.95781e-10	-0.979992
50092644	chr12:50092644:A:G	5.86441e-10	-1.95781e-10	-0.877679
50093427	chr12:50093427:A:G	4.18142e-10	-1.95781e-10	-1.21593
50094079	chr12:50094079:A:T	4.22016e-10	-1.95781e-10	-1.20671
50094623	chr12:50094623:T:G	3.50797e-10	-1.95781e-10	-1.39154
50094764	chr12:50094764:G:A	1.22826e-08	3.45835	-1.29417
50095480	chr12:50095480:C:T	3.50737e-10	-1.95781e-10	-1.39171
50095518	chr12:50095518:A:G	3.35604e-07	6.09366	-0.621726
50095597	chr12:50095597:GA:G	3.7753e-10	-1.3181	-3.80397e-10
50095599	chr12:50095599:TCACAGGC:T	3.75146e-10	-1.32444	-3.80397e-10
50095917	chr12:50095917:G:A	2.24567e-10	-1.83758	-3.80397e-10
50095978	chr12:50095978:T:C	3.54184e-10	-1.95781e-10	-1.38193
50096223	chr12:50096223:T:C	1.5028e-09	-1.95781e-10	0.0633339
50097147	chr12:50097147:G:A	3.60736e-10	-1.95781e-10	-1.3636
50097358	chr12:50097358:C:T	1.33099e-07	5.71201	-1.16492
50097365	chr12:50097365:A:C	3.69109e-10	-1.95781e-10	-1.34066
50097784	chr12:50097784:A:G	2.17224e-09	-1.36213	1.79389
50097847	chr12:50097847:C:T	2.95747e-08	4.3977	-1.35478
50098038	chr12:50098038:A:G	1.41809e-07	5.70898	-1.09849
50098230	chr12:50098230:A:T	1.66077e-09	-1.95781e-10	0.163284
50100658	chr12:50100658:C:A	5.26918e-10	-1.95781e-10	-0.984705
50101629	chr12:50101629:C:T	2.45577e-10	-1.74814	-3.80397e-10
50102381	chr12:50102381:C:A	3.88917e-10	-1.28838	-3.80397e-10
50102679	chr12:50102679:T:TA	4.74064e-10	-1.95781e-10	-1.09041
50104336	chr12:50104336:G:A	2.41775e-10	-1.76374	-3.80397e-10
50104356	chr12:50104356:T:G	1.50975e-10	-1.52591	-0.708723
50104365	chr12:50104365:C:A	3.10023e-10	-1.5151	-3.80397e-10
50104692	chr12:50104692:A:G	1.72655e-09	-1.95781e-10	0.202129
50105281	chr12:50105281:C:T	1.65237e-09	-1.95781e-10	0.158215
50106174	chr12:50106174:G:A	1.32983e-09	-0.0589476	-3.80397e-10
50106215	chr12:50106215:G:A	2.34011e-10	-1.79638	-3.80397e-10
50106232	chr12:50106232:G:A	1.28844e-09	1.12794	-1.21851
50106598	chr12:50106598:A:T	6.47808e-09	1.52443	-3.80397e-10
50106736	chr12:50106736:C:T	5.38248e-10	-1.95781e-10	-0.963431
50107136	chr12:50107136:G:T	3.72955e-10	-1.95781e-10	-1.33029
50107211	chr12:50107211:A:G	3.71944e-10	-1.95781e-10	-1.33301
50107466	chr12:50107466:T:C	3.78291e-10	-1.95781e-10	-1.31609
50109067	chr12:50109067:G:A	3.61697e-10	-1.95781e-10	-1.36094
50109299	chr12:50109299:A:G	1.87011e-06	8.53356	-1.3438
50109486	chr12:50109486:C:T	1.61368e-06	8.39603	-1.35376
50109495	chr12:50109495:G:A	5.87848e-10	-1.95781e-10	-0.875282
50110384	chr12:50110384:C:T	3.7945e-10	-1.95781e-10	-1.31303
50110804	chr12:50110804:GGGA:G	2.44817e-10	-1.75124	-3.80397e-10
50110850	chr12:50110850:G:A	3.81903e-10	-1.95781e-10	-1.30658
50112057	chr12:50112057:T:C	1.37162e-08	-1.95781e-10	2.27458
50112104	chr12:50112104:A:C	6.14632e-09	-1.95781e-10	1.47186
50112186	chr12:50112186:G:A	3.29321e-10	-1.45472	-3.80397e-10
50112393	chr12:50112393:C:T	4.04876e-10	-1.95781e-10	-1.24817
50112702	chr12:50112702:T:C	6.00764e-10	-1.95781e-10	-0.853549
50113021	chr12:50113021:G:T	3.51403e-10	-1.95781e-10	-1.38982
50113033	chr12:50113033:G:T	2.38993e-09	0.910998	-0.383728
50113036	chr12:50113036:G:T	6.91348e-10	-1.95781e-10	-0.713107
50113331	chr12:50113331:T:C	5.34755e-10	-0.969942	-3.80397e-10
50113396	chr12:50113396:C:T	1.12192e-08	2.01493	0.0587061
50113460	chr12:50113460:C:T	1.03009e-09	1.06516	-1.37951
50113656	chr12:50113656:G:A	1.55385e-09	-1.95781e-10	0.0967381
50113926	chr12:50113926:C:T	1.343e-09	0.206414	-0.255503
50115239	chr12:50115239:G:A	1.32105e-09	-1.95781e-10	-0.0655721
50115800	chr12:50115800:C:A	4.8167e-10	0.283085	-1.35758
50116154	chr12:50116154:A:G	1.35402e-06	8.11702	-1.25019
50116186	chr12:50116186:A:G	5.68372e-10	-1.95781e-10	-0.908974
50116249	chr12:50116249:C:T	3.76347e-10	-1.95781e-10	-1.32124
50116994	chr12:50116994:C:T	1.51577e-09	0.214039	-0.14211
50117164	chr12:50117164:C:A	1.04744e-08	0.223649	1.78129
50117318	chr12:50117318:G:A	4.13689e-10	-1.95781e-10	-1.22664
50117625	chr12:50117625:T:C	1.5071e-06	8.20928	-1.23533
50118065	chr12:50118065:G:A	4.13848e-09	1.38521	-0.308879
50118269	chr12:50118269:ACTCCTGACCTCAGGTGATCCACC:A	1.23279e-09	1.22912	-1.36384
50118417	chr12:50118417:T:C	1.2656e-09	1.26314	-1.37159
50118510	chr12:50118510:G:A	8.49053e-10	0.869634	-1.37726
50118583	chr12:50118583:C:T	3.50569e-10	-1.95781e-10	-1.39219
50118834	chr12:50118834:T:C	1.52405e-09	-1.95781e-10	0.077374
50118849	chr12:50118849:T:C	1.37093e-08	0.321234	1.95285
50119192	chr12:50119192:G:A	1.30407e-08	0.262424	1.96165
50119736	chr12:50119736:G:T	1.35579e-08	0.308331	1.95464
50119904	chr12:50119904:C:T	5.17708e-10	0.327243	-1.32958
50120299	chr12:50120299:C:G	3.99121e-10	-1.95781e-10	-1.26249
50120310	chr12:50120310:C:T	5.21512e-09	-1.95781e-10	1.30757
50120407	chr12:50120407:A:G	4.79837e-10	-1.95781e-10	-1.0783
50120582	chr12:50120582:G:A	5.2708e-10	0.347036	-1.33143
50120695	chr12:50120695:A:G	1.23944e-09	1.24732	-1.37665
50121147	chr12:50121147:C:T	3.51949e-10	-1.95781e-10	-1.38827
50121982	chr12:50121982:T:C	6.12378e-10	0.389879	-1.22428
50122025	chr12:50122025:C:T	7.87716e-10	0.750077	-1.33269
50122045	chr12:50122045:G:A	9.69469e-09	0.101583	1.826
50122053	chr12:50122053:C:T	3.65637e-10	-1.95781e-10	-1.35011
50122642	chr12:50122642:C:A	6.82641e-10	-1.95781e-10	-0.725782
50122665	chr12:50122665:G:A	5.85938e-10	-1.95781e-10	-0.878537
50122815	chr12:50122815:C:T	3.51796e-10	-1.95781e-10	-1.3887
50122914	chr12:50122914:T:C	6.88906e-10	-1.95781e-10	-0.716646
50122965	chr12:50122965:T:C	1.4291e-09	1.26466	-1.25161
50123170	chr12:50123170:T:C	3.94936e-10	-1.95781e-10	-1.27303
50123299	chr12:50123299:A:G	1.30347e-09	-1.95781e-10	-0.0789623
50123717	chr12:50123717:G:A	1.70203e-08	-1.95781e-10	2.49041
50123912	chr12:50123912:C:T	3.50821e-10	-1.95781e-10	-1.39147
50124034	chr12:50124034:G:T	3.5056e-10	-1.95781e-10	-1.39222
50124070	chr12:50124070:C:G	7.2202e-10	-1.95781e-10	-0.669698
50124258	chr12:50124258:AC:A	4.50058e-09	1.16021	-3.80397e-10
50125143	chr12:50125143:C:T	1.25883e-06	8.04468	-1.25073
50126578	chr12:50126578:C:T	1.59827e-08	-1.95781e-10	2.42751
50126840	chr12:50126840:A:AG	1.03387e-06	7.8478	-1.25073
50126893	chr12:50126893:G:A	1.1874e-09	0.351326	-0.523553
50127058	chr12:50127058:G:A	8.55153e-10	0.863668	-1.36414
50127211	chr12:50127211:T:C	4.36218e-10	-1.95781e-10	-1.17361
50127593	chr12:50127593:G:A	2.73903e-10	-1.63898	-3.80397e-10
50127739	chr12:50127739:C:T	4.0954e-10	-1.95781e-10	-1.23672
50128593	chr12:50128593:C:G	1.2061e-09	0.586756	-0.743363
50128658	chr12:50128658:G:A	6.85574e-10	-1.95781e-10	-0.721494
50129692	chr12:50129692:A:ATT	2.22615e-08	-1.95781e-10	2.75887
50129746	chr12:50129746:T:C	4.15072e-10	-1.95781e-10	-1.2233
50130256	chr12:50130256:A:G	3.79492e-10	-1.95781e-10	-1.31292
50130308	chr12:50130308:C:T	3.56721e-10	-1.95781e-10	-1.3748
50130356	chr12:50130356:A:C	2.60128e-10	-1.69058	-3.80397e-10
50130486	chr12:50130486:G:T	5.73059e-10	-1.95781e-10	-0.900763
50131254	chr12:50131254:T:A	9.74187e-10	-1.95781e-10	-0.370147
50131286	chr12:50131286:C:T	3.6318e-10	-1.95781e-10	-1.35685
50131485	chr12:50131485:G:A	5.41757e-10	-1.95781e-10	-0.956932
50132004	chr12:50132004:C:T	1.59273e-08	0.235225	2.18881
50132007	chr12:50132007:A:C	5.39328e-10	-1.95781e-10	-0.961427
50132210	chr12:50132210:A:G	6.92409e-10	-1.95781e-10	-0.711574
50132378	chr12:50132378:G:A	1.4554e-09	-1.95781e-10	0.0312883
50132642	chr12:50132642:T:TTGATTATAGC	6.48173e-09	-1.95781e-10	1.52499
50132708	chr12:50132708:A:AGAGTGT	8.51231e-10	0.866861	-1.37193
50132763	chr12:50132763:A:G	7.15278e-09	-1.95781e-10	1.62351
50132773	chr12:50132773:A:T	4.10399e-10	-1.23462	-3.80397e-10
50133144	chr12:50133144:T:C	5.66581e-10	-1.95781e-10	-0.912131
50133312	chr12:50133312:G:A	3.56825e-10	-1.95781e-10	-1.37451
50133440	chr12:50133440:T:TG	3.5056e-10	-1.95781e-10	-1.39222
50134134	chr12:50134134:G:A	3.76661e-10	-1.95781e-10	-1.3204
50134294	chr12:50134294:C:CCTT	2.57192e-06	8.79778	-1.28937
50134903	chr12:50134903:GA:G	1.75003e-09	1.58032	-1.36468
50135047	chr12:50135047:G:A	3.50942e-10	-1.95781e-10	-1.39113
50135531	chr12:50135531:C:T	1.89078e-08	0.119042	2.47654
50135953	chr12:50135953:G:A	1.78405e-08	0.0332665	2.50421
50136153	chr12:50136153:A:G	1.29641e-06	8.11418	-1.29082
50136445	chr12:50136445:C:G	4.98426e-10	-1.95781e-10	-1.0403
50137053	chr12:50137053:T:A	5.34646e-10	-1.95781e-10	-0.970145
50138409	chr12:50138409:A:AC	4.63988e-10	-1.95781e-10	-1.11189
50139645	chr12:50139645:T:G	2.45633e-08	-1.95781e-10	2.85726
50140376	chr12:50140376:A:C	2.915e-09	2.01535	-1.28948
50140623	chr12:50140623:C:T	3.7618e-10	-1.95781e-10	-1.32168
50140818	chr12:50140818:A:G	1.31814e-09	-1.95781e-10	-0.0677754
50141059	chr12:50141059:T:A	1.96578e-09	1.67193	-1.34004
50141207	chr12:50141207:C:T	1.38908e-08	-0.117483	2.40472
50141695	chr12:50141695:T:G	1.29998e-09	-1.95781e-10	-0.0816434
50141832	chr12:50141832:G:A	1.1766e-09	-1.95781e-10	-0.181371
50141833	chr12:50141833:G:A	6.29237e-09	-1.95781e-10	1.49534
50141927	chr12:50141927:A:G	2.03374e-09	1.70044	-1.33456
50142172	chr12:50142172:C:T	1.31457e-09	1.31179	-1.38227
50142807	chr12:50142807:A:G	6.54166e-10	-1.95781e-10	-0.768389
50143274	chr12:50143274:G:A	3.87581e-10	-1.95781e-10	-1.29183
50143404	chr12:50143404:C:CTTG	7.06725e-09	2.19158	-0.580106
50143601	chr12:50143601:A:G	6.37328e-10	-1.95781e-10	-0.794466
50144032	chr12:50144032:A:G	7.75471e-06	9.94882	-1.33675
50144093	chr12:50144093:A:T	3.5186e-10	-1.95781e-10	-1.38852
50144638	chr12:50144638:C:A	1.21251e-09	-1.95781e-10	-0.151299
50144842	chr12:50144842:A:G	3.16232e-09	1.83207	-1.02476
50145011	chr12:50145011:G:A	5.90646e-10	-1.95781e-10	-0.870534
50145358	chr12:50145358:CACTAGGAAAACTCTATATTGCCACTTTCAGG:C	3.90717e-10	-1.95781e-10	-1.28377
50145483	chr12:50145483:T:G	5.70938e-10	-1.95781e-10	-0.904471
50145636	chr12:50145636:T:G	1.28088e-07	1.62909	2.87963
50145806	chr12:50145806:C:T	2.99944e-10	-1.54815	-3.80397e-10
50145828	chr12:50145828:A:G	1.95826e-06	8.53332	-1.29751
50145981	chr12:50145981:G:C	4.07465e-09	2.09096	-1.03017
50146579	chr12:50146579:G:A	4.78918e-10	-1.95781e-10	-1.08022
50146864	chr12:50146864:AAG:A	1.35244e-08	-1.95781e-10	2.2605
50146917	chr12:50146917:C:A	1.2429e-09	-1.95781e-10	-0.126549
50146942	chr12:50146942:T:G	9.66827e-10	-1.95781e-10	-0.377731
50147087	chr12:50147087:T:C	3.49945e-06	9.16388	-1.34752
50147344	chr12:50147344:A:G	3.74768e-08	0.663212	2.61651
50147882	chr12:50147882:A:G	3.59697e-10	-1.95781e-10	-1.36649
50148027	chr12:50148027:G:A	3.85773e-09	2.04392	-1.03784
50148214	chr12:50148214:G:A	5.48383e-10	-0.944777	-3.80397e-10
50148575	chr12:50148575:C:T	3.77411e-10	-1.95781e-10	-1.31842
50148617	chr12:50148617:C:T	4.7385e-09	-1.95781e-10	1.21172
50148646	chr12:50148646:C:T	4.20574e-10	-1.95781e-10	-1.21013
50148830	chr12:50148830:G:A	3.55664e-10	-1.95781e-10	-1.37776
50149418	chr12:50149418:A:G	4.61246e-06	9.40765	-1.31513
50149465	chr12:50149465:T:C	1.12767e-09	-1.95781e-10	-0.223845
50149639	chr12:50149639:T:C	2.06897e-09	1.40735	-1.0243
50150185	chr12:50150185:C:A	3.53863e-10	-1.95781e-10	-1.38284
50150189	chr12:50150189:G:A	5.52574e-10	-1.95781e-10	-0.937164
50150508	chr12:50150508:T:C	3.5491e-10	-1.95781e-10	-1.37989
50150858	chr12:50150858:T:C	3.39563e-10	-1.42409	-3.80397e-10
50151097	chr12:50151097:AT:A	4.22954e-10	-1.95781e-10	-1.20449
50151904	chr12:50151904:C:T	3.77429e-10	-1.95781e-10	-1.31837
50152046	chr12:50152046:C:T	2.26341e-10	-1.82971	-3.80397e-10
50152084	chr12:50152084:G:A	4.22106e-10	-1.95781e-10	-1.20649
50152363	chr12:50152363:A:G	4.46592e-09	-1.95781e-10	1.15248
50152460	chr12:50152460:G:A	5.45678e-10	-1.95781e-10	-0.949722
50152927	chr12:50152927:A:G	2.39038e-09	0.629428	-0.101973
50153745	chr12:50153745:A:G	2.72756e-09	1.91702	-1.25761
50153789	chr12:50153789:C:T	4.15627e-10	-1.95781e-10	-1.22196
50153917	chr12:50153917:G:T	5.53058e-10	-1.95781e-10	-0.936288
50155230	chr12:50155230:A:T	5.39677e-10	-1.95781e-10	-0.960781
50155289	chr12:50155289:A:T	3.54279e-10	-1.95781e-10	-1.38167
50155433	chr12:50155433:G:A	7.00807e-10	-1.95781e-10	-0.699518
50156261	chr12:50156261:G:A	6.21769e-09	1.92949	-0.446086
50156286	chr12:50156286:C:T	6.74538e-09	-1.95781e-10	1.56486
50156600	chr12:50156600:A:T	4.82275e-06	9.51484	-1.37773
50156757	chr12:50156757:G:A	2.29144e-10	-1.8174	-3.80397e-10
50156760	chr12:50156760:G:A	5.14475e-09	1.73653	-0.44255
50157165	chr12:50157165:G:A	4.68063e-06	9.41997	-1.31278
50157559	chr12:50157559:C:G	7.22224e-10	-1.95781e-10	-0.669416
50157760	chr12:50157760:C:A	3.28641e-09	1.85107	-1.00527
50158606	chr12:50158606:T:C	3.5489e-10	-1.95781e-10	-1.37994
50159101	chr12:50159101:C:T	7.38637e-09	-1.95781e-10	1.65564
50159214	chr12:50159214:A:G	4.64819e-08	0.817813	2.67725
50159419	chr12:50159419:C:T	3.90185e-06	9.20674	-1.28153
50159555	chr12:50159555:T:C	2.20517e-08	-1.95781e-10	2.7494
50160070	chr12:50160070:C:T	3.75567e-10	-1.95781e-10	-1.32331
50160479	chr12:50160479:TG:T	1.26936e-09	-1.95781e-10	-0.105483
50160562	chr12:50160562:C:T	1.11322e-09	-1.95781e-10	-0.23674
50160799	chr12:50160799:C:T	3.86988e-10	-1.95781e-10	-1.29336
50161184	chr12:50161184:G:T	3.87052e-09	1.5697	-0.560309
50161229	chr12:50161229:A:G	3.87057e-10	-1.95781e-10	-1.29318
50161916	chr12:50161916:C:T	3.76343e-10	-1.95781e-10	-1.32125
50162156	chr12:50162156:A:G	1.60039e-09	0.547518	-0.421265
50162846	chr12:50162846:C:T	3.54115e-10	-1.95781e-10	-1.38213
50162850	chr12:50162850:C:T	3.90901e-09	1.46875	-0.449466
50162999	chr12:50162999:A:G	3.84738e-06	9.22574	-1.31459
50163022	chr12:50163022:C:T	4.72548e-10	-1.09361	-3.80397e-10
50163027	chr12:50163027:T:C	9.12826e-09	-1.95781e-10	1.86738
50163614	chr12:50163614:T:C	3.72481e-10	-1.95781e-10	-1.33156
50164357	chr12:50164357:C:T	4.23039e-10	-0.21587	-0.988416
50164868	chr12:50164868:C:T	9.60916e-10	-1.95781e-10	-0.383864
50165169	chr12:50165169:C:T	4.96897e-10	-1.95781e-10	-1.04337
50165191	chr12:50165191:A:G	3.2832e-06	9.09217	-1.33959
50165345	chr12:50165345:A:G	6.19512e-08	1.06869	2.71366
50166635	chr12:50166635:TC:T	3.53922e-10	-1.95781e-10	-1.38267
50166720	chr12:50166720:T:C	4.19711e-10	-1.95781e-10	-1.21218
50167136	chr12:50167136:C:T	3.65901e-10	-1.95781e-10	-1.34939
50167303	chr12:50167303:G:A	5.00413e-10	-1.95781e-10	-1.03632
50167460	chr12:50167460:G:A	5.83839e-10	-1.95781e-10	-0.882125
50167576	chr12:50167576:G:C	6.07483e-10	0.437205	-1.27963
50167690	chr12:50167690:A:T	3.79603e-10	-1.95781e-10	-1.31263
50167754	chr12:50167754:C:T	1.16928e-09	-1.95781e-10	-0.187608
50167833	chr12:50167833:C:G	5.65138e-08	-1.95781e-10	3.69049
50168117	chr12:50168117:G:A	3.65171e-10	-1.95781e-10	-1.35138
50168215	chr12:50168215:A:G	9.23278e-06	8.96254	-0.176021
50168310	chr12:50168310:T:C	5.69715e-10	-1.95781e-10	-0.906614
50168581	chr12:50168581:G:A	3.64799e-10	-1.95781e-10	-1.3524
50168897	chr12:50168897:G:A	4.71417e-10	-1.95781e-10	-1.09601
50169220	chr12:50169220:G:A	7.84066e-09	-1.95781e-10	1.71533
50169271	chr12:50169271:C:T	4.04217e-10	-1.95781e-10	-1.2498
50169483	chr12:50169483:CA:C	3.79465e-10	-1.95781e-10	-1.31299
50170107	chr12:50170107:T:C	1.00122e-06	7.06001	-0.49503
50170167	chr12:50170167:G:C	3.58735e-10	-1.95781e-10	-1.36917
50170757	chr12:50170757:T:G	6.51131e-10	-1.95781e-10	-0.77304
50170765	chr12:50170765:G:T	2.01246e-09	-1.95781e-10	0.355363
50170828	chr12:50170828:G:A	8.85723e-09	-1.95781e-10	1.83724
50171015	chr12:50171015:C:T	3.53665e-10	-1.95781e-10	-1.3834
50171512	chr12:50171512:C:T	8.8635e-10	-1.95781e-10	-0.464639
50171620	chr12:50171620:C:T	4.76269e-10	-1.95781e-10	-1.08577
50172875	chr12:50172875:C:T	1.47188e-09	-1.95781e-10	0.0425426
50173433	chr12:50173433:A:C	5.07737e-09	1.2808	-3.80397e-10
50174017	chr12:50174017:A:T	5.06518e-10	-1.95781e-10	-1.02419
50174482	chr12:50174482:G:T	4.71753e-07	7.20421	-1.39176
50174769	chr12:50174769:C:T	4.44614e-09	-1.95781e-10	1.14804
50175101	chr12:50175101:C:T	4.06978e-10	-1.95781e-10	-1.24299
50175137	chr12:50175137:G:A	8.96278e-10	-1.95781e-10	-0.4535
50175593	chr12:50175593:A:AT	3.96544e-09	-1.95781e-10	1.03362
50175979	chr12:50175979:A:G	4.10422e-10	-1.95781e-10	-1.23457
50176117	chr12:50176117:A:AATTAGTGTCTC	4.0276e-10	-1.95781e-10	-1.25341
50176315	chr12:50176315:C:T	3.75829e-10	-1.95781e-10	-1.32262
50176736	chr12:50176736:G:A	9.88065e-08	1.64417	2.60499
50176884	chr12:50176884:ATGTGTTTTT:A	2.31105e-10	-1.80888	-3.80397e-10
50177286	chr12:50177286:G:A	4.47891e-10	-1.95781e-10	-1.1472
50178467	chr12:50178467:A:G	3.50996e-10	-1.95781e-10	-1.39098
50178592	chr12:50178592:T:A	3.97422e-10	-1.95781e-10	-1.26675
50178866	chr12:50178866:C:T	4.94541e-10	-1.95781e-10	-1.04812
50179044	chr12:50179044:T:C	4.21347e-06	9.36723	-1.36519
50179254	chr12:50179254:A:G	3.93799e-06	9.31165	-1.37722
50179330	chr12:50179330:C:T	3.50595e-10	-1.95781e-10	-1.39212
50179565	chr12:50179565:G:A	4.19334e-10	-1.95781e-10	-1.21308
50179650	chr12:50179650:G:C	2.92002e-08	0.393833	2.63635
50179723	chr12:50179723:A:C	4.07217e-07	2.8025	2.86286
50180278	chr12:50180278:C:T	3.67539e-10	-1.95781e-10	-1.34492
50180528	chr12:50180528:T:C	4.71046e-06	9.36174	-1.24819
50180980	chr12:50180980:C:T	1.05876e-07	1.48841	2.82986
50181485	chr12:50181485:A:G	3.63142e-10	-1.95781e-10	-1.35696
50182074	chr12:50182074:C:T	3.61712e-10	-1.95781e-10	-1.3609
50182487	chr12:50182487:G:T	3.9643e-10	-1.95781e-10	-1.26925
50182533	chr12:50182533:G:C	8.46462e-06	9.26397	-0.56431
50183040	chr12:50183040:A:G	3.64898e-10	-1.95781e-10	-1.35213
50183067	chr12:50183067:T:C	1.45578e-09	-1.95781e-10	0.0315456
50183103	chr12:50183103:G:A	4.12439e-10	-1.95781e-10	-1.22966
50183134	chr12:50183134:A:G	3.36098e-06	9.05614	-1.28015
50183159	chr12:50183159:G:A	3.53335e-10	-1.95781e-10	-1.38433
50184275	chr12:50184275:A:G	3.50865e-10	-1.95781e-10	-1.39135
50184893	chr12:50184893:G:A	1.86713e-08	-1.95781e-10	2.58299
50184922	chr12:50184922:T:G	1.85046e-07	1.40046	3.47615
50185615	chr12:50185615:C:T	1.83159e-10	-1.06981	-0.971582
50185849	chr12:50185849:T:G	9.66284e-10	-1.95781e-10	-0.378293
50186109	chr12:50186109:C:T	3.65029e-10	-1.95781e-10	-1.35177
50186509	chr12:50186509:G:A	2.94493e-10	-1.5665	-3.80397e-10
50186613	chr12:50186613:A:C	5.6763e-10	-0.91028	-3.80397e-10
50187110	chr12:50187110:G:A	9.42544e-09	-1.95781e-10	1.89942
50187707	chr12:50187707:C:T	1.2399e-06	4.39447	2.38431
50187805	chr12:50187805:T:C	3.64454e-10	-1.95781e-10	-1.35335
50187864	chr12:50187864:T:C	3.58477e-05	11.4609	-1.31783
50188188	chr12:50188188:A:G	3.8493e-10	-1.95781e-10	-1.29869
50189367	chr12:50189367:A:G	9.98234e-07	4.47154	2.09045
50189421	chr12:50189421:C:T	1.39796e-06	4.51893	2.37984
50189574	chr12:50189574:G:A	3.69854e-10	-1.95781e-10	-1.33864
50190089	chr12:50190089:C:T	9.34419e-10	-0.197818	-0.214007
50190110	chr12:50190110:C:T	4.1514e-10	-1.95781e-10	-1.22314
50190584	chr12:50190584:T:A	3.94854e-10	-1.95781e-10	-1.27323
50190605	chr12:50190605:C:A	1.99592e-09	-1.95781e-10	0.347112
50191365	chr12:50191365:A:AAC	5.5315e-10	-1.95781e-10	-0.936121
50192318	chr12:50192318:G:C	3.95369e-10	-1.95781e-10	-1.27193
50192803	chr12:50192803:A:G	5.73297e-10	-1.95781e-10	-0.900347
50192844	chr12:50192844:G:A	2.4053e-06	8.64291	-1.20148
50193322	chr12:50193322:G:A	5.51382e-10	-1.95781e-10	-0.939323
50193941	chr12:50193941:C:T	6.96034e-10	-1.95781e-10	-0.706352
50194876	chr12:50194876:T:C	1.51944e-07	6.02972	-1.3502
50195410	chr12:50195410:C:T	6.74278e-10	-1.95781e-10	-0.738108
50195503	chr12:50195503:G:A	1.49072e-09	-1.95781e-10	0.0552659
50196053	chr12:50196053:G:A	8.97912e-10	-1.95781e-10	-0.451679
50196108	chr12:50196108:C:T	3.66599e-10	-1.95781e-10	-1.34748
50196243	chr12:50196243:C:T	3.58975e-10	-1.95781e-10	-1.3685
50196244	chr12:50196244:G:A	7.16411e-10	-1.95781e-10	-0.677497
50197674	chr12:50197674:C:T	7.70308e-10	-1.95781e-10	-0.60496
50198645	chr12:50198645:C:T	4.70056e-09	-1.95781e-10	1.20369
50198709	chr12:50198709:T:C	2.53465e-10	-1.71652	-3.80397e-10
50198830	chr12:50198830:A:T	1.8821e-07	4.23189	0.661668
50198879	chr12:50198879:C:T	4.10215e-10	-1.95781e-10	-1.23507
50199514	chr12:50199514:T:C	5.52279e-10	-0.937698	-3.80397e-10
50199671	chr12:50199671:G:A	7.94786e-09	-1.95781e-10	1.72891
50199755	chr12:50199755:T:G	6.99917e-10	-0.700788	-3.80397e-10
50200076	chr12:50200076:T:G	1.16059e-05	10.3205	-1.30526
50200084	chr12:50200084:G:A	3.95806e-06	4.86263	3.07689
50200360	chr12:50200360:C:T	2.67363e-10	-1.66314	-3.80397e-10
50200522	chr12:50200522:C:T	5.81238e-10	-1.95781e-10	-0.886591
50200959	chr12:50200959:A:G	4.91488e-10	-1.95781e-10	-1.05431
50201164	chr12:50201164:A:G	1.32822e-05	10.4701	-1.31992
50201480	chr12:50201480:A:T	2.29156e-07	4.24741	0.842994
50201662	chr12:50201662:T:C	1.10116e-05	10.281	-1.31827
50202616	chr12:50202616:T:C	2.59205e-09	-1.95781e-10	0.608452
50203054	chr12:50203054:G:C	5.21251e-10	-1.95781e-10	-0.99552
50203351	chr12:50203351:C:A	4.22973e-10	-1.95781e-10	-1.20444
50203357	chr12:50203357:C:T	2.89548e-09	-1.95781e-10	0.719156
50203789	chr12:50203789:T:C	3.47465e-09	-1.95781e-10	0.9015
50205246	chr12:50205246:T:C	5.75975e-10	-1.95781e-10	-0.895687
50205436	chr12:50205436:A:G	2.48185e-07	4.32713	0.843047
50205926	chr12:50205926:T:C	1.42595e-06	6.08366	0.834939
50207144	chr12:50207144:C:T	4.88532e-10	-1.95781e-10	-1.06035
50207372	chr12:50207372:C:T	2.98236e-10	-0.836892	-0.716973
50208158	chr12:50208158:G:T	2.49662e-07	4.33303	0.843084
50208213	chr12:50208213:C:T	1.54077e-09	0.0882837	-3.80397e-10
50208268	chr12:50208268:G:A	3.59892e-10	-1.95781e-10	-1.36595
50208512	chr12:50208512:T:A	4.37132e-06	4.81479	3.22404
50208695	chr12:50208695:T:C	4.90283e-09	-1.95781e-10	1.24582
50208792	chr12:50208792:G:A	5.0521e-09	-1.95781e-10	1.27581
50208951	chr12:50208951:G:A	3.33894e-06	4.62511	3.1443
50209119	chr12:50209119:G:A	2.27295e-10	-1.8255	-3.80397e-10
50209931	chr12:50209931:G:A	3.56791e-06	4.75559	3.08015
50210244	chr12:50210244:G:A	3.66508e-10	-1.95781e-10	-1.34773
50211445	chr12:50211445:T:C	6.24094e-07	7.30478	-1.21247
50211539	chr12:50211539:C:T	5.37657e-10	-0.96453	-3.80397e-10
50211562	chr12:50211562:T:C	3.5085e-10	-1.95781e-10	-1.39139
50211972	chr12:50211972:A:AC	2.59904e-07	4.38063	0.835683
50212077	chr12:50212077:A:C	8.01239e-10	-1.95781e-10	-0.565591
50212564	chr12:50212564:G:C	3.46201e-10	-1.40473	-3.80397e-10
50213930	chr12:50213930:C:A	3.41624e-09	-1.95781e-10	0.884546
50214526	chr12:50214526:T:C	4.73651e-10	-1.95781e-10	-1.09128
50215418	chr12:50215418:G:A	4.96006e-09	-1.95781e-10	1.25742
50215811	chr12:50215811:A:G	5.16406e-10	-1.95781e-10	-1.00486
50216190	chr12:50216190:C:T	3.65444e-10	-1.95781e-10	-1.35064
50216538	chr12:50216538:T:C	1.4009e-07	4.77474	-0.176456
50217193	chr12:50217193:C:T	4.01374e-06	4.86804	3.08544
50217363	chr12:50217363:C:T	3.60401e-10	-1.95781e-10	-1.36453
50217560	chr12:50217560:C:A	4.26607e-10	-1.95781e-10	-1.19589
50218050	chr12:50218050:G:A	4.79932e-07	7.09634	-1.26669
50218066	chr12:50218066:A:G	3.81132e-09	-1.95781e-10	0.99398
50218067	chr12:50218067:A:G	3.82318e-09	-1.95781e-10	0.997086
50218087	chr12:50218087:A:T	3.99985e-10	-1.95781e-10	-1.26032
50218671	chr12:50218671:C:T	6.66311e-10	-1.95781e-10	-0.749994
50218775	chr12:50218775:TAC:T	3.54843e-10	-1.95781e-10	-1.38008
50219210	chr12:50219210:G:A	5.99108e-09	-1.95781e-10	1.44628
50219504	chr12:50219504:A:C	4.01205e-10	-1.95781e-10	-1.25728
50219646	chr12:50219646:A:C	5.51309e-09	-1.95781e-10	1.36313
50219712	chr12:50219712:G:A	5.06465e-09	-1.95781e-10	1.27829
50219734	chr12:50219734:G:T	1.10027e-09	-1.95781e-10	-0.248437
50219865	chr12:50219865:T:C	3.86328e-10	-1.95781e-10	-1.29506
50219975	chr12:50219975:G:A	3.87625e-10	-1.95781e-10	-1.29171
50220779	chr12:50220779:C:CT	5.50605e-09	-1.95781e-10	1.36185
50220924	chr12:50220924:A:G	2.44543e-06	4.50607	2.95191
50221627	chr12:50221627:C:T	3.98714e-10	-1.95781e-10	-1.26351
50222563	chr12:50222563:A:G	2.69387e-06	4.38491	3.16983
50222892	chr12:50222892:G:C	6.76238e-10	-0.735205	-3.80397e-10
50223398	chr12:50223398:G:A	2.42209e-10	-1.76195	-3.80397e-10
50223549	chr12:50223549:G:A	1.18949e-09	-1.95781e-10	-0.170467
50223717	chr12:50223717:A:T	3.89009e-10	-1.95781e-10	-1.28815
50223857	chr12:50223857:G:A	9.23922e-10	-1.95781e-10	-0.423123
50225263	chr12:50225263:T:C	2.28847e-10	-1.8187	-3.80397e-10
50225446	chr12:50225446:T:C	5.19853e-09	-1.95781e-10	1.30438
50225835	chr12:50225835:T:C	2.26868e-07	4.07149	1.00889
50226607	chr12:50226607:G:A	3.89306e-10	-1.95781e-10	-1.28738
50226711	chr12:50226711:C:T	5.17719e-09	-1.95781e-10	1.30027
50226946	chr12:50226946:C:A	4.15755e-10	-1.95781e-10	-1.22165
50227364	chr12:50227364:G:A	8.64286e-10	0.493157	-0.983005
50227460	chr12:50227460:G:A	3.69614e-10	-1.95781e-10	-1.33929
50227520	chr12:50227520:G:T	3.95783e-10	-1.95781e-10	-1.27089
50228008	chr12:50228008:C:T	2.49975e-10	-1.01325	-0.717139
50228077	chr12:50228077:C:A	4.54242e-06	4.84285	3.23437
50228211	chr12:50228211:A:C	9.20859e-10	-1.95781e-10	-0.426443
50229390	chr12:50229390:C:T	2.56629e-07	4.19185	1.01179
50229875	chr12:50229875:G:A	2.43449e-07	4.14168	1.00924
50230470	chr12:50230470:GAAGA:G	5.41396e-10	-1.95781e-10	-0.9576
50230646	chr12:50230646:G:A	4.13439e-10	-1.95781e-10	-1.22724
50230711	chr12:50230711:G:C	3.5065e-10	-1.95781e-10	-1.39196
50230767	chr12:50230767:C:T	5.0265e-06	4.71996	3.45853
50231649	chr12:50231649:AT:A	9.3958e-10	-1.95781e-10	-0.406317
50232275	chr12:50232275:T:C	6.53982e-10	-1.95781e-10	-0.768671
50232282	chr12:50232282:A:T	4.28257e-06	4.74316	3.27515
50232344	chr12:50232344:G:A	3.55263e-10	-1.95781e-10	-1.37889
50232952	chr12:50232952:A:G	4.47377e-10	-1.95781e-10	-1.14835
50233567	chr12:50233567:C:T	2.26529e-09	-1.95781e-10	0.473708
50233871	chr12:50233871:C:T	5.01865e-07	7.10865	-1.23431
50234159	chr12:50234159:G:A	2.15796e-09	-1.95781e-10	0.425167
50234683	chr12:50234683:T:C	1.55695e-05	10.4847	-1.1756
50234816	chr12:50234816:C:A	9.36526e-10	-1.95781e-10	-0.409574
50234920	chr12:50234920:A:G	3.18241e-10	-1.48894	-3.80397e-10
50235127	chr12:50235127:T:C	1.12284e-07	4.50754	-0.1305
50235411	chr12:50235411:G:A	3.67936e-10	-1.95781e-10	-1.34384
50235829	chr12:50235829:G:A	2.34118e-07	4.1575	0.954335
50235882	chr12:50235882:C:T	1.20929e-09	-1.95781e-10	-0.153959
50236087	chr12:50236087:C:T	4.60526e-10	-1.95781e-10	-1.11938
50236100	chr12:50236100:G:A	4.28312e-10	-1.95781e-10	-1.1919
50237098	chr12:50237098:A:G	1.76064e-09	-1.95781e-10	0.221681
50237637	chr12:50237637:A:C	8.87336e-10	-1.95781e-10	-0.463527
50238086	chr12:50238086:T:C	3.94416e-10	-1.95781e-10	-1.27435
50239630	chr12:50239630:ACT:A	1.79913e-06	4.58695	2.56412
50239830	chr12:50239830:T:C	4.03489e-10	-1.95781e-10	-1.2516
50240052	chr12:50240052:ATAAC:A	5.71439e-11	-1.83209	-1.37409
50240269	chr12:50240269:A:C	3.81743e-10	-1.95781e-10	-1.307
50241304	chr12:50241304:C:G	8.30496e-10	-1.95781e-10	-0.529728
50242135	chr12:50242135:T:C	2.41739e-10	-1.76389	-3.80397e-10
50242347	chr12:50242347:T:G	9.30424e-10	-0.41611	-3.80397e-10
50242472	chr12:50242472:C:T	5.02408e-09	-1.95781e-10	1.27025
50242581	chr12:50242581:A:G	2.3555e-07	4.25195	0.865976
50242759	chr12:50242759:A:G	8.59488e-10	-1.95781e-10	-0.495413
50242761	chr12:50242761:G:A	4.41737e-10	-1.33072	0.169679
50242791	chr12:50242791:A:G	5.47716e-09	-1.95781e-10	1.35659
50243104	chr12:50243104:C:T	3.98662e-10	-1.95781e-10	-1.26364
50243157	chr12:50243157:T:C	3.54689e-06	4.72546	3.10437
50243168	chr12:50243168:C:T	3.51931e-10	-1.95781e-10	-1.38832
50243512	chr12:50243512:T:C	3.32622e-06	4.63867	3.12693
50243513	chr12:50243513:T:C	3.85423e-10	-1.95781e-10	-1.29741
50243780	chr12:50243780:T:C	3.98499e-10	-1.95781e-10	-1.26404
50243797	chr12:50243797:C:A	3.73851e-10	-1.95781e-10	-1.32789
50244464	chr12:50244464:C:G	3.67367e-10	-1.95781e-10	-1.34539
50244776	chr12:50244776:G:T	5.30688e-09	-1.95781e-10	1.32501
50245027	chr12:50245027:T:C	1.37356e-05	10.5326	-1.3489
50245175	chr12:50245175:G:T	6.5042e-10	-1.95781e-10	-0.774132
50245999	chr12:50245999:C:T	3.95915e-10	-0.655052	-0.615498
50246362	chr12:50246362:G:A	3.95932e-10	-1.95781e-10	-1.27051
50246421	chr12:50246421:C:T	4.74456e-09	-1.95781e-10	1.213
50247131	chr12:50247131:C:T	3.88609e-10	-1.95781e-10	-1.28918
50247174	chr12:50247174:C:T	5.75537e-09	-1.95781e-10	1.40614
50248051	chr12:50248051:C:T	2.24884e-10	-1.83616	-3.80397e-10
50248148	chr12:50248148:TA:T	4.07636e-10	-0.595736	-0.645639
50248410	chr12:50248410:ATAAC:A	5.06771e-10	-1.95781e-10	-1.02369
50248531	chr12:50248531:A:G	3.89143e-10	-0.672857	-0.614947
50250175	chr12:50250175:A:G	5.60932e-10	-0.502177	-0.419974
50250710	chr12:50250710:G:A	2.71317e-09	-1.95781e-10	0.654123
50251344	chr12:50251344:G:C	1.16518e-09	-0.191118	-3.80397e-10
50251688	chr12:50251688:G:A	4.4917e-10	-0.575514	-0.568836
50252959	chr12:50252959:A:G	2.47341e-10	-1.74098	-3.80397e-10
50252971	chr12:50252971:G:A	3.66649e-07	4.4707	1.08971
50253102	chr12:50253102:G:A	2.64863e-10	-1.67254	-3.80397e-10
50253183	chr12:50253183:CAT:C	3.91475e-10	-1.95781e-10	-1.28183
50253344	chr12:50253344:T:G	4.00696e-10	-1.95781e-10	-1.25855
50253441	chr12:50253441:C:T	5.74512e-06	4.97099	3.34112
50253821	chr12:50253821:T:C	3.60916e-10	-1.95781e-10	-1.36311
50253943	chr12:50253943:G:A	2.32119e-10	-1.8045	-3.80397e-10
50254787	chr12:50254787:C:T	5.65946e-10	-1.95781e-10	-0.913251
50254884	chr12:50254884:A:G	6.02164e-09	-1.95781e-10	1.45137
50254979	chr12:50254979:T:C	5.33211e-09	-1.95781e-10	1.32975
50255142	chr12:50255142:C:T	3.58694e-10	-1.95781e-10	-1.36928
50255177	chr12:50255177:A:G	6.63675e-06	5.10672	3.34966
50255395	chr12:50255395:G:GA	3.52619e-10	-1.95781e-10	-1.38636
50255435	chr12:50255435:G:A	4.14719e-10	-1.95781e-10	-1.22415
50256038	chr12:50256038:T:C	5.83509e-09	-1.95781e-10	1.41989
50256136	chr12:50256136:C:T	4.41025e-10	-0.543468	-0.619181
50256258	chr12:50256258:A:C	2.14798e-09	1.72641	-1.30588
50256274	chr12:50256274:T:C	7.91285e-07	7.63368	-1.30402
50256530	chr12:50256530:G:A	1.18144e-09	-1.95781e-10	-0.177264
50256781	chr12:50256781:G:A	5.82306e-06	5.02779	3.2978
50256968	chr12:50256968:C:T	1.18492e-09	-1.95781e-10	-0.174322
50257206	chr12:50257206:A:G	4.12363e-10	-1.95781e-10	-1.22985
50257673	chr12:50257673:T:A	7.50268e-06	5.08598	3.49304
50258450	chr12:50258450:G:A	2.27028e-10	-1.82668	-3.80397e-10
50258497	chr12:50258497:G:A	5.95563e-07	7.27294	-1.22743
50258743	chr12:50258743:C:G	2.99394e-07	6.56495	-1.20718
50258760	chr12:50258760:G:A	1.59652e-09	0.12383	-3.80397e-10
50258786	chr12:50258786:C:T	4.8776e-07	7.0752	-1.22937
50258796	chr12:50258796:C:T	5.6737e-09	-1.95781e-10	1.39185
50259146	chr12:50259146:T:C	5.7884e-06	5.01009	3.30953
50260151	chr12:50260151:T:C	7.22497e-06	5.05498	3.48632
50260304	chr12:50260304:T:C	3.50657e-10	-1.95781e-10	-1.39194
50260445	chr12:50260445:A:T	5.80476e-09	-1.95781e-10	1.41468
50260878	chr12:50260878:T:G	3.6166e-10	-1.95781e-10	-1.36105
50261054	chr12:50261054:T:A	1.83239e-07	-1.95781e-10	4.86679
50261586	chr12:50261586:A:G	3.50635e-10	-1.95781e-10	-1.39201
50261621	chr12:50261621:G:T	5.4538e-10	-1.95781e-10	-0.950267
50261852	chr12:50261852:T:C	3.60591e-10	-1.95781e-10	-1.36401
50262538	chr12:50262538:C:A	3.62549e-10	-1.95781e-10	-1.35859
50262735	chr12:50262735:C:T	4.76637e-07	7.11969	-1.29693
50263075	chr12:50263075:C:T	1.15319e-09	-1.95781e-10	-0.201467
50263260	chr12:50263260:G:A	3.58746e-10	-1.95781e-10	-1.36914
50263495	chr12:50263495:T:C	5.5808e-09	-1.95781e-10	1.37534
50263546	chr12:50263546:T:C	4.69193e-10	-1.95781e-10	-1.10074
50263671	chr12:50263671:C:T	4.02233e-10	-1.95781e-10	-1.25472
50263939	chr12:50263939:C:T	3.50836e-10	-1.95781e-10	-1.39143
50263949	chr12:50263949:C:G	3.41893e-07	4.38641	1.1041
50267666	chr12:50267666:C:T	5.93279e-09	-1.95781e-10	1.4365
50267870	chr12:50267870:G:C	3.98828e-10	-1.95781e-10	-1.26322
50267971	chr12:50267971:C:T	3.90988e-10	-1.95781e-10	-1.28307
50267972	chr12:50267972:G:A	3.6883e-10	-0.523513	-0.817901
50268654	chr12:50268654:G:A	2.3765e-10	-1.34076	-0.440196
50268907	chr12:50268907:C:T	5.27236e-09	-1.95781e-10	1.31848
50269603	chr12:50269603:G:A	3.30712e-10	-1.54796	0.097458
50269892	chr12:50269892:C:G	3.56991e-10	-1.95781e-10	-1.37404
50270073	chr12:50270073:A:G	5.18062e-06	4.97829	3.23039
50270454	chr12:50270454:AG:A	5.80482e-09	-1.95781e-10	1.41469
50270915	chr12:50270915:ACC:A	3.93791e-10	-1.95781e-10	-1.27593
50271139	chr12:50271139:C:T	4.79866e-09	-1.95781e-10	1.22434
50271376	chr12:50271376:G:T	3.60379e-10	-1.95781e-10	-1.36459
50271444	chr12:50271444:T:C	5.57385e-06	5.06712	3.21473
50271691	chr12:50271691:G:A	8.73208e-10	-0.479577	-3.80397e-10
50272163	chr12:50272163:G:T	3.47571e-07	4.49308	1.0139
50272907	chr12:50272907:G:A	1.26017e-09	-0.112747	-3.80397e-10
50273699	chr12:50273699:C:T	4.26375e-10	-1.95781e-10	-1.19643
50273933	chr12:50273933:C:T	3.59217e-10	-1.95781e-10	-1.36782
50274361	chr12:50274361:G:A	5.81359e-06	5.07326	3.2507
50274755	chr12:50274755:C:T	6.01838e-06	5.09338	3.2652
50274971	chr12:50274971:T:C	1.24406e-08	-1.95781e-10	2.17697
50275008	chr12:50275008:C:A	6.87704e-09	-1.95781e-10	1.58419
50275366	chr12:50275366:A:C	3.62376e-10	-1.95781e-10	-1.35907
50276422	chr12:50276422:T:C	1.20217e-09	-1.95781e-10	-0.159867
50277025	chr12:50277025:TAGA:T	8.22282e-10	-0.539668	-3.80397e-10
50277587	chr12:50277587:T:C	2.98002e-07	4.42379	0.929314
50278094	chr12:50278094:G:T	4.78091e-10	-1.08195	-3.80397e-10
50278186	chr12:50278186:C:T	3.92366e-10	-1.95781e-10	-1.27956
50278377	chr12:50278377:G:A	3.55826e-10	-1.95781e-10	-1.37731
50279047	chr12:50279047:C:T	3.51013e-10	-1.95781e-10	-1.39093
50279200	chr12:50279200:T:G	7.61348e-10	-1.95781e-10	-0.61666
50279489	chr12:50279489:G:C	7.19043e-10	-1.95781e-10	-0.673829
50279701	chr12:50279701:G:A	2.8179e-05	10.9944	-1.0921
50279739	chr12:50279739:C:T	5.72893e-09	-1.95781e-10	1.40153
50280266	chr12:50280266:C:T	2.08255e-06	4.9024	2.39495
50280954	chr12:50280954:C:G	3.50559e-10	-1.95781e-10	-1.39222
50280970	chr12:50280970:C:T	4.86914e-06	4.8735	3.27318
50281281	chr12:50281281:T:C	4.23974e-10	-1.95781e-10	-1.20208
50281597	chr12:50281597:TAAC:T	1.19238e-09	-1.95781e-10	-0.168043
50282555	chr12:50282555:G:A	3.97644e-10	-1.95781e-10	-1.26619
50283317	chr12:50283317:C:A	3.2722e-10	-0.749904	-0.711214
50283723	chr12:50283723:T:C	8.97223e-08	4.42045	-0.267721
50283850	chr12:50283850:A:G	1.18158e-09	-1.95781e-10	-0.177146
50284052	chr12:50284052:G:A	3.93665e-10	-1.95781e-10	-1.27625
50284310	chr12:50284310:C:T	2.62931e-10	-1.67986	-3.80397e-10
50284576	chr12:50284576:G:A	5.85578e-06	5.09786	3.23333
50284851	chr12:50284851:G:C	3.43703e-07	4.45517	1.04062
50285539	chr12:50285539:T:A	9.38181e-10	-1.95781e-10	-0.407808
50285635	chr12:50285635:T:C	2.35475e-09	1.90437	-1.39193
50285827	chr12:50285827:C:G	5.802e-06	5.13333	3.18863
50286187	chr12:50286187:C:T	9.8436e-10	-1.95781e-10	-0.359759
50286195	chr12:50286195:C:T	1.14318e-08	-1.95781e-10	2.09241
50286339	chr12:50286339:G:A	6.41477e-06	5.16951	3.25285
50286793	chr12:50286793:A:G	7.01468e-07	4.41291	1.79627
50287254	chr12:50287254:G:A	3.83359e-10	-1.95781e-10	-1.30278
50287493	chr12:50287493:T:C	1.10877e-08	-1.95781e-10	2.06184
50287540	chr12:50287540:G:C	7.53516e-07	4.52944	1.75131
50287756	chr12:50287756:C:T	3.37494e-06	5.14641	2.63372
50288042	chr12:50288042:A:G	8.54422e-10	-1.95781e-10	-0.501325
50288677	chr12:50288677:C:T	4.74027e-10	-1.95781e-10	-1.09049
50288749	chr12:50288749:C:T	1.26417e-09	-1.95781e-10	-0.109579
50288840	chr12:50288840:T:G	3.55758e-10	-1.95781e-10	-1.3775
50288898	chr12:50288898:C:T	5.61592e-10	-1.95781e-10	-0.920975
50288899	chr12:50288899:G:A	3.56189e-10	-1.95781e-10	-1.37629
50288934	chr12:50288934:A:G	1.07971e-08	-1.95781e-10	2.03528
50289621	chr12:50289621:G:A	9.63582e-10	-1.95781e-10	-0.381093
50289663	chr12:50289663:A:G	2.3617e-10	-1.7872	-3.80397e-10
50290017	chr12:50290017:A:G	3.62121e-10	-1.95781e-10	-1.35977
50290880	chr12:50290880:C:T	8.91729e-09	3.10172	-1.25773
50290923	chr12:50290923:C:A	3.83789e-10	-1.95781e-10	-1.30166
50291374	chr12:50291374:G:A	6.16992e-10	-0.826895	-3.80397e-10
50291379	chr12:50291379:T:C	3.55512e-10	-1.95781e-10	-1.37819
50291958	chr12:50291958:A:C	5.70294e-06	5.01516	3.28958
50291970	chr12:50291970:T:G	6.68936e-07	4.32068	1.84102
50292729	chr12:50292729:G:A	2.48501e-05	4.75952	5.01711
50293377	chr12:50293377:A:G	6.0357e-06	5.17627	3.18518
50293434	chr12:50293434:A:G	5.94896e-10	-1.95781e-10	-0.863364
50293494	chr12:50293494:C:T	4.24612e-10	-1.95781e-10	-1.20058
50293566	chr12:50293566:C:G	7.75383e-10	-1.95781e-10	-0.598393
50294029	chr12:50294029:C:T	3.80904e-10	-1.95781e-10	-1.3092
50294575	chr12:50294575:T:C	5.17521e-10	-1.95781e-10	-1.0027
50294980	chr12:50294980:A:G	3.62406e-10	-1.95781e-10	-1.35898
50295017	chr12:50295017:C:T	3.52691e-10	-1.95781e-10	-1.38616
50295296	chr12:50295296:C:T	8.96908e-09	-1.95781e-10	1.84979
50295317	chr12:50295317:G:A	1.03714e-08	-1.95781e-10	1.99505
50296017	chr12:50296017:G:T	1.20115e-09	-1.95781e-10	-0.160716
50296248	chr12:50296248:A:G	2.27143e-10	-1.82617	-3.80397e-10
50296671	chr12:50296671:T:C	7.34775e-07	4.48726	1.76831
50297443	chr12:50297443:C:T	3.55645e-10	-1.95781e-10	-1.37782
50297526	chr12:50297526:T:C	5.88992e-06	4.55121	3.7858
50297587	chr12:50297587:T:C	1.47289e-09	-1.95781e-10	0.043229
50297691	chr12:50297691:T:A	6.81157e-06	5.23807	3.24431
50297860	chr12:50297860:GA:G	3.80956e-10	-1.95781e-10	-1.30907
50298064	chr12:50298064:T:C	3.55314e-10	-1.95781e-10	-1.37875
50299343	chr12:50299343:A:G	5.27657e-10	-1.95781e-10	-0.983305
50299351	chr12:50299351:T:C	3.74624e-10	-1.95781e-10	-1.32583
50299583	chr12:50299583:G:A	5.66376e-07	4.24097	1.7543
50299923	chr12:50299923:G:C	8.35153e-10	-1.95781e-10	-0.524136
50299935	chr12:50299935:C:T	3.70663e-10	-1.95781e-10	-1.33646
50300064	chr12:50300064:C:T	1.05242e-09	-1.95781e-10	-0.292904
50300098	chr12:50300098:C:T	5.54363e-10	-1.95781e-10	-0.933931
50300163	chr12:50300163:C:T	3.07617e-09	-1.95781e-10	0.779689
50300232	chr12:50300232:G:A	3.62993e-10	-1.35737	-3.80397e-10
50300446	chr12:50300446:T:C	1.19524e-09	-1.95781e-10	-0.165645
50300580	chr12:50300580:A:G	7.48682e-06	5.24767	3.32924
50300841	chr12:50300841:G:A	9.24129e-09	3.13277	-1.25308
50300925	chr12:50300925:C:G	3.59537e-10	-1.95781e-10	-1.36693
50301588	chr12:50301588:A:T	4.98539e-10	-1.95781e-10	-1.04007
50302271	chr12:50302271:G:A	3.34434e-10	-1.43931	-3.80397e-10
50302373	chr12:50302373:G:A	1.18675e-09	-1.95781e-10	-0.172774
50302694	chr12:50302694:C:T	3.80573e-10	-1.95781e-10	-1.31007
50302740	chr12:50302740:C:G	4.19252e-10	-1.95781e-10	-1.21328
50302866	chr12:50302866:C:A	7.56167e-10	-1.95781e-10	-0.623489
50303368	chr12:50303368:C:G	5.21758e-10	-1.95781e-10	-0.994548
50303743	chr12:50303743:G:A	1.26314e-09	-0.110397	-3.80397e-10
50304122	chr12:50304122:A:G	4.93014e-06	4.95834	3.20079
50304221	chr12:50304221:C:T	3.65551e-10	-1.95781e-10	-1.35034
50304403	chr12:50304403:C:T	3.55635e-10	-1.95781e-10	-1.37785
50304974	chr12:50304974:A:G	7.79337e-10	-1.95781e-10	-0.593308
50305089	chr12:50305089:T:G	6.29012e-10	-1.95781e-10	-0.8076
50305257	chr12:50305257:T:C	6.15369e-10	-1.95781e-10	-0.829528
50305289	chr12:50305289:C:T	1.16668e-09	-1.95781e-10	-0.189832
50305712	chr12:50305712:C:T	3.0809e-06	6.33572	1.35326
50305838	chr12:50305838:C:T	2.27428e-10	-1.82492	-3.80397e-10
50306896	chr12:50306896:T:A	5.18281e-08	2.31647	1.28747
50307248	chr12:50307248:G:A	2.6221e-09	2.00172	-1.38174
50308088	chr12:50308088:G:A	1.08222e-08	-1.95781e-10	2.0376
50308229	chr12:50308229:AG:A	1.0697e-09	-1.95781e-10	-0.276613
50308320	chr12:50308320:T:C	3.60315e-10	-1.95781e-10	-1.36477
50308957	chr12:50308957:T:C	3.5659e-10	-1.95781e-10	-1.37516
50309553	chr12:50309553:G:A	3.98608e-10	-1.95781e-10	-1.26377
50309601	chr12:50309601:G:A	7.49682e-06	9.92888	-1.35064
50309704	chr12:50309704:C:G	1.85875e-10	-0.917441	-1.10924
50309841	chr12:50309841:G:A	5.5181e-10	-1.95781e-10	-0.938547
50311222	chr12:50311222:C:T	7.31749e-10	-1.95781e-10	-0.656313
50311403	chr12:50311403:C:T	1.1069e-08	-1.95781e-10	2.06015
50311458	chr12:50311458:T:C	1.19167e-09	-1.95781e-10	-0.168641
50311584	chr12:50311584:C:A	2.2532e-10	-1.83423	-3.80397e-10
50311810	chr12:50311810:T:C	3.9191e-10	-1.95781e-10	-1.28072
50311905	chr12:50311905:C:A	6.95929e-07	4.44763	1.75362
50311932	chr12:50311932:T:C	5.21095e-09	2.25859	-0.951823
50312089	chr12:50312089:T:C	7.2025e-06	5.28325	3.25494
50313589	chr12:50313589:C:T	3.54118e-10	-1.95781e-10	-1.38212
50313665	chr12:50313665:C:T	6.71688e-06	5.20452	3.26386
50314070	chr12:50314070:G:A	3.49735e-09	2.29929	-1.39128
50314103	chr12:50314103:G:A	6.74093e-06	5.15779	3.31417
50314242	chr12:50314242:C:T	1.09079e-09	-1.95781e-10	-0.25709
50314316	chr12:50314316:C:T	7.42848e-06	5.36431	3.20477
50314613	chr12:50314613:C:T	6.5481e-06	5.16285	3.28009
50315062	chr12:50315062:A:T	3.52188e-10	-1.95781e-10	-1.38759
50315233	chr12:50315233:A:G	3.79977e-10	-1.95781e-10	-1.31164
50315753	chr12:50315753:T:C	3.11022e-06	4.93484	2.76361
50316546	chr12:50316546:T:C	5.11878e-07	4.52399	1.3701
50316591	chr12:50316591:A:G	2.25871e-10	-1.83179	-3.80397e-10
50317037	chr12:50317037:G:A	1.13768e-09	-1.95781e-10	-0.215002
50318297	chr12:50318297:T:C	5.6694e-06	4.55647	3.74237
50318319	chr12:50318319:C:T	4.84414e-10	-1.16729	0.0984752
50318820	chr12:50318820:G:C	9.46099e-10	-1.95781e-10	-0.399403
50319308	chr12:50319308:G:C	5.38804e-06	5.06762	3.18033
50319311	chr12:50319311:G:A	6.29032e-06	5.15379	3.24898
50319514	chr12:50319514:G:A	2.90546e-09	2.11479	-1.39219
50319641	chr12:50319641:T:C	1.09022e-08	-1.95781e-10	2.04497
50319711	chr12:50319711:G:A	8.93954e-10	-1.95781e-10	-0.456097
50319715	chr12:50319715:T:C	8.94849e-07	4.5527	1.89996
50319720	chr12:50319720:A:G	3.84054e-10	-1.95781e-10	-1.30097
50319721	chr12:50319721:G:A	6.33228e-07	4.43671	1.67013
50319816	chr12:50319816:C:A	3.76413e-10	-1.95781e-10	-1.32106
50319935	chr12:50319935:G:A	1.17528e-09	-1.95781e-10	-0.182486
50320462	chr12:50320462:A:T	6.21925e-06	5.22826	3.16315
50320576	chr12:50320576:G:A	3.79214e-10	-1.95781e-10	-1.31365
50320595	chr12:50320595:A:G	4.02474e-10	-1.95781e-10	-1.25412
50321069	chr12:50321069:C:T	1.16093e-09	-1.95781e-10	-0.19477
50321419	chr12:50321419:T:C	1.38232e-09	-0.0202341	-3.80397e-10
50321469	chr12:50321469:G:T	6.12294e-07	7.36318	-1.28996
50321555	chr12:50321555:T:A	3.71551e-10	-1.95781e-10	-1.33407
50321708	chr12:50321708:C:T	3.80223e-10	-1.95781e-10	-1.31099
50322525	chr12:50322525:C:T	3.76031e-10	-1.95781e-10	-1.32208
50322669	chr12:50322669:A:G	2.63531e-09	2.01687	-1.39186
50323062	chr12:50323062:G:A	1.26989e-09	-1.95781e-10	-0.105063
50323175	chr12:50323175:C:A	4.60232e-09	2.08481	-0.902242
50323421	chr12:50323421:T:G	1.06955e-08	-1.95781e-10	2.02583
50323645	chr12:50323645:G:GGGT	3.85977e-10	-1.95781e-10	-1.29597
50323797	chr12:50323797:T:C	6.92487e-07	4.545	1.65129
50323822	chr12:50323822:G:A	3.77906e-10	-1.95781e-10	-1.3171
50324933	chr12:50324933:A:G	2.60378e-10	-1.68962	-3.80397e-10
50324948	chr12:50324948:T:G	4.0224e-10	-1.95781e-10	-1.2547
50324966	chr12:50324966:C:T	3.5872e-10	-1.95781e-10	-1.36921
50325598	chr12:50325598:G:A	2.84194e-09	2.09271	-1.39222
50326056	chr12:50326056:G:A	3.5779e-10	-1.95781e-10	-1.3718
50326397	chr12:50326397:C:T	1.48509e-09	-1.95781e-10	0.0514816
50326538	chr12:50326538:C:T	1.08928e-08	-1.95781e-10	2.04411
50326565	chr12:50326565:G:A	3.56336e-10	-1.95781e-10	-1.37588
50326856	chr12:50326856:T:C	1.08264e-08	-1.95781e-10	2.03799
50328177	chr12:50328177:A:G	1.18485e-09	-1.95781e-10	-0.174383
50328362	chr12:50328362:C:T	5.26351e-10	-1.95781e-10	-0.985783
50328570	chr12:50328570:C:T	3.52368e-10	-1.95781e-10	-1.38707
50329586	chr12:50329586:T:C	9.19114e-10	-1.95781e-10	-0.42834
50329741	chr12:50329741:C:T	4.11129e-10	-1.95781e-10	-1.23284
50329782	chr12:50329782:G:A	4.50995e-06	5.09439	2.97566
50329843	chr12:50329843:G:T	7.3888e-06	5.17766	3.38606
50330210	chr12:50330210:A:G	3.26239e-09	2.23056	-1.3921
50330478	chr12:50330478:A:G	3.73876e-10	-1.95781e-10	-1.32783
50330482	chr12:50330482:A:G	4.57869e-10	-1.95781e-10	-1.12517
50330661	chr12:50330661:G:C	1.45281e-08	2.33209	-3.80397e-10
50330667	chr12:50330667:A:T	3.77604e-10	-1.95781e-10	-1.3179
50331084	chr12:50331084:A:C	3.54734e-10	-1.95781e-10	-1.38038
50332182	chr12:50332182:T:C	1.91958e-07	5.38297	-0.469692
50333020	chr12:50333020:C:A	3.95096e-10	-1.95781e-10	-1.27262
50333400	chr12:50333400:T:C	4.00662e-10	-1.95781e-10	-1.25863
50333738	chr12:50333738:G:A	3.75017e-10	-1.95781e-10	-1.32478
50334028	chr12:50334028:C:T	2.67035e-08	4.0509	-1.1101
50334189	chr12:50334189:A:T	3.82512e-10	-1.95781e-10	-1.30499
50335537	chr12:50335537:G:A	2.33444e-10	-1.79881	-3.80397e-10
50335672	chr12:50335672:G:A	3.95055e-10	-1.95781e-10	-1.27273
50336048	chr12:50336048:C:A	3.89504e-10	-1.95781e-10	-1.28688
50336460	chr12:50336460:C:T	4.83585e-06	5.05743	3.08239
50336675	chr12:50336675:C:T	6.5658e-06	5.26009	3.18555
50337054	chr12:50337054:G:A	3.75124e-10	-1.95781e-10	-1.32449
50337491	chr12:50337491:G:A	5.56752e-10	-1.95781e-10	-0.929631
50337804	chr12:50337804:G:C	3.73941e-10	-1.95781e-10	-1.32765
50338533	chr12:50338533:C:T	9.26482e-10	-1.95781e-10	-0.420356
50338593	chr12:50338593:G:A	2.24044e-10	-1.83991	-3.80397e-10
50338615	chr12:50338615:T:C	4.09689e-10	-1.95781e-10	-1.23635
50338761	chr12:50338761:G:A	3.54567e-10	-1.95781e-10	-1.38085
50339175	chr12:50339175:C:G	3.54804e-10	-1.95781e-10	-1.38018
50339920	chr12:50339920:C:G	3.55632e-10	-1.95781e-10	-1.37785
50340140	chr12:50340140:T:C	5.55351e-10	-1.95781e-10	-0.93215
50340155	chr12:50340155:C:T	3.34146e-09	-1.95781e-10	0.862412
50340416	chr12:50340416:T:A	4.43931e-06	4.37095	3.6833
50342432	chr12:50342432:A:G	1.35373e-09	-1.95781e-10	-0.0411312
50343015	chr12:50343015:C:T	2.58199e-09	1.99622	-1.39165
50343655	chr12:50343655:G:A	5.78972e-10	-1.95781e-10	-0.890497
50344653	chr12:50344653:G:A	5.48809e-10	-1.95781e-10	-0.944
50345225	chr12:50345225:C:T	2.79014e-09	2.07425	-1.39215
50346356	chr12:50346356:C:T	3.93963e-10	-1.95781e-10	-1.27549
50346569	chr12:50346569:C:T	5.08282e-10	-1.95781e-10	-1.02071
50346663	chr12:50346663:C:T	8.93212e-10	-1.95781e-10	-0.456926
50348718	chr12:50348718:C:T	2.53422e-10	-1.7167	-3.80397e-10
50349642	chr12:50349642:C:G	3.78482e-09	-1.95781e-10	0.987004
50349848	chr12:50349848:C:T	6.25178e-10	-1.95781e-10	-0.813714
50350130	chr12:50350130:C:T	4.57701e-06	4.59599	3.48882
50350311	chr12:50350311:G:A	7.11711e-10	-1.95781e-10	-0.684079
50350336	chr12:50350336:G:A	2.34282e-06	4.60683	2.80829
50351311	chr12:50351311:C:G	4.1863e-10	-1.95781e-10	-1.21476
50351632	chr12:50351632:G:C	2.62723e-09	-1.95781e-10	0.621936
50351890	chr12:50351890:C:T	3.50851e-10	-1.95781e-10	-1.39139
50354226	chr12:50354226:T:C	1.55454e-09	-1.95781e-10	0.0971812
50355438	chr12:50355438:G:C	3.53154e-10	-1.95781e-10	-1.38485
50355444	chr12:50355444:T:G	7.13723e-10	-1.95781e-10	-0.681256
50355511	chr12:50355511:A:G	5.69479e-06	5.26279	3.04052
50355538	chr12:50355538:C:T	5.46363e-10	-1.95781e-10	-0.948466
50355893	chr12:50355893:A:G	6.30555e-10	-1.95781e-10	-0.80515
50356510	chr12:50356510:C:T	1.55199e-09	-1.95781e-10	0.0955437
50356688	chr12:50356688:G:T	5.98599e-06	5.27288	3.0803
50356801	chr12:50356801:C:G	5.50085e-06	5.27703	2.99164
50357132	chr12:50357132:A:G	7.11276e-10	-1.95781e-10	-0.684691
50357307	chr12:50357307:G:A	3.92007e-09	-1.95781e-10	1.02212
50357363	chr12:50357363:G:A	6.61917e-07	4.96441	1.18674
50357371	chr12:50357371:G:A	7.94857e-10	-1.95781e-10	-0.573588
50357458	chr12:50357458:C:T	6.26374e-10	-1.95781e-10	-0.811804
50357635	chr12:50357635:T:A	3.11136e-09	-1.95781e-10	0.791065
50357925	chr12:50357925:T:C	2.22687e-06	4.58321	2.78114
50358168	chr12:50358168:A:T	6.00176e-10	-1.95781e-10	-0.854528
50358784	chr12:50358784:G:A	2.72923e-09	2.05167	-1.39165
50358938	chr12:50358938:G:A	1.17908e-06	4.15438	2.57411
50359394	chr12:50359394:G:A	7.05164e-10	-1.95781e-10	-0.69332
50359570	chr12:50359570:A:G	3.42181e-09	-1.95781e-10	0.886174
50359651	chr12:50359651:A:G	1.11114e-09	-1.95781e-10	-0.238609
50360285	chr12:50360285:T:C	2.57381e-10	-1.70119	-3.80397e-10
50360574	chr12:50360574:A:G	2.92115e-09	2.12015	-1.39216
50360780	chr12:50360780:T:G	2.51741e-06	4.63172	2.85527
50360925	chr12:50360925:A:G	4.15639e-10	-1.95781e-10	-1.22193
50361418	chr12:50361418:T:C	1.74501e-06	3.97808	3.14244
50361776	chr12:50361776:G:C	5.18258e-10	-1.95781e-10	-1.00128
50362125	chr12:50362125:G:A	2.93024e-09	-1.95781e-10	0.731089
50362492	chr12:50362492:C:A	2.48712e-06	4.61714	2.85775
50362723	chr12:50362723:A:G	6.49071e-07	4.10125	2.0303
50362807	chr12:50362807:G:A	3.50565e-10	-1.95781e-10	-1.39221
50363690	chr12:50363690:G:A	2.90298e-09	0.721743	-3.80397e-10
50364483	chr12:50364483:G:A	4.11791e-10	-1.95781e-10	-1.23124
50364679	chr12:50364679:A:G	3.60138e-10	-1.95781e-10	-1.36526
50365455	chr12:50365455:G:A	3.88274e-10	-1.95781e-10	-1.29004
50365650	chr12:50365650:AAATG:A	2.48425e-06	4.61921	2.85452
50365965	chr12:50365965:G:T	3.60551e-10	-1.95781e-10	-1.36412
50366140	chr12:50366140:A:G	4.15267e-10	-1.95781e-10	-1.22283
50366455	chr12:50366455:A:T	6.09589e-10	-1.95781e-10	-0.838966
50366938	chr12:50366938:T:A	3.85707e-10	-1.95781e-10	-1.29667
50367702	chr12:50367702:C:T	2.52778e-06	4.60898	2.88212
50367865	chr12:50367865:T:C	3.60443e-10	-1.95781e-10	-1.36442
50367916	chr12:50367916:C:T	7.26552e-10	-1.95781e-10	-0.66344
50368178	chr12:50368178:G:A	2.98271e-09	0.748837	-3.80397e-10
50368241	chr12:50368241:G:A	3.53557e-10	-1.95781e-10	-1.38371
50368337	chr12:50368337:C:T	7.11954e-10	-1.95781e-10	-0.683738
50368366	chr12:50368366:T:C	6.80877e-10	-1.95781e-10	-0.728369
50368391	chr12:50368391:C:T	3.27792e-10	-1.45937	-3.80397e-10
50368578	chr12:50368578:G:A	2.71727e-06	4.68743	2.87596
50368706	chr12:50368706:G:A	2.27982e-06	4.61121	2.77665
50369632	chr12:50369632:G:T	2.80118e-06	4.70987	2.88393
50369642	chr12:50369642:C:T	1.18529e-09	-1.95781e-10	-0.174007
50369701	chr12:50369701:A:C	2.66912e-09	2.02934	-1.39159
50369846	chr12:50369846:C:T	4.8992e-10	-1.95781e-10	-1.05751
50369852	chr12:50369852:C:T	3.98249e-10	-1.95781e-10	-1.26467
50370183	chr12:50370183:A:G	1.73602e-09	-1.95781e-10	0.2076
50370790	chr12:50370790:T:C	6.02931e-10	-1.95781e-10	-0.849948
50370817	chr12:50370817:C:T	1.28877e-09	-1.95781e-10	-0.0903037
50370928	chr12:50370928:G:A	2.35778e-06	4.52312	2.89836
50371007	chr12:50371007:A:G	6.84888e-10	-1.95781e-10	-0.722495
50371443	chr12:50371443:T:C	9.10405e-09	-1.95781e-10	1.86472
50371950	chr12:50371950:T:C	2.43212e-06	4.65856	2.79397
50372152	chr12:50372152:G:A	1.034e-08	-1.95781e-10	1.99202
50372855	chr12:50372855:G:A	5.03821e-10	-1.95781e-10	-1.02953
50373119	chr12:50373119:TGG:T	1.4732e-09	1.39093	-1.34749
50373240	chr12:50373240:T:G	8.39248e-09	-1.95781e-10	1.78334
50373260	chr12:50373260:G:A	4.65913e-10	-1.95781e-10	-1.10775
50373339	chr12:50373339:G:A	3.56617e-10	-1.95781e-10	-1.37509
50373447	chr12:50373447:C:A	7.09938e-10	-1.95781e-10	-0.686573
50373462	chr12:50373462:G:A	6.34008e-10	-1.95781e-10	-0.799689
50373502	chr12:50373502:C:A	2.70148e-09	1.97279	-1.32299
50373692	chr12:50373692:C:T	3.52895e-10	-1.95781e-10	-1.38558
50373840	chr12:50373840:A:G	3.65645e-10	-1.95781e-10	-1.35009
50373944	chr12:50373944:A:G	3.76374e-10	-1.95781e-10	-1.32117
50374098	chr12:50374098:C:A	1.56224e-09	-1.95781e-10	0.102126
50374556	chr12:50374556:C:T	4.76907e-10	-1.95781e-10	-1.08443
50375086	chr12:50375086:G:A	4.19718e-10	-1.77291	0.560743
50375329	chr12:50375329:C:T	6.71379e-10	-1.95781e-10	-0.742416
50375537	chr12:50375537:G:A	3.84494e-10	-1.95781e-10	-1.29982
50376302	chr12:50376302:T:G	7.31361e-10	-1.95781e-10	-0.656843
50376364	chr12:50376364:G:C	3.51779e-10	-1.95781e-10	-1.38875
50377079	chr12:50377079:G:A	4.93839e-09	-1.83864	3.09168
50377307	chr12:50377307:A:G	1.70322e-08	-1.95781e-10	2.49111
50377358	chr12:50377358:AG:A	4.94736e-10	-1.95781e-10	-1.04773
50377478	chr12:50377478:A:ATACT	3.51184e-10	-1.95781e-10	-1.39044
50377591	chr12:50377591:G:T	2.49283e-09	-1.81109	2.38051
50377925	chr12:50377925:T:G	1.11354e-09	-1.95781e-10	-0.236449
50378051	chr12:50378051:C:T	5.38848e-10	-1.95781e-10	-0.962317
50378097	chr12:50378097:TG:T	6.07969e-10	-1.95781e-10	-0.841627
50378155	chr12:50378155:C:T	3.54976e-10	-1.95781e-10	-1.3797
50378303	chr12:50378303:G:T	3.91804e-09	-1.83963	2.86123
50378433	chr12:50378433:G:A	5.94144e-10	-1.95781e-10	-0.86463
50378564	chr12:50378564:ATATATATATACACATATGTAAATTG:A	4.05415e-10	-1.8347	0.587865
50378784	chr12:50378784:G:A	3.52006e-10	-1.95781e-10	-1.3881
50379332	chr12:50379332:C:T	4.6769e-10	-1.95781e-10	-1.10394
50379509	chr12:50379509:G:A	9.22269e-10	-0.424914	-3.80397e-10
50379964	chr12:50379964:GGAAA:G	3.52796e-10	-1.95781e-10	-1.38586
50380197	chr12:50380197:G:A	6.46655e-10	-1.95781e-10	-0.779937
50380473	chr12:50380473:C:T	3.53641e-10	-1.95781e-10	-1.38347
50381152	chr12:50381152:C:A	2.65346e-09	-1.80794	2.43981
50381539	chr12:50381539:G:A	9.62916e-09	-1.95781e-10	1.9208
50381649	chr12:50381649:C:T	9.34385e-09	-1.95781e-10	1.89072
50381673	chr12:50381673:C:G	3.50784e-10	-1.95781e-10	-1.39158
50382031	chr12:50382031:T:G	4.42648e-09	-1.83998	2.98358
50382220	chr12:50382220:T:G	3.20285e-09	-1.8388	2.65885
50382575	chr12:50382575:C:T	3.75748e-10	-1.95781e-10	-1.32283
50382908	chr12:50382908:A:G	5.39513e-10	-1.83663	0.875549
50383482	chr12:50383482:G:A	1.07996e-09	-1.95781e-10	-0.267075
50383650	chr12:50383650:C:T	5.30761e-10	-1.95781e-10	-0.977438
50383790	chr12:50383790:C:A	2.04894e-08	3.76434	-1.08842
50384317	chr12:50384317:C:T	6.81996e-10	-1.95781e-10	-0.726727
50384521	chr12:50384521:C:T	2.34022e-08	3.88905	-1.08022
50384668	chr12:50384668:AG:A	3.51427e-10	-1.95781e-10	-1.38975
50384670	chr12:50384670:C:A	3.50622e-10	-1.95781e-10	-1.39204
50385186	chr12:50385186:G:A	1.43318e-09	-1.83646	1.85236
50385276	chr12:50385276:G:C	3.70103e-10	-1.95781e-10	-1.33797
50385488	chr12:50385488:C:T	5.31837e-10	-1.95781e-10	-0.975414
50386256	chr12:50386256:C:T	5.96992e-10	-1.95781e-10	-0.859846
50386263	chr12:50386263:C:T	5.59799e-10	-1.95781e-10	-0.924173
50386272	chr12:50386272:TACA:T	3.9889e-10	-1.95781e-10	-1.26306
50386578	chr12:50386578:A:C	4.92813e-10	-1.95781e-10	-1.05162
50386832	chr12:50386832:G:A	2.00165e-09	1.72779	-1.37781
50386907	chr12:50386907:T:G	4.92641e-10	-1.95781e-10	-1.05197
50387535	chr12:50387535:G:T	8.96037e-09	-1.95781e-10	1.84882
50387562	chr12:50387562:C:A	4.58561e-10	-1.95781e-10	-1.12366
50388164	chr12:50388164:C:T	5.12718e-10	-1.01202	-3.80397e-10
50388330	chr12:50388330:T:C	3.73494e-10	-1.95781e-10	-1.32885
50388341	chr12:50388341:G:A	6.9302e-09	-1.95781e-10	1.59189
50388415	chr12:50388415:C:T	3.50587e-10	-1.95781e-10	-1.39214
50388823	chr12:50388823:C:T	5.29054e-10	-0.980661	-3.80397e-10
50388826	chr12:50388826:G:A	4.70136e-10	-1.95781e-10	-1.09873
50389355	chr12:50389355:C:T	4.34074e-10	-1.95781e-10	-1.17853
50390529	chr12:50390529:T:G	2.50982e-08	3.82248	-0.94368
50390646	chr12:50390646:G:A	5.23537e-10	-1.95781e-10	-0.991143
50391304	chr12:50391304:T:A	4.9119e-10	-1.95781e-10	-1.05492
50391375	chr12:50391375:G:A	5.42674e-10	-1.95781e-10	-0.955241
50391464	chr12:50391464:T:C	5.13729e-10	-1.95781e-10	-1.01006
50391675	chr12:50391675:A:T	5.03319e-10	-1.95781e-10	-1.03053
50391690	chr12:50391690:AGCCTCTGCCTCCTAGGCAGATTCTCAT:A	1.23251e-08	-1.95781e-10	2.16764
50392216	chr12:50392216:C:T	2.63982e-10	-1.67587	-3.80397e-10
50392661	chr12:50392661:C:T	6.13017e-10	-0.833358	-3.80397e-10
50393203	chr12:50393203:T:C	5.70552e-10	-1.95781e-10	-0.905146
50393252	chr12:50393252:T:C	3.17722e-10	-0.207584	-1.28299
50393477	chr12:50393477:G:A	4.97683e-10	-1.95781e-10	-1.04179
50393498	chr12:50393498:T:C	7.03122e-10	-1.95781e-10	-0.69622
50393601	chr12:50393601:C:T	6.83073e-09	-1.95781e-10	1.57744
50393879	chr12:50393879:G:C	3.24102e-10	-1.47069	-3.80397e-10
50394013	chr12:50394013:G:C	4.76544e-10	-1.95781e-10	-1.08519
50394131	chr12:50394131:T:C	5.273e-10	-1.95781e-10	-0.983982
50394380	chr12:50394380:G:A	4.83033e-10	-1.95781e-10	-1.07167
50394570	chr12:50394570:T:C	4.71933e-10	-1.95781e-10	-1.09491
50394827	chr12:50394827:A:G	5.08283e-10	-1.95781e-10	-1.02071
50395189	chr12:50395189:G:A	5.01846e-10	-1.95781e-10	-1.03346
50395465	chr12:50395465:T:G	5.28152e-10	-1.95781e-10	-0.982367
50395617	chr12:50395617:T:C	3.72699e-10	-1.33098	-3.80397e-10
50395642	chr12:50395642:G:A	1.71193e-09	-1.95781e-10	0.193625
50396058	chr12:50396058:C:T	3.70021e-10	-1.95781e-10	-1.33819
50396640	chr12:50396640:C:T	3.73603e-10	-1.95781e-10	-1.32856
50396855	chr12:50396855:C:T	3.50939e-10	-1.95781e-10	-1.39114
50397582	chr12:50397582:T:A	4.97491e-10	-1.95781e-10	-1.04217
50397710	chr12:50397710:T:C	7.26483e-11	-1.57928	-1.38684
50397971	chr12:50397971:C:T	6.68154e-09	-1.95781e-10	1.55535
50398263	chr12:50398263:T:C	3.85838e-10	-1.95781e-10	-1.29633
50398336	chr12:50398336:G:C	7.62257e-10	-0.615467	-3.80397e-10
50399063	chr12:50399063:T:C	3.75107e-10	-1.95781e-10	-1.32454
50399079	chr12:50399079:C:T	4.20794e-10	-1.95781e-10	-1.20961
50399170	chr12:50399170:C:G	3.66382e-10	-1.95781e-10	-1.34807
50399484	chr12:50399484:A:G	3.51415e-10	-1.95781e-10	-1.38978
50400016	chr12:50400016:C:G	4.96301e-10	-1.95781e-10	-1.04457
50400250	chr12:50400250:T:A	3.62375e-10	-1.95781e-10	-1.35907
50401342	chr12:50401342:G:A	2.37363e-10	-1.78216	-3.80397e-10
50401892	chr12:50401892:C:T	4.36545e-10	-1.95781e-10	-1.17286
50402190	chr12:50402190:T:G	3.32112e-10	-1.44628	-3.80397e-10
50402275	chr12:50402275:A:G	3.50812e-10	-1.3915	-3.80397e-10
50402536	chr12:50402536:C:T	4.56078e-10	-1.95781e-10	-1.12909
50402549	chr12:50402549:A:G	7.02303e-10	-0.697386	-3.80397e-10
50402640	chr12:50402640:C:G	3.66998e-10	-1.70418	0.357786
50403447	chr12:50403447:A:G	4.16922e-10	-1.95781e-10	-1.21885
50403647	chr12:50403647:A:G	6.24304e-09	-1.95781e-10	1.48747
50403648	chr12:50403648:C:G	7.19016e-11	-1.59563	-1.38082
50403717	chr12:50403717:C:T	4.17425e-10	-1.95781e-10	-1.21765
50403793	chr12:50403793:A:G	5.24946e-10	-1.95781e-10	-0.988455
50404552	chr12:50404552:A:G	4.55165e-10	-1.95781e-10	-1.13109
50404606	chr12:50404606:G:A	5.67001e-10	-1.95781e-10	-0.91139
50404939	chr12:50404939:C:T	3.83058e-10	-1.95781e-10	-1.30356
50405200	chr12:50405200:A:AT	5.52315e-09	-1.95781e-10	1.36495
50405324	chr12:50405324:G:T	3.77091e-10	-1.95781e-10	-1.31926
50405615	chr12:50405615:A:G	3.83433e-10	-1.95781e-10	-1.30259
50405752	chr12:50405752:T:C	4.60351e-10	-1.95781e-10	-1.11976
50406458	chr12:50406458:A:G	3.62525e-10	-1.95781e-10	-1.35866
50406576	chr12:50406576:G:C	3.52395e-10	-1.95781e-10	-1.387
50407146	chr12:50407146:C:T	9.66918e-10	-1.95781e-10	-0.377637
50407894	chr12:50407894:A:C	4.64257e-10	-1.95781e-10	-1.11131
50408024	chr12:50408024:G:A	4.60402e-10	-1.95781e-10	-1.11965
50408290	chr12:50408290:C:T	1.77776e-08	-1.95781e-10	2.53394
50408490	chr12:50408490:C:T	3.52093e-10	-1.95781e-10	-1.38786
50408592	chr12:50408592:G:A	6.40974e-09	-1.95781e-10	1.51382
50408820	chr12:50408820:G:A	3.50711e-10	-1.95781e-10	-1.39179
50408910	chr12:50408910:A:G	6.42997e-09	2.57685	-1.05987
50408993	chr12:50408993:T:A	1.10767e-10	-1.66114	-0.883179
50409003	chr12:50409003:G:C	3.83199e-10	-1.95781e-10	-1.3032
50410952	chr12:50410952:A:G	7.80051e-10	-0.592392	-3.80397e-10
50411348	chr12:50411348:A:C	2.78443e-09	-1.95781e-10	0.680049
50411435	chr12:50411435:T:C	3.50566e-10	-1.95781e-10	-1.3922
50412202	chr12:50412202:CT:C	4.86618e-09	-1.95781e-10	1.23831
50412301	chr12:50412301:TTAG:T	5.79812e-09	-1.95781e-10	1.41354
50412781	chr12:50412781:A:G	3.77901e-10	-1.95781e-10	-1.31712
50412820	chr12:50412820:G:A	4.61893e-10	-1.95781e-10	-1.11642
50412879	chr12:50412879:G:A	3.73581e-10	-1.95781e-10	-1.32862
50413147	chr12:50413147:C:T	4.15954e-10	-1.95781e-10	-1.22118
50413202	chr12:50413202:G:A	5.07384e-09	-1.95781e-10	1.2801
50413927	chr12:50413927:T:C	2.64914e-09	-1.95781e-10	0.630239
50415304	chr12:50415304:G:C	3.80063e-10	-1.95781e-10	-1.31141
50415495	chr12:50415495:T:C	1.86875e-07	-1.95781e-10	4.88644
50416048	chr12:50416048:C:A	4.57053e-10	-1.95781e-10	-1.12695
50416422	chr12:50416422:A:T	6.79431e-11	-1.65458	-1.3785
50416784	chr12:50416784:C:G	3.55741e-10	-1.95781e-10	-1.37755
50417114	chr12:50417114:A:G	3.5435e-10	-1.95781e-10	-1.38147
50417346	chr12:50417346:GC:G	4.57581e-10	-1.95781e-10	-1.1258
50417597	chr12:50417597:G:A	5.34955e-09	-1.95781e-10	1.33302
50417930	chr12:50417930:G:A	3.79761e-10	-1.70117	0.388956
50418016	chr12:50418016:A:G	1.64394e-09	0.1531	-3.80397e-10
50418366	chr12:50418366:A:C	4.36278e-10	-1.95781e-10	-1.17347
50418622	chr12:50418622:C:T	3.87673e-10	-1.95781e-10	-1.29159
50418658	chr12:50418658:C:T	3.75742e-10	-1.95781e-10	-1.32285
50418797	chr12:50418797:T:G	5.4334e-10	-1.95781e-10	-0.954015
50420782	chr12:50420782:G:A	3.77892e-10	-1.95781e-10	-1.31714
50421145	chr12:50421145:C:T	4.24227e-10	-1.95781e-10	-1.20148
50421375	chr12:50421375:G:A	4.18882e-09	-1.95781e-10	1.08842
50421715	chr12:50421715:A:G	4.7751e-10	-1.95781e-10	-1.08317
50421967	chr12:50421967:G:A	3.42827e-09	-1.95781e-10	0.888061
50422513	chr12:50422513:C:T	4.74426e-10	-1.95781e-10	-1.08965
50422913	chr12:50422913:G:A	3.50574e-10	-1.95781e-10	-1.39218
50423100	chr12:50423100:G:A	5.23392e-10	-1.95781e-10	-0.991421
50423515	chr12:50423515:C:T	4.43306e-10	-1.95781e-10	-1.15749
50423957	chr12:50423957:T:C	3.61451e-10	-1.95781e-10	-1.36162
50424034	chr12:50424034:C:T	3.55308e-10	-1.95781e-10	-1.37877
50425133	chr12:50425133:C:T	3.61492e-10	-1.95781e-10	-1.36151
50425423	chr12:50425423:G:A	1.70683e-09	-1.95781e-10	0.190643
50425725	chr12:50425725:A:G	3.53653e-10	-1.95781e-10	-1.38343
50425814	chr12:50425814:CAT:C	5.10311e-10	-1.01673	-3.80397e-10
50426495	chr12:50426495:G:A	2.24465e-10	-1.83803	-3.80397e-10
50426530	chr12:50426530:G:A	3.58744e-10	-1.95781e-10	-1.36914
50426995	chr12:50426995:C:T	4.85091e-10	-1.95781e-10	-1.06741
50427062	chr12:50427062:T:C	5.01436e-09	-1.95781e-10	1.26831
50427300	chr12:50427300:AAGTTATGTAAAT:A	4.08062e-09	-1.95781e-10	1.06225
50427357	chr12:50427357:C:T	3.51175e-10	-1.95781e-10	-1.39046
50427555	chr12:50427555:C:T	4.71392e-10	-1.95781e-10	-1.09606
50427600	chr12:50427600:C:T	8.20814e-10	-0.541455	-3.80397e-10
50427768	chr12:50427768:G:T	5.18144e-10	-1.0015	-3.80397e-10
50428175	chr12:50428175:C:T	4.60287e-10	-1.95781e-10	-1.1199
50428326	chr12:50428326:C:T	4.59703e-10	-1.95781e-10	-1.12117
50428333	chr12:50428333:A:G	4.56656e-10	-1.95781e-10	-1.12782
50429310	chr12:50429310:A:G	3.81004e-10	-1.7194	0.410456
50429442	chr12:50429442:C:T	3.50586e-10	-1.95781e-10	-1.39215
50429476	chr12:50429476:G:A	4.46162e-10	-1.95781e-10	-1.15107
50429702	chr12:50429702:G:C	1.48276e-09	0.0499066	-3.80397e-10
50429920	chr12:50429920:G:A	4.85979e-09	-1.95781e-10	1.237
50430151	chr12:50430151:AG:A	3.82378e-10	-1.95781e-10	-1.30534
50430449	chr12:50430449:A:G	2.53864e-09	1.76941	-1.18178
50430644	chr12:50430644:GATT:G	2.47652e-07	-1.95781e-10	5.16803
50430693	chr12:50430693:ATGT:A	3.71672e-10	-1.95781e-10	-1.33374
50431029	chr12:50431029:A:G	4.49882e-10	-1.95781e-10	-1.14277
50431172	chr12:50431172:G:A	3.52855e-10	-1.95781e-10	-1.38569
50431493	chr12:50431493:A:G	4.57204e-10	-1.95781e-10	-1.12662
50431544	chr12:50431544:T:C	2.80826e-10	-1.61401	-3.80397e-10
50431706	chr12:50431706:TGTG:T	3.57776e-10	-1.95781e-10	-1.37184
50431964	chr12:50431964:T:G	6.58697e-11	-1.68251	-1.38156
50431976	chr12:50431976:G:A	3.8958e-10	-1.95781e-10	-1.28668
50431985	chr12:50431985:A:G	4.37017e-10	-1.95781e-10	-1.17178
50431997	chr12:50431997:G:A	4.56092e-10	-1.95781e-10	-1.12906
50432052	chr12:50432052:C:A	5.80668e-10	-1.95781e-10	-0.887572
50432578	chr12:50432578:G:A	5.80656e-10	-0.887593	-3.80397e-10
50433786	chr12:50433786:C:T	5.35042e-10	-1.95781e-10	-0.969405
50433869	chr12:50433869:A:G	3.84252e-10	-1.95781e-10	-1.30045
50434590	chr12:50434590:A:G	6.48275e-10	-1.95781e-10	-0.777436
50435269	chr12:50435269:G:A	4.39669e-10	-1.95781e-10	-1.16573
50435689	chr12:50435689:G:C	4.36521e-10	-1.95781e-10	-1.17291
50435768	chr12:50435768:T:A	3.98304e-09	-1.95781e-10	1.03805
50435999	chr12:50435999:T:A	7.00177e-11	-1.62301	-1.37999
50436127	chr12:50436127:GTGTGTGTGTGTGT:G	7.19786e-10	-1.95781e-10	-0.672797
50436129	chr12:50436129:GTGTGTGTGTGT:G	2.21015e-09	-1.95781e-10	0.449066
50436264	chr12:50436264:T:C	1.37125e-10	-1.66009	-0.670767
50436356	chr12:50436356:T:G	3.82625e-10	-1.95781e-10	-1.3047
50436463	chr12:50436463:T:A	7.64914e-09	-1.95781e-10	1.6906
50437111	chr12:50437111:T:C	1.21211e-10	-1.72813	-0.726096
50437366	chr12:50437366:A:G	4.34875e-10	-1.95781e-10	-1.17669
50437548	chr12:50437548:T:C	2.35533e-09	-1.95781e-10	0.512687
50437618	chr12:50437618:T:C	4.51799e-10	-1.95781e-10	-1.13851
50437973	chr12:50437973:C:T	3.59155e-09	-1.95781e-10	0.934588
50438047	chr12:50438047:T:C	4.36523e-10	-1.95781e-10	-1.17291
50438223	chr12:50438223:G:A	2.00521e-09	-1.95781e-10	0.351754
50438283	chr12:50438283:G:C	5.61622e-10	-1.95781e-10	-0.920922
50438838	chr12:50438838:G:A	2.74223e-10	-1.63781	-3.80397e-10
50439178	chr12:50439178:A:G	4.73424e-10	-1.95781e-10	-1.09176
50439460	chr12:50439460:TG:T	4.32318e-09	-1.95781e-10	1.12
50440161	chr12:50440161:G:A	2.85294e-09	0.704354	-3.80397e-10
50440922	chr12:50440922:C:T	4.95935e-09	-1.95781e-10	1.25728
50441277	chr12:50441277:A:G	1.22792e-10	-1.70356	-0.737701
50442306	chr12:50442306:C:T	3.71345e-10	-1.95781e-10	-1.33462
50443303	chr12:50443303:C:G	5.32021e-10	-1.95781e-10	-0.975067
50443408	chr12:50443408:C:A	4.22935e-10	-1.95781e-10	-1.20453
50443467	chr12:50443467:A:G	5.21517e-09	-1.95781e-10	1.30758
50443506	chr12:50443506:G:A	4.06345e-10	-1.95781e-10	-1.24455
50444794	chr12:50444794:A:G	3.85084e-10	-1.95781e-10	-1.29829
50446243	chr12:50446243:T:A	5.07137e-09	-1.95781e-10	1.27961
50446638	chr12:50446638:A:T	8.73026e-10	-1.95781e-10	-0.479786
50446706	chr12:50446706:C:T	3.3369e-08	4.10077	-0.937133
50446798	chr12:50446798:G:A	5.3228e-10	-1.95781e-10	-0.974581
50446884	chr12:50446884:G:A	3.79577e-10	-1.95781e-10	-1.31269
50447041	chr12:50447041:A:G	4.50136e-10	-1.95781e-10	-1.1422
50447274	chr12:50447274:A:G	3.52243e-10	-1.95781e-10	-1.38743
50447502	chr12:50447502:G:A	4.57221e-10	-1.95781e-10	-1.12658
50447652	chr12:50447652:A:G	4.49785e-10	-1.95781e-10	-1.14298
50447790	chr12:50447790:C:T	5.29012e-10	-1.95781e-10	-0.98074
50447849	chr12:50447849:C:G	4.26574e-10	-1.95781e-10	-1.19596
50447928	chr12:50447928:C:T	3.84769e-10	-1.95781e-10	-1.29911
50447967	chr12:50447967:A:G	2.24622e-10	-1.83733	-3.80397e-10
50448109	chr12:50448109:C:T	3.86408e-10	-1.95781e-10	-1.29486
50448253	chr12:50448253:C:T	4.49066e-10	-1.95781e-10	-1.14458
50448268	chr12:50448268:C:T	1.13711e-10	-1.75312	-0.764971
50448284	chr12:50448284:A:G	5.11386e-09	-1.95781e-10	1.28796
50448389	chr12:50448389:GT:G	3.32584e-09	-1.95781e-10	0.857728
50449021	chr12:50449021:C:T	3.50972e-10	-1.95781e-10	-1.39105
50449434	chr12:50449434:C:T	5.70682e-09	-1.95781e-10	1.39767
50449863	chr12:50449863:C:T	4.41241e-10	-1.95781e-10	-1.16216
50450019	chr12:50450019:C:T	3.93025e-10	-1.95781e-10	-1.27788
50450475	chr12:50450475:G:A	6.87487e-11	-1.64464	-1.37666
50450512	chr12:50450512:T:G	4.12901e-10	-1.95781e-10	-1.22854
50451093	chr12:50451093:T:G	4.60194e-10	-1.95781e-10	-1.1201
50451865	chr12:50451865:G:A	3.35754e-09	-1.95781e-10	0.867212
50452072	chr12:50452072:T:G	4.50381e-10	-1.95781e-10	-1.14166
50453103	chr12:50453103:A:T	4.5655e-09	-1.95781e-10	1.17453
50453248	chr12:50453248:T:G	3.52731e-10	-1.95781e-10	-1.38604
50453854	chr12:50453854:A:G	4.47476e-10	-1.95781e-10	-1.14813
50454027	chr12:50454027:A:G	3.8335e-10	-1.95781e-10	-1.3028
50454349	chr12:50454349:T:A	2.5509e-10	-1.71013	-3.80397e-10
50455260	chr12:50455260:T:C	6.89592e-11	-1.63677	-1.38146
50456247	chr12:50456247:C:G	6.70858e-09	-1.95781e-10	1.55939
50456433	chr12:50456433:T:C	3.51172e-10	-1.95781e-10	-1.39047
50456993	chr12:50456993:A:G	4.49221e-10	-1.95781e-10	-1.14424
50457180	chr12:50457180:G:GCATGAGC	3.53275e-10	-1.95781e-10	-1.3845
50457326	chr12:50457326:C:T	4.48761e-10	-1.95781e-10	-1.14526
50457510	chr12:50457510:C:G	1.15175e-10	-1.62082	-0.884482
50458038	chr12:50458038:A:G	3.62489e-10	-1.95781e-10	-1.35876
50458833	chr12:50458833:C:G	3.83402e-10	-1.95781e-10	-1.30267
50459527	chr12:50459527:T:C	3.86507e-10	-1.95781e-10	-1.2946
50459780	chr12:50459780:C:T	4.70238e-10	-1.95781e-10	-1.09851
50459888	chr12:50459888:C:T	8.2584e-10	-0.535349	-3.80397e-10
50459907	chr12:50459907:G:A	5.18903e-09	-1.95781e-10	1.30255
50460477	chr12:50460477:ATACCACTGCACATTTTAATTTTT:A	2.3396e-10	-1.7966	-3.80397e-10
50460671	chr12:50460671:T:C	4.22926e-10	-1.8126	0.608043
50460780	chr12:50460780:CA:C	4.37009e-10	-1.95781e-10	-1.1718
50460875	chr12:50460875:AGAGCTTGCAGTGAGCTGAGATGT:A	7.11194e-09	-1.95781e-10	1.61778
50460906	chr12:50460906:C:T	1.21677e-09	-0.147793	-3.80397e-10
50460959	chr12:50460959:T:C	3.54775e-10	-1.95781e-10	-1.38027
50460981	chr12:50460981:G:A	3.79936e-10	-1.95781e-10	-1.31175
50461412	chr12:50461412:A:G	3.71513e-10	-1.95781e-10	-1.33417
50461946	chr12:50461946:C:T	4.1006e-10	-1.95781e-10	-1.23545
50461968	chr12:50461968:T:C	4.5825e-10	-1.95781e-10	-1.12434
50462339	chr12:50462339:G:A	3.31596e-10	-1.79093	0.343093
50462696	chr12:50462696:C:T	4.01111e-10	-1.95781e-10	-1.25751
50462803	chr12:50462803:C:T	3.51562e-10	-1.95781e-10	-1.38937
50462830	chr12:50462830:T:G	3.72201e-10	-1.95781e-10	-1.33232
50463685	chr12:50463685:C:T	4.84547e-10	-1.95781e-10	-1.06854
50464486	chr12:50464486:G:A	3.66465e-10	-1.95781e-10	-1.34785
50465037	chr12:50465037:C:T	3.82393e-10	-1.95781e-10	-1.3053
50465098	chr12:50465098:G:A	6.30845e-09	-1.95781e-10	1.49789
50465223	chr12:50465223:T:C	6.26935e-10	-1.95781e-10	-0.810907
50465228	chr12:50465228:C:T	4.25694e-10	-1.95781e-10	-1.19803
50465302	chr12:50465302:G:A	4.40572e-10	-1.95781e-10	-1.16368
50465499	chr12:50465499:G:A	4.18105e-10	-1.95781e-10	-1.21602
50466085	chr12:50466085:A:T	3.80638e-10	-1.95781e-10	-1.3099
50466462	chr12:50466462:A:T	3.64641e-10	-1.95781e-10	-1.35284
50466534	chr12:50466534:A:G	2.35184e-10	-1.79138	-3.80397e-10
50466548	chr12:50466548:A:G	5.87035e-09	-1.95781e-10	1.42592
50467761	chr12:50467761:G:A	3.63924e-10	-1.95781e-10	-1.35481
50468072	chr12:50468072:C:T	3.67491e-10	-1.95781e-10	-1.34505
50468229	chr12:50468229:C:T	4.59421e-10	-1.95781e-10	-1.12178
50468451	chr12:50468451:G:A	3.52504e-10	-1.95781e-10	-1.38669
50469458	chr12:50469458:G:A	6.93612e-09	-1.95781e-10	1.59275
50469772	chr12:50469772:G:A	3.09978e-09	2.17834	-1.391
50469831	chr12:50469831:C:T	5.17991e-10	-1.00179	-3.80397e-10
50470184	chr12:50470184:A:G	4.31655e-10	-1.95781e-10	-1.18412
50470287	chr12:50470287:C:T	3.63136e-10	-1.95781e-10	-1.35697
50470558	chr12:50470558:C:T	1.34504e-09	-0.0475688	-3.80397e-10
50470844	chr12:50470844:T:C	3.43955e-10	-1.8177	0.406462
50470899	chr12:50470899:G:C	4.66593e-10	-1.95781e-10	-1.10629
50471626	chr12:50471626:C:T	9.33228e-10	-1.83526	1.42216
50471989	chr12:50471989:A:G	3.83602e-10	-1.95781e-10	-1.30215
50472404	chr12:50472404:A:G	3.90751e-10	-1.95781e-10	-1.28368
50472560	chr12:50472560:C:T	3.56868e-10	-1.95781e-10	-1.37438
50473249	chr12:50473249:T:A	3.52398e-10	-1.95781e-10	-1.38699
50473708	chr12:50473708:A:G	4.61955e-10	-1.95781e-10	-1.11628
50474314	chr12:50474314:G:A	5.71039e-10	-1.95781e-10	-0.904293
50474416	chr12:50474416:C:T	4.76301e-10	-1.95781e-10	-1.0857
50474418	chr12:50474418:C:T	9.30464e-10	-1.95781e-10	-0.416068
50474598	chr12:50474598:C:T	3.92392e-10	-1.95781e-10	-1.27949
50475735	chr12:50475735:T:C	4.0659e-09	-1.95781e-10	1.05864
50476362	chr12:50476362:G:A	3.51225e-10	-1.95781e-10	-1.39032
50476765	chr12:50476765:C:T	3.70014e-10	-1.95781e-10	-1.33821
50476872	chr12:50476872:G:A	5.09552e-09	-1.95781e-10	1.28437
50477022	chr12:50477022:T:A	9.46048e-10	-1.95781e-10	-0.399458
50477232	chr12:50477232:C:T	3.47036e-09	-1.95781e-10	0.900262
50478423	chr12:50478423:C:T	4.8589e-10	-1.95781e-10	-1.06577
50479058	chr12:50479058:G:A	3.83296e-10	-1.95781e-10	-1.30294
50479762	chr12:50479762:G:T	5.71547e-10	-0.903405	-3.80397e-10
50480876	chr12:50480876:GC:G	1.39385e-09	-1.95781e-10	-0.0119278
50481470	chr12:50481470:A:G	1.94565e-09	-1.95781e-10	0.321598
50482656	chr12:50482656:A:G	4.70444e-10	-1.95781e-10	-1.09807
50483367	chr12:50483367:CTA:C	1.13789e-09	-1.95781e-10	-0.21482
50484071	chr12:50484071:G:A	3.99659e-10	-0.188429	-1.07271
50484125	chr12:50484125:G:T	8.45781e-10	-0.51149	-3.80397e-10
50484343	chr12:50484343:G:A	7.98029e-10	-0.569606	-3.80397e-10
50484452	chr12:50484452:T:C	4.15063e-10	-1.95781e-10	-1.22332
50484493	chr12:50484493:GC:G	2.03808e-09	1.45271	-1.08469
50484601	chr12:50484601:A:C	3.86542e-10	-1.95781e-10	-1.29451
50484680	chr12:50484680:C:T	3.50992e-10	-1.95781e-10	-1.39099
50484728	chr12:50484728:T:C	7.13764e-10	-1.95781e-10	-0.681199
50484908	chr12:50484908:A:G	3.52458e-09	-1.95781e-10	0.915766
50485172	chr12:50485172:A:AC	6.31317e-10	-1.95781e-10	-0.803942
50485271	chr12:50485271:C:T	4.53348e-10	-1.95781e-10	-1.13509
50485480	chr12:50485480:C:T	8.60037e-10	-1.95781e-10	-0.494775
50485775	chr12:50485775:G:T	4.95651e-10	-1.95781e-10	-1.04588
50486174	chr12:50486174:T:C	3.63558e-10	-1.95781e-10	-1.35581
50486433	chr12:50486433:T:C	4.9144e-10	0.282096	-1.33651
50486639	chr12:50486639:C:G	0.000258368	13.4433	-1.32513
50486733	chr12:50486733:G:A	2.71466e-10	-1.64792	-3.80397e-10
50487339	chr12:50487339:AAC:A	5.56299e-10	-1.95781e-10	-0.930445
50487365	chr12:50487365:A:C	7.52684e-10	0.635623	-1.26373
50487385	chr12:50487385:T:C	5.49013e-10	-1.95781e-10	-0.943628
50487389	chr12:50487389:G:A	4.3204e-09	-1.95781e-10	1.11935
50487571	chr12:50487571:C:G	4.59449e-10	-1.95781e-10	-1.12172
50487927	chr12:50487927:C:T	6.46316e-10	-0.780463	-3.80397e-10
50488572	chr12:50488572:G:A	3.10139e-07	6.78325	-1.39022
50488654	chr12:50488654:G:A	4.26032e-07	7.10251	-1.39199
50488738	chr12:50488738:C:T	5.81151e-09	2.78374	-1.36789
50488777	chr12:50488777:T:A	3.54868e-10	-1.95781e-10	-1.38
50489104	chr12:50489104:T:G	0.0116232	13.5021	2.42239
50489115	chr12:50489115:A:G	6.20536e-10	-1.95781e-10	-0.821167
50489575	chr12:50489575:C:A	1.32903e-09	1.04268	-1.10223
50490026	chr12:50490026:T:C	3.5427e-10	-1.95781e-10	-1.38169
50490851	chr12:50490851:T:G	4.71089e-10	-1.95781e-10	-1.0967
50491013	chr12:50491013:T:C	1.77177e-07	6.20934	-1.37619
50491263	chr12:50491263:C:T	5.31729e-10	-1.95781e-10	-0.975618
50491397	chr12:50491397:C:T	7.23418e-10	-0.667764	-3.80397e-10
50491650	chr12:50491650:T:TC	4.53686e-10	-1.95781e-10	-1.13434
50491852	chr12:50491852:A:G	2.18364e-07	6.42972	-1.38756
50491898	chr12:50491898:C:T	6.12843e-09	2.84477	-1.37582
50491922	chr12:50491922:G:A	4.93991e-10	-1.95781e-10	-1.04923
50492057	chr12:50492057:T:C	1.86664e-07	6.27616	-1.39085
50492314	chr12:50492314:T:C	4.71303e-10	-1.95781e-10	-1.09625
50492390	chr12:50492390:C:T	9.31679e-10	-1.95781e-10	-0.414762
50492816	chr12:50492816:G:A	4.70915e-10	-1.95781e-10	-1.09707
50492897	chr12:50492897:G:A	1.78784e-09	-0.92957	1.16658
50493344	chr12:50493344:C:A	2.37897e-10	-1.77991	-3.80397e-10
50493507	chr12:50493507:C:T	1.26266e-08	-0.813873	3.00568
50494021	chr12:50494021:C:A	0.0105921	13.676	2.15564
50494043	chr12:50494043:A:G	2.01557e-08	-1.95781e-10	2.65949
50495200	chr12:50495200:C:T	0.00632724	16.5683	-1.25194
50495382	chr12:50495382:C:T	1.88875e-09	-1.95781e-10	0.291922
50495816	chr12:50495816:G:A	5.37951e-10	-1.95781e-10	-0.963983
50495988	chr12:50495988:A:G	5.84028e-10	-1.95781e-10	-0.881802
50496024	chr12:50496024:T:C	6.45099e-10	-1.95781e-10	-0.782348
50496121	chr12:50496121:G:A	3.19394e-09	-1.95781e-10	0.817261
50496329	chr12:50496329:G:A	6.20219e-10	-1.95781e-10	-0.821678
50496514	chr12:50496514:G:A	6.97427e-10	-1.95781e-10	-0.704353
50496518	chr12:50496518:G:A	1.23681e-09	-1.95781e-10	-0.131462
50496875	chr12:50496875:C:T	0.012538	13.9169	2.08337
50497152	chr12:50497152:T:C	3.39697e-09	-1.95781e-10	0.878888
50497288	chr12:50497288:T:TA	2.17042e-09	-1.95781e-10	0.430927
50497360	chr12:50497360:T:C	1.06865e-09	0.794148	-1.07175
50497392	chr12:50497392:G:A	3.54252e-10	-1.95781e-10	-1.38174
50497704	chr12:50497704:T:A	4.01438e-10	-1.95781e-10	-1.2567
50497777	chr12:50497777:C:T	3.5252e-10	-1.95781e-10	-1.38664
50497960	chr12:50497960:C:T	3.51843e-10	-1.95781e-10	-1.38856
50498190	chr12:50498190:C:T	7.30027e-10	-1.95781e-10	-0.65867
50498286	chr12:50498286:AC:A	0.00406899	16.1164	-1.24147
50498334	chr12:50498334:A:C	3.50564e-10	-1.95781e-10	-1.39221
50498587	chr12:50498587:T:C	9.07549e-10	-1.95781e-10	-0.441003
50498806	chr12:50498806:C:T	4.01021e-10	-1.95781e-10	-1.25774
50498955	chr12:50498955:C:T	4.78951e-09	-1.95781e-10	1.22243
50498966	chr12:50498966:G:A	4.52633e-10	-1.95781e-10	-1.13667
50499662	chr12:50499662:T:G	5.47979e-10	-1.95781e-10	-0.945513
50499669	chr12:50499669:C:T	0.00405377	16.1205	-1.24937
50499739	chr12:50499739:T:C	4.86632e-10	-1.95781e-10	-1.06424
50499799	chr12:50499799:T:C	4.08601e-10	-1.95781e-10	-1.23901
50499984	chr12:50499984:G:A	5.73932e-10	-1.95781e-10	-0.899239
50500383	chr12:50500383:A:C	4.40995e-10	-1.95781e-10	-1.16272
50500415	chr12:50500415:G:A	4.91362e-10	-1.95781e-10	-1.05457
50500468	chr12:50500468:A:G	3.50873e-10	-1.95781e-10	-1.39133
50500826	chr12:50500826:A:G	8.37446e-10	-1.95781e-10	-0.521394
50501548	chr12:50501548:T:C	4.13057e-10	-1.95781e-10	-1.22817
50501584	chr12:50501584:C:T	0.00640676	16.5953	-1.26645
50501768	chr12:50501768:G:A	1.68227e-09	-1.95781e-10	0.17615
50501790	chr12:50501790:G:A	0.000209372	12.9229	-1.01501
50502118	chr12:50502118:A:G	0.00563147	16.4557	-1.25579
50502334	chr12:50502334:G:A	4.98204e-10	-1.95781e-10	-1.04074
50502945	chr12:50502945:C:T	0.00300232	15.9556	-1.3847
50503298	chr12:50503298:T:C	3.84497e-10	-1.95781e-10	-1.29981
50503363	chr12:50503363:C:T	2.21647e-07	6.2548	-1.19771
50503399	chr12:50503399:G:A	8.36058e-10	-1.95781e-10	-0.523053
50503478	chr12:50503478:G:A	3.50559e-10	-1.95781e-10	-1.39222
50503889	chr12:50503889:AAAGT:A	0.00525663	16.3689	-1.23791
50504143	chr12:50504143:G:A	3.50585e-10	-1.95781e-10	-1.39215
50504343	chr12:50504343:A:G	1.49561e-09	-1.95781e-10	0.0585383
50504407	chr12:50504407:G:T	3.52353e-10	-1.95781e-10	-1.38712
50504513	chr12:50504513:A:T	8.19757e-10	-1.95781e-10	-0.542743
50504945	chr12:50504945:G:A	2.6561e-06	8.80972	-1.2691
50506323	chr12:50506323:T:C	4.85806e-06	9.48852	-1.34412
50506725	chr12:50506725:A:G	5.9655e-10	-1.95781e-10	-0.860587
50506789	chr12:50506789:T:C	4.81884e-10	-1.95781e-10	-1.07405
50507370	chr12:50507370:G:A	3.86896e-10	-1.95781e-10	-1.29359
50507609	chr12:50507609:G:T	4.6313e-10	-1.95781e-10	-1.11374
50507927	chr12:50507927:A:G	6.65268e-10	-1.95781e-10	-0.75156
50508099	chr12:50508099:T:C	0.0106618	16.995	-1.15679
50508294	chr12:50508294:G:A	1.47212e-09	1.00858	-0.965874
50508973	chr12:50508973:T:G	4.88693e-10	-1.95781e-10	-1.06002
50509139	chr12:50509139:GCT:G	1.32694e-09	-1.95781e-10	-0.06112
50509147	chr12:50509147:T:G	8.20968e-10	-1.95781e-10	-0.541267
50509307	chr12:50509307:G:A	4.63169e-10	-1.95781e-10	-1.11366
50509380	chr12:50509380:A:G	4.63261e-10	-1.95781e-10	-1.11346
50509381	chr12:50509381:T:C	2.48957e-09	-1.95781e-10	0.568113
50509584	chr12:50509584:T:A	5.08631e-10	-1.95781e-10	-1.02003
50509833	chr12:50509833:G:A	2.55901e-09	-1.95781e-10	0.595626
50510327	chr12:50510327:G:A	4.91964e-10	-1.95781e-10	-1.05334
50510361	chr12:50510361:A:G	1.16661e-09	0.86092	-1.05081
50510434	chr12:50510434:T:G	5.8489e-10	-1.95781e-10	-0.880326
50510520	chr12:50510520:A:G	1.2981e-09	-1.95781e-10	-0.0830938
50510663	chr12:50510663:G:T	5.31888e-10	-1.95781e-10	-0.975317
50510986	chr12:50510986:C:T	3.53958e-10	-1.95781e-10	-1.38257
50511111	chr12:50511111:A:G	0.0196199	13.3417	3.10633
50511158	chr12:50511158:C:G	6.18174e-10	-1.95781e-10	-0.82498
50511500	chr12:50511500:C:T	1.47621e-09	-1.95781e-10	0.0454835
50511846	chr12:50511846:G:A	5.90259e-10	-1.95781e-10	-0.871189
50512142	chr12:50512142:T:C	3.6301e-10	-1.95781e-10	-1.35732
50512234	chr12:50512234:G:T	5.37688e-10	-1.95781e-10	-0.964472
50512405	chr12:50512405:C:T	2.42038e-10	-1.76266	-3.80397e-10
50512622	chr12:50512622:C:T	0.00898352	16.8176	-1.15066
50512733	chr12:50512733:C:T	2.85717e-09	-1.95781e-10	0.705838
50512812	chr12:50512812:C:T	0.0152627	13.9079	2.28903
50513475	chr12:50513475:G:A	3.51394e-10	-1.38984	-3.80397e-10
50513547	chr12:50513547:C:T	3.94123e-10	-1.95781e-10	-1.27509
50514151	chr12:50514151:C:T	3.96757e-10	-1.95781e-10	-1.26843
50514976	chr12:50514976:C:A	6.62991e-10	-1.95781e-10	-0.75499
50515136	chr12:50515136:T:C	9.3712e-10	-1.95781e-10	-0.408939
50515461	chr12:50515461:C:T	3.50635e-10	-1.95781e-10	-1.39201
50515471	chr12:50515471:C:T	2.35415e-07	6.35131	-1.23395
50515859	chr12:50515859:C:T	8.94295e-10	-0.455715	-3.80397e-10
50516702	chr12:50516702:C:T	4.57397e-10	-1.95781e-10	-1.1262
50516810	chr12:50516810:A:G	4.61161e-10	-1.95781e-10	-1.118
50517140	chr12:50517140:C:T	0.0137496	13.8123	2.28018
50517172	chr12:50517172:G:A	2.60322e-09	-1.95781e-10	0.612754
50518087	chr12:50518087:A:G	3.57009e-10	-1.95781e-10	-1.37399
50518620	chr12:50518620:C:G	3.6042e-10	-0.307583	-1.0569
50518745	chr12:50518745:TTTTTTGTTTG:T	0.00803975	16.776	-1.2201
50519159	chr12:50519159:C:T	3.67839e-10	-1.95781e-10	-1.34411
50519713	chr12:50519713:C:T	4.26073e-10	-1.95781e-10	-1.19714
50519813	chr12:50519813:T:TC	4.62086e-10	-1.95781e-10	-1.116
50520118	chr12:50520118:G:A	7.13857e-10	-1.95781e-10	-0.681067
50520164	chr12:50520164:A:G	0.0078393	14.1204	1.41023
50520299	chr12:50520299:G:A	2.08704e-09	-1.95781e-10	0.39175
50520315	chr12:50520315:C:T	1.20458e-08	-1.95781e-10	2.14472
50520623	chr12:50520623:C:T	2.67562e-10	-1.6624	-3.80397e-10
50520740	chr12:50520740:C:T	2.48421e-09	-1.95781e-10	0.565957
50520780	chr12:50520780:G:A	2.63518e-10	-1.67763	-3.80397e-10
50521006	chr12:50521006:T:C	3.53997e-10	-1.95781e-10	-1.38246
50521493	chr12:50521493:T:C	3.50668e-10	-1.95781e-10	-1.39191
50521653	chr12:50521653:G:A	0.00940578	16.9276	-1.21472
50522425	chr12:50522425:C:T	5.51511e-10	-1.95781e-10	-0.939088
50522818	chr12:50522818:A:C	2.32597e-09	-1.95781e-10	0.500141
50523154	chr12:50523154:G:T	3.96876e-10	-1.95781e-10	-1.26813
50523451	chr12:50523451:G:A	6.68205e-10	-1.95781e-10	-0.747156
50524011	chr12:50524011:A:G	6.2958e-11	-1.82679	-1.28249
50524320	chr12:50524320:C:T	4.51429e-10	-1.95781e-10	-1.13933
50524529	chr12:50524529:C:T	4.31101e-09	-1.95781e-10	1.11718
50524699	chr12:50524699:G:A	4.95471e-10	-1.95781e-10	-1.04624
50525123	chr12:50525123:C:T	1.7385e-08	3.68013	-1.16852
50525476	chr12:50525476:A:G	2.45229e-09	-1.95781e-10	0.553025
50525514	chr12:50525514:T:C	2.61564e-07	5.22268	-3.80397e-10
50526253	chr12:50526253:G:A	3.51614e-10	-1.95781e-10	-1.38922
50527581	chr12:50527581:T:G	4.51712e-10	-1.95781e-10	-1.13871
50527712	chr12:50527712:A:G	6.29656e-10	-0.806577	-3.80397e-10
50527790	chr12:50527790:A:G	2.11353e-09	-1.95781e-10	0.404363
50528196	chr12:50528196:G:A	0.00800055	16.7341	-1.18306
50528229	chr12:50528229:T:G	2.01148e-09	-1.95781e-10	0.354878
50528384	chr12:50528384:T:G	6.3247e-10	-1.95781e-10	-0.802117
50528534	chr12:50528534:C:T	1.52019e-09	-1.95781e-10	0.0748383
50528553	chr12:50528553:T:G	1.98706e-09	0.827418	-0.484759
50528700	chr12:50528700:C:G	5.20552e-10	-1.95781e-10	-0.99686
50528927	chr12:50528927:A:C	0.0254738	13.7834	2.9258
50529487	chr12:50529487:A:G	4.50898e-10	-1.95781e-10	-1.14051
50529491	chr12:50529491:T:C	1.2327e-09	-1.95781e-10	-0.134791
50529547	chr12:50529547:A:G	2.12086e-09	-1.95781e-10	0.407827
50529590	chr12:50529590:G:A	8.02041e-11	-1.47675	-1.39042
50529784	chr12:50529784:G:A	4.55425e-10	-1.95781e-10	-1.13052
50529922	chr12:50529922:A:G	1.1199e-09	-0.811607	0.580854
50530102	chr12:50530102:G:A	2.25328e-07	6.40014	-1.32658
50530597	chr12:50530597:G:A	5.83757e-10	-1.95781e-10	-0.882265
50531269	chr12:50531269:C:T	5.72479e-10	-1.95781e-10	-0.901774
50531291	chr12:50531291:G:A	1.30716e-09	-1.95781e-10	-0.0761395
50531502	chr12:50531502:C:G	1.2264e-09	1.01833	-1.15824
50532420	chr12:50532420:T:C	1.31316e-09	-1.95781e-10	-0.0715553
50532495	chr12:50532495:CAG:C	4.50672e-10	-1.95781e-10	-1.14101
50532546	chr12:50532546:A:G	4.51819e-10	-1.95781e-10	-1.13847
50532702	chr12:50532702:C:A	1.38069e-09	0.860877	-0.882291
50532921	chr12:50532921:T:C	6.09845e-10	-1.95781e-10	-0.838546
50532931	chr12:50532931:G:A	6.21389e-10	-1.95781e-10	-0.819793
50533072	chr12:50533072:A:G	5.83757e-10	-1.95781e-10	-0.882265
50533739	chr12:50533739:G:T	5.09584e-10	-1.95781e-10	-1.01816
50534098	chr12:50534098:T:C	9.83063e-10	-1.95781e-10	-0.361077
50534594	chr12:50534594:C:T	9.80283e-10	-1.95781e-10	-0.36391
50535155	chr12:50535155:C:G	0.0273604	13.7955	2.98508
50535391	chr12:50535391:CAG:C	4.44157e-10	-1.95781e-10	-1.15557
50535637	chr12:50535637:C:T	4.54976e-10	-1.95781e-10	-1.13151
50536692	chr12:50536692:C:T	1.26031e-09	1.06145	-1.17408
50536729	chr12:50536729:A:G	4.56424e-10	-1.95781e-10	-1.12833
50537025	chr12:50537025:C:T	1.24297e-09	-1.95781e-10	-0.126488
50537273	chr12:50537273:ATTGT:A	2.55221e-07	6.49793	-1.2998
50537440	chr12:50537440:G:A	1.00719e-08	1.96576	-3.80397e-10
50538009	chr12:50538009:A:G	4.11961e-10	-1.95781e-10	-1.23082
50538065	chr12:50538065:C:T	3.99871e-10	-1.95781e-10	-1.26061
50538471	chr12:50538471:T:TC	5.82395e-10	-1.95781e-10	-0.884602
50539019	chr12:50539019:A:G	2.47913e-09	-1.95781e-10	0.563911
50539200	chr12:50539200:C:G	0.0117084	13.7434	2.18843
50539329	chr12:50539329:T:C	1.83902e-07	6.26173	-1.39132
50539674	chr12:50539674:G:T	1.03434e-09	-1.95781e-10	-0.310228
50540145	chr12:50540145:A:G	3.5056e-10	-1.95781e-10	-1.39222
50540232	chr12:50540232:C:T	1.22702e-09	0.845499	-0.984908
50540252	chr12:50540252:T:C	1.18583e-09	1.02134	-1.19489
50540297	chr12:50540297:GACGGGGTTTC:G	0.0309559	13.784	3.1201
50540388	chr12:50540388:C:T	4.20393e-10	-1.95781e-10	-1.21056
50540580	chr12:50540580:G:A	0.00109885	11.0493	2.51649
50540649	chr12:50540649:C:T	0.0682441	14.3355	3.35914
50540740	chr12:50540740:G:A	3.92906e-10	-1.27818	-3.80397e-10
50540788	chr12:50540788:C:T	5.2047e-10	-0.997018	-3.80397e-10
50540931	chr12:50540931:G:A	4.51429e-10	-1.95781e-10	-1.13933
50541002	chr12:50541002:A:G	1.17138e-09	0.95706	-1.14287
50541071	chr12:50541071:C:A	3.60538e-10	-1.95781e-10	-1.36415
50541148	chr12:50541148:G:A	2.36878e-07	6.46766	-1.34412
50541526	chr12:50541526:T:A	9.75553e-10	-1.95781e-10	-0.368747
50541791	chr12:50541791:C:T	2.2694e-10	-1.82707	-3.80397e-10
50543322	chr12:50543322:C:T	1.0762e-09	0.896103	-1.16667
50543366	chr12:50543366:C:T	8.41253e-10	0.869039	-1.3859
50543377	chr12:50543377:CT:C	2.33745e-09	-1.95781e-10	0.505064
50543445	chr12:50543445:A:G	1.3454e-09	1.12424	-1.17155
50543885	chr12:50543885:A:G	6.05076e-10	-1.95781e-10	-0.846397
50544056	chr12:50544056:C:T	9.00581e-10	-0.448711	-3.80397e-10
50544089	chr12:50544089:G:A	9.97213e-09	3.10264	-1.14685
50544371	chr12:50544371:G:A	1.0321e-09	-1.95781e-10	-0.312401
50544784	chr12:50544784:A:AT	5.71566e-10	-0.903372	-3.80397e-10
50544860	chr12:50544860:G:A	2.28156e-08	3.93569	-1.15224
50545072	chr12:50545072:G:T	3.60911e-10	-1.95781e-10	-1.36312
50545284	chr12:50545284:T:C	3.84249e-10	-1.95781e-10	-1.30046
50545470	chr12:50545470:A:G	6.56754e-10	-1.95781e-10	-0.764442
50545493	chr12:50545493:A:C	1.13285e-07	5.77469	-1.38878
50545934	chr12:50545934:C:T	4.01311e-10	-1.25702	-3.80397e-10
50546135	chr12:50546135:A:G	3.56616e-10	-1.95781e-10	-1.37509
50546324	chr12:50546324:A:G	4.5178e-10	-1.95781e-10	-1.13856
50546387	chr12:50546387:T:C	3.97481e-10	-1.95781e-10	-1.2666
50547054	chr12:50547054:C:T	6.20295e-10	-1.95781e-10	-0.821555
50547157	chr12:50547157:A:T	5.99165e-10	-1.95781e-10	-0.856214
50547200	chr12:50547200:T:G	1.85605e-07	6.26203	-1.3824
50548380	chr12:50548380:A:G	3.62747e-10	-1.95781e-10	-1.35805
50548935	chr12:50548935:G:A	3.62236e-10	-1.95781e-10	-1.35945
50549323	chr12:50549323:G:A	1.34676e-09	-1.95781e-10	-0.0462925
50549461	chr12:50549461:T:C	3.75805e-10	-1.95781e-10	-1.32268
50549466	chr12:50549466:C:G	3.61579e-10	-1.95781e-10	-1.36127
50549923	chr12:50549923:T:G	9.8305e-10	-1.95781e-10	-0.361091
50550189	chr12:50550189:G:A	2.66024e-09	-1.95781e-10	0.634421
50550597	chr12:50550597:C:T	1.24718e-09	1.02411	-1.14722
50551119	chr12:50551119:A:G	1.78087e-09	-1.95781e-10	0.233104
50551241	chr12:50551241:T:C	4.58677e-10	-1.95781e-10	-1.12341
50551410	chr12:50551410:G:A	5.82864e-10	-1.95781e-10	-0.883797
50551486	chr12:50551486:C:T	0.0171952	13.8145	2.50164
50551624	chr12:50551624:TG:T	5.84803e-10	-1.95781e-10	-0.880476
50552502	chr12:50552502:G:A	0.0316888	13.9072	3.02023
50552512	chr12:50552512:C:T	1.4188e-09	0.907806	-0.901988
50553120	chr12:50553120:G:A	1.27403e-09	1.03336	-1.13517
50553172	chr12:50553172:A:G	2.12033e-07	6.33928	-1.32653
50553627	chr12:50553627:CT:C	3.96876e-10	-1.95781e-10	-1.26813
50554142	chr12:50554142:T:TG	4.61947e-10	-1.95781e-10	-1.1163
50554548	chr12:50554548:T:C	4.89046e-10	-1.95781e-10	-1.05929
50554734	chr12:50554734:G:A	2.64064e-09	0.701138	-0.0741125
50554758	chr12:50554758:C:T	3.70689e-10	-1.95781e-10	-1.33639
50554999	chr12:50554999:A:AC	9.53669e-10	0.819459	-1.21089
50556021	chr12:50556021:A:G	7.2616e-10	-1.95781e-10	-0.66398
50556190	chr12:50556190:C:T	3.53585e-10	-1.95781e-10	-1.38363
50556912	chr12:50556912:G:A	1.29512e-09	0.864891	-0.950283
50557126	chr12:50557126:T:G	2.20292e-09	0.445788	-3.80397e-10
50557872	chr12:50557872:C:T	4.51321e-10	-1.95781e-10	-1.13957
50558099	chr12:50558099:GTCC:G	3.5959e-10	-1.95781e-10	-1.36678
50558136	chr12:50558136:G:A	4.5534e-10	-1.95781e-10	-1.13071
50558143	chr12:50558143:G:A	2.2395e-09	-1.95781e-10	0.462256
50558239	chr12:50558239:A:G	1.41028e-09	0.786776	-0.786984
50558265	chr12:50558265:G:A	4.81742e-10	-1.95781e-10	-1.07434
50558524	chr12:50558524:CTG:C	3.95524e-10	-1.95781e-10	-1.27154
50558583	chr12:50558583:A:G	2.43712e-10	-1.75577	-3.80397e-10
50558741	chr12:50558741:C:A	1.38818e-09	1.08135	-1.09735
50558834	chr12:50558834:C:T	8.90874e-10	-1.95781e-10	-0.459548
50558899	chr12:50558899:A:G	3.50628e-10	-1.95781e-10	-1.39202
50559014	chr12:50559014:T:C	9.36342e-10	0.930133	-1.3399
50560284	chr12:50560284:A:C	4.51549e-10	-1.95781e-10	-1.13907
50560288	chr12:50560288:G:A	5.27149e-10	-0.984267	-3.80397e-10
50560312	chr12:50560312:G:A	5.9244e-10	-1.95781e-10	-0.8675
50560675	chr12:50560675:C:T	3.15343e-09	-1.95781e-10	0.804497
50562116	chr12:50562116:T:A	1.84407e-08	-1.95781e-10	2.57056
50562427	chr12:50562427:A:G	6.22428e-10	-1.95781e-10	-0.818123
50562483	chr12:50562483:C:T	1.11519e-09	0.905634	-1.1406
50562746	chr12:50562746:A:G	1.6338e-09	-1.95781e-10	0.146913
50563299	chr12:50563299:A:AC	5.42372e-10	-0.955799	-3.80397e-10
50563387	chr12:50563387:A:G	2.62133e-07	6.53176	-1.3069
50563423	chr12:50563423:G:A	8.49791e-10	-1.95781e-10	-0.50676
50564317	chr12:50564317:G:A	9.70075e-10	-1.95781e-10	-0.374377
50564506	chr12:50564506:T:C	6.6427e-10	-1.95781e-10	-0.753062
50564882	chr12:50564882:C:T	5.83757e-10	-1.95781e-10	-0.882265
50564962	chr12:50564962:C:T	1.01421e-09	-0.329884	-3.80397e-10
50564966	chr12:50564966:T:C	3.64193e-10	-1.95781e-10	-1.35407
50565186	chr12:50565186:G:A	3.97531e-10	-1.95781e-10	-1.26648
50565219	chr12:50565219:A:G	2.84332e-07	6.63158	-1.32544
50565416	chr12:50565416:C:T	2.76897e-07	6.60991	-1.33026
50565470	chr12:50565470:G:A	4.03092e-10	-1.95781e-10	-1.25259
50565520	chr12:50565520:T:G	1.56126e-09	0.101498	-3.80397e-10
50565643	chr12:50565643:A:G	9.51739e-10	0.810966	-1.20443
50565947	chr12:50565947:T:A	4.55334e-10	-1.95781e-10	-1.13072
50566445	chr12:50566445:A:G	2.27472e-10	-1.82472	-3.80397e-10
50566506	chr12:50566506:A:C	1.14063e-09	0.892489	-1.1049
50566566	chr12:50566566:T:A	5.83757e-10	-1.95781e-10	-0.882265
50566697	chr12:50566697:C:T	6.72565e-10	0.343771	-1.08442
50566840	chr12:50566840:C:T	1.03496e-09	-1.95781e-10	-0.309633
50566940	chr12:50566940:C:G	9.52535e-10	0.759205	-1.15183
50567240	chr12:50567240:G:A	1.10791e-09	-0.903929	0.662405
50567905	chr12:50567905:T:A	4.02032e-10	-1.95781e-10	-1.25522
50568398	chr12:50568398:C:T	3.50629e-10	-1.95781e-10	-1.39202
50570323	chr12:50570323:C:T	3.31739e-07	6.79278	-1.33243
50570711	chr12:50570711:A:G	1.11401e-09	-0.894347	0.658314
50571241	chr12:50571241:G:A	1.3966e-09	0.924916	-0.934873
50571372	chr12:50571372:A:G	8.8046e-10	-0.471306	-3.80397e-10
50571459	chr12:50571459:C:G	2.73871e-10	-0.535184	-1.10391
50571738	chr12:50571738:G:C	1.18769e-09	0.889158	-1.06114
50571773	chr12:50571773:C:T	4.66139e-10	-1.95781e-10	-1.10727
50571847	chr12:50571847:C:T	1.14351e-09	0.912032	-1.12192
50572641	chr12:50572641:C:A	1.03919e-09	-1.95781e-10	-0.305552
50572958	chr12:50572958:A:G	3.96876e-10	-1.95781e-10	-1.26813
50572995	chr12:50572995:C:G	1.05403e-09	-1.95781e-10	-0.291378
50573004	chr12:50573004:C:T	3.23361e-09	-1.95781e-10	0.829604
50573197	chr12:50573197:G:A	4.30126e-09	0.912677	0.202235
50573976	chr12:50573976:C:G	4.07802e-10	-1.95781e-10	-1.24097
50574460	chr12:50574460:G:A	1.98731e-09	-1.95781e-10	0.342787
50574547	chr12:50574547:T:C	5.23318e-08	4.56774	-0.954127
50574568	chr12:50574568:G:GAC	1.28689e-09	0.979113	-1.07088
50574671	chr12:50574671:C:T	3.51257e-10	-1.95781e-10	-1.39023
50574714	chr12:50574714:C:T	3.96876e-10	-1.95781e-10	-1.26813
50574902	chr12:50574902:G:A	1.14032e-09	0.862877	-1.07557
50575623	chr12:50575623:A:T	7.90031e-08	5.06682	-1.04133
50575853	chr12:50575853:G:A	4.51318e-10	-1.95781e-10	-1.13958
50576130	chr12:50576130:C:T	8.95845e-10	-1.95781e-10	-0.453983
50576596	chr12:50576596:A:G	3.62194e-10	-1.95781e-10	-1.35957
50576752	chr12:50576752:AT:A	2.76819e-07	6.6159	-1.33653
50576874	chr12:50576874:T:A	6.39482e-10	-1.95781e-10	-0.791092
50577081	chr12:50577081:G:A	6.02574e-10	-0.850539	-3.80397e-10
50577303	chr12:50577303:G:A	2.98365e-07	6.6995	-1.34518
50577358	chr12:50577358:T:C	0.015947	14.1376	2.10318
50577595	chr12:50577595:A:G	6.84408e-10	-1.95781e-10	-0.723197
50578302	chr12:50578302:C:T	1.14642e-09	0.845082	-1.05243
50578754	chr12:50578754:C:T	9.59707e-10	0.736901	-1.12202
50578797	chr12:50578797:C:T	5.81932e-10	-0.885396	-3.80397e-10
50578803	chr12:50578803:C:T	4.14185e-10	-1.95781e-10	-1.22544
50579101	chr12:50579101:T:G	4.8835e-10	-1.95781e-10	-1.06072
50580008	chr12:50580008:C:A	3.22665e-10	-1.47513	-3.80397e-10
50580114	chr12:50580114:G:C	4.58656e-10	-1.95781e-10	-1.12345
50580242	chr12:50580242:C:T	5.86395e-10	-0.877757	-3.80397e-10
50580281	chr12:50580281:C:T	4.55198e-10	-1.95781e-10	-1.13102
50580758	chr12:50580758:G:C	4.52973e-10	-1.95781e-10	-1.13592
50581113	chr12:50581113:C:T	2.04406e-09	-1.95781e-10	0.370941
50581423	chr12:50581423:C:T	1.39766e-09	-0.00919377	-3.80397e-10
50581733	chr12:50581733:T:A	5.84898e-10	-1.95781e-10	-0.880314
50581990	chr12:50581990:GCC:G	5.41052e-10	-1.95781e-10	-0.958236
50582159	chr12:50582159:T:G	1.37128e-09	-1.95781e-10	-0.0282476
50582257	chr12:50582257:T:A	2.31493e-09	-1.95781e-10	0.495384
50582370	chr12:50582370:G:A	2.25478e-10	-1.83353	-3.80397e-10
50582510	chr12:50582510:T:C	8.90774e-10	0.756983	-1.21664
50582819	chr12:50582819:G:A	1.13719e-09	-1.95781e-10	-0.215434
50583553	chr12:50583553:C:T	5.95364e-10	-1.95781e-10	-0.862578
50584462	chr12:50584462:A:G	2.25143e-10	-1.83502	-3.80397e-10
50584767	chr12:50584767:T:C	4.07111e-10	-1.95781e-10	-1.24266
50585430	chr12:50585430:T:C	7.35289e-08	-1.95781e-10	3.95368
50586122	chr12:50586122:A:G	1.0775e-09	0.884893	-1.15424
50586149	chr12:50586149:C:T	4.07659e-09	0.888303	0.172963
50586668	chr12:50586668:G:A	5.02529e-10	-1.95781e-10	-1.0321
50586721	chr12:50586721:T:C	1.20481e-09	-0.893193	0.735522
50586775	chr12:50586775:G:A	6.38174e-10	-1.95781e-10	-0.793139
50587429	chr12:50587429:TG:T	3.48306e-10	-1.39867	-3.80397e-10
50588002	chr12:50588002:T:G	1.00438e-09	0.744076	-1.0837
50588238	chr12:50588238:G:A	1.89842e-09	-1.95781e-10	0.297028
50588239	chr12:50588239:C:T	2.24471e-10	-1.838	-3.80397e-10
50588301	chr12:50588301:G:A	2.95142e-07	6.66875	-1.32529
50588467	chr12:50588467:T:C	4.49477e-10	-1.95781e-10	-1.14367
50588610	chr12:50588610:C:A	4.45344e-09	-1.95781e-10	1.14968
50588841	chr12:50588841:C:T	4.53996e-10	-1.95781e-10	-1.13366
50588909	chr12:50588909:G:A	4.48938e-10	-1.95781e-10	-1.14487
50588951	chr12:50588951:G:A	3.63512e-10	-1.95781e-10	-1.35594
50589235	chr12:50589235:TTTG:T	5.57162e-10	-1.95781e-10	-0.928894
50589343	chr12:50589343:C:T	5.68509e-10	-1.95781e-10	-0.908733
50589782	chr12:50589782:T:C	0.0172112	14.0087	2.30838
50589800	chr12:50589800:T:C	2.46856e-09	-1.95781e-10	0.559642
50590430	chr12:50590430:C:T	3.51862e-10	-1.95781e-10	-1.38851
50590601	chr12:50590601:C:T	4.33854e-10	-1.95781e-10	-1.17904
50590911	chr12:50590911:T:A	6.37916e-10	-1.95781e-10	-0.793545
50591060	chr12:50591060:A:G	2.01104e-09	-1.95781e-10	0.354658
50591737	chr12:50591737:G:T	3.81034e-10	-1.95781e-10	-1.30886
50591885	chr12:50591885:T:G	6.36781e-10	-1.95781e-10	-0.795325
50592620	chr12:50592620:G:A	5.12927e-10	-1.95781e-10	-1.01162
50592722	chr12:50592722:C:T	4.34502e-09	-1.95781e-10	1.12504
50593303	chr12:50593303:G:A	7.81647e-10	-1.95781e-10	-0.590347
50593334	chr12:50593334:G:A	4.86624e-10	-1.95781e-10	-1.06426
50593339	chr12:50593339:T:C	5.6062e-10	-1.95781e-10	-0.922708
50593490	chr12:50593490:C:T	3.5752e-10	-1.95781e-10	-1.37256
50593595	chr12:50593595:G:A	1.1004e-09	0.812729	-1.06105
50594356	chr12:50594356:A:G	9.37388e-10	-1.95781e-10	-0.408654
50594801	chr12:50594801:G:A	6.39371e-10	-1.95781e-10	-0.791266
50594844	chr12:50594844:T:G	5.5753e-10	-1.95781e-10	-0.928234
50595569	chr12:50595569:T:C	4.90017e-10	-1.95781e-10	-1.05731
50595918	chr12:50595918:A:C	2.63942e-09	-1.95781e-10	0.626562
50596324	chr12:50596324:T:G	3.29113e-10	-1.45535	-3.80397e-10
50596783	chr12:50596783:C:T	4.49565e-10	-1.95781e-10	-1.14347
50597067	chr12:50597067:C:A	4.18055e-10	0.0119538	-1.22809
50597404	chr12:50597404:G:A	9.38336e-10	-1.95781e-10	-0.407643
50598167	chr12:50598167:T:C	6.52402e-10	-1.95781e-10	-0.77109
50599137	chr12:50599137:C:T	4.73562e-10	-1.95781e-10	-1.09147
50599314	chr12:50599314:A:G	4.07057e-10	-0.0475928	-1.19521
50599395	chr12:50599395:C:T	1.343e-06	8.12369	-1.26503
50599485	chr12:50599485:T:C	5.70799e-10	-1.95781e-10	-0.904714
50599488	chr12:50599488:A:G	4.92658e-09	1.25065	-3.80397e-10
50600133	chr12:50600133:G:A	5.36702e-10	-1.95781e-10	-0.966308
50600647	chr12:50600647:G:A	4.31722e-10	-1.18397	-3.80397e-10
50601264	chr12:50601264:A:G	4.99911e-10	-1.95781e-10	-1.03732
50601269	chr12:50601269:C:T	4.18675e-10	-1.95781e-10	-1.21466
50601332	chr12:50601332:TA:T	4.63584e-09	-1.95781e-10	1.18982
50601338	chr12:50601338:TTTG:T	7.90369e-10	-1.95781e-10	-0.57925
50601465	chr12:50601465:C:T	3.64544e-10	-1.95781e-10	-1.3531
50602008	chr12:50602008:T:A	9.52678e-10	-1.95781e-10	-0.392474
50602598	chr12:50602598:C:T	3.27561e-10	-1.46008	-3.80397e-10
50602713	chr12:50602713:G:T	6.2995e-10	-1.95781e-10	-0.80611
50602808	chr12:50602808:G:A	3.67239e-10	-1.95781e-10	-1.34574
50603177	chr12:50603177:T:A	8.1672e-10	-1.95781e-10	-0.546454
50603511	chr12:50603511:G:A	9.45311e-10	-1.95781e-10	-0.400237
50603551	chr12:50603551:C:T	1.58548e-09	-1.95781e-10	0.11689
50603652	chr12:50603652:G:A	8.59901e-10	-0.494933	-3.80397e-10
50604253	chr12:50604253:A:G	3.58053e-10	-1.95781e-10	-1.37107
50604592	chr12:50604592:G:A	3.66241e-10	-1.95781e-10	-1.34846
50604603	chr12:50604603:A:T	2.67521e-10	-0.781777	-0.880776
50605147	chr12:50605147:A:T	5.39402e-10	-1.95781e-10	-0.96129
50605341	chr12:50605341:C:T	2.95509e-10	-1.56305	-3.80397e-10
50606080	chr12:50606080:C:T	2.24402e-10	-1.83831	-3.80397e-10
50606599	chr12:50606599:A:C	6.97586e-10	-1.95781e-10	-0.704124
50606636	chr12:50606636:C:G	6.4794e-10	-1.95781e-10	-0.777953
50606883	chr12:50606883:T:A	8.15762e-10	0.545922	-1.09355
50607173	chr12:50607173:A:G	1.48447e-09	-1.95781e-10	0.0510601
50607609	chr12:50607609:G:T	1.1937e-09	-1.95781e-10	-0.166939
50607833	chr12:50607833:A:G	0.0250978	13.6551	3.03918
50608102	chr12:50608102:T:C	2.5624e-09	-1.95781e-10	0.596947
50608305	chr12:50608305:A:C	1.16442e-09	0.72563	-0.9174
50608486	chr12:50608486:C:T	2.02391e-09	-1.95781e-10	0.361037
50608612	chr12:50608612:C:G	4.63519e-10	-1.95781e-10	-1.1129
50608971	chr12:50608971:A:G	2.55e-09	-1.95781e-10	0.592097
50610957	chr12:50610957:T:C	0.0157847	13.6762	2.55437
50611195	chr12:50611195:C:T	1.1519e-09	-1.06628	0.863696
50611506	chr12:50611506:A:G	0.014986	13.7118	2.46682
50612220	chr12:50612220:C:T	4.15114e-10	-1.95781e-10	-1.2232
50612359	chr12:50612359:G:A	4.49465e-10	-1.95781e-10	-1.14369
50612485	chr12:50612485:G:C	6.01641e-10	0.250517	-1.10261
50612870	chr12:50612870:C:G	4.03394e-10	-1.95781e-10	-1.25184
50613123	chr12:50613123:T:G	5.5721e-10	-1.95781e-10	-0.928809
50613230	chr12:50613230:T:C	2.58195e-09	0.708406	-0.103855
50613315	chr12:50613315:G:A	1.73513e-09	0.207088	-3.80397e-10
50613551	chr12:50613551:C:T	9.72116e-09	-1.95781e-10	1.93031
50613941	chr12:50613941:G:A	4.7914e-10	-1.95781e-10	-1.07976
50614272	chr12:50614272:C:T	5.01053e-10	-1.95781e-10	-1.03504
50614668	chr12:50614668:T:G	9.0176e-10	-0.447402	-3.80397e-10
50614963	chr12:50614963:G:A	3.59275e-10	-1.95781e-10	-1.36766
50615002	chr12:50615002:T:A	9.63274e-10	-1.95781e-10	-0.381413
50615737	chr12:50615737:C:T	6.26911e-10	-0.810945	-3.80397e-10
50616309	chr12:50616309:T:C	7.9955e-10	0.420793	-0.988494
50617056	chr12:50617056:T:G	4.55421e-10	-1.95781e-10	-1.13053
50617473	chr12:50617473:A:T	3.55656e-07	6.85603	-1.32606
50617889	chr12:50617889:C:G	4.55861e-10	-1.95781e-10	-1.12956
50617913	chr12:50617913:G:C	2.11569e-09	-1.95781e-10	0.405385
50618332	chr12:50618332:C:G	4.74999e-10	-1.08844	-3.80397e-10
50619776	chr12:50619776:G:C	5.48512e-09	0.678627	0.679416
50620078	chr12:50620078:A:G	6.25769e-09	2.86961	-1.37979
50620141	chr12:50620141:C:G	2.55939e-09	-1.95781e-10	0.595775
50620208	chr12:50620208:C:T	5.80352e-10	-0.888116	-3.80397e-10
50621081	chr12:50621081:G:A	5.03498e-09	-1.95781e-10	1.27241
50621726	chr12:50621726:G:A	1.56549e-09	0.75629	-0.652086
50622210	chr12:50622210:T:G	5.36408e-10	-1.95781e-10	-0.966855
50622667	chr12:50622667:G:A	2.20763e-09	0.871869	-0.423945
50622995	chr12:50622995:A:C	4.21367e-10	-1.95781e-10	-1.20825
50623252	chr12:50623252:C:T	3.71438e-10	-1.95781e-10	-1.33437
50623707	chr12:50623707:A:G	4.00116e-10	-1.95781e-10	-1.26
50624224	chr12:50624224:G:A	4.21343e-10	-1.95781e-10	-1.2083
50624333	chr12:50624333:C:A	4.59508e-07	7.09193	-1.30576
50625068	chr12:50625068:G:A	3.50578e-10	-1.95781e-10	-1.39217
50625388	chr12:50625388:T:C	4.44109e-07	7.05316	-1.30109
50626564	chr12:50626564:C:T	4.74819e-09	-1.95781e-10	1.21377
50626688	chr12:50626688:A:G	0.017153	13.6884	2.62527
50627176	chr12:50627176:C:T	2.5657e-09	-1.95781e-10	0.598236
50628050	chr12:50628050:A:G	3.44512e-09	-1.95781e-10	0.892964
50628648	chr12:50628648:A:T	0.0324375	13.7738	3.17704
50628705	chr12:50628705:T:C	4.28616e-10	-1.95781e-10	-1.19119
50629411	chr12:50629411:G:A	9.34737e-10	-1.95781e-10	-0.411485
50629928	chr12:50629928:G:A	5.51479e-10	-1.95781e-10	-0.939147
50630922	chr12:50630922:C:T	3.86892e-10	-1.95781e-10	-1.29361
50631018	chr12:50631018:T:C	6.18844e-10	-1.95781e-10	-0.823897
50631123	chr12:50631123:C:T	4.26063e-10	-1.95781e-10	-1.19716
50631153	chr12:50631153:C:G	3.06598e-10	-1.52621	-3.80397e-10
50631494	chr12:50631494:G:A	6.38173e-10	-1.95781e-10	-0.793141
50631620	chr12:50631620:A:G	3.50594e-10	-1.95781e-10	-1.39212
50632127	chr12:50632127:T:A	1.3317e-09	0.605349	-0.662885
50633021	chr12:50633021:CT:C	2.13551e-09	-1.95781e-10	0.414712
50633095	chr12:50633095:T:G	9.71157e-08	5.35553	-1.12363
50633132	chr12:50633132:G:A	4.53503e-10	-1.95781e-10	-1.13475
50633514	chr12:50633514:C:T	3.71893e-10	-1.95781e-10	-1.33314
50633595	chr12:50633595:T:C	2.94843e-10	-1.56531	-3.80397e-10
50634103	chr12:50634103:A:G	6.57761e-09	-1.95781e-10	1.53968
50635483	chr12:50635483:C:A	1.74253e-09	0.765987	-0.554642
50635780	chr12:50635780:T:A	2.27249e-10	-1.8257	-3.80397e-10
50635805	chr12:50635805:G:A	4.21343e-10	-1.95781e-10	-1.2083
50636052	chr12:50636052:G:T	9.94138e-10	0.557657	-0.907532
50636914	chr12:50636914:A:G	5.57388e-10	-1.95781e-10	-0.928489
50636924	chr12:50636924:C:T	6.38174e-10	-1.95781e-10	-0.793139
50636926	chr12:50636926:C:T	5.80617e-09	0.709531	0.705395
50638632	chr12:50638632:A:G	3.75171e-07	6.92426	-1.34087
50639451	chr12:50639451:T:C	1.961e-09	-1.95781e-10	0.329457
50640219	chr12:50640219:A:G	1.26358e-08	3.34174	-1.14921
50640283	chr12:50640283:G:T	5.59877e-10	-1.95781e-10	-0.924034
50640407	chr12:50640407:AG:A	3.55238e-10	-1.95781e-10	-1.37896
50640938	chr12:50640938:C:T	4.49143e-10	-1.95781e-10	-1.14441
50640951	chr12:50640951:A:G	6.04461e-10	-0.847413	-3.80397e-10
50641213	chr12:50641213:T:C	4.52423e-10	-1.95781e-10	-1.13713
50641381	chr12:50641381:T:G	2.55314e-10	-1.70926	-3.80397e-10
50642705	chr12:50642705:C:T	8.28007e-10	-0.53273	-3.80397e-10
50643057	chr12:50643057:C:T	3.95257e-10	-0.203438	-1.06878
50643142	chr12:50643142:T:C	4.04106e-10	-1.95781e-10	-1.25007
50643723	chr12:50643723:C:T	3.70581e-10	-1.95781e-10	-1.33668
50644714	chr12:50644714:C:T	4.59735e-10	-1.95781e-10	-1.1211
50644756	chr12:50644756:A:C	5.47671e-10	-1.95781e-10	-0.946076
50646035	chr12:50646035:C:T	6.84389e-10	0.29937	-1.02259
50646614	chr12:50646614:G:C	3.38678e-07	6.83517	-1.35411
50647222	chr12:50647222:G:A	1.30556e-09	0.575392	-0.652758
50647251	chr12:50647251:TGTTGCCTAAGCTGGA:T	3.9673e-10	-1.95781e-10	-1.26849
50647864	chr12:50647864:T:C	4.61903e-10	-1.95781e-10	-1.1164
50648095	chr12:50648095:T:C	7.80586e-10	-1.95781e-10	-0.591706
50648174	chr12:50648174:A:G	0.0119218	13.6695	2.28035
50648775	chr12:50648775:G:A	1.50957e-08	-1.95781e-10	2.37041
50648957	chr12:50648957:A:G	3.62659e-10	-1.95781e-10	-1.35829
50649107	chr12:50649107:C:A	3.06515e-07	6.72947	-1.3482
50649826	chr12:50649826:G:A	3.97225e-10	-1.95781e-10	-1.26725
50650124	chr12:50650124:C:T	6.02594e-10	-1.95781e-10	-0.850506
50650491	chr12:50650491:C:G	9.18996e-10	-1.95781e-10	-0.428469
50650655	chr12:50650655:A:G	4.58117e-10	-1.95781e-10	-1.12463
50650839	chr12:50650839:T:C	4.62856e-10	-1.95781e-10	-1.11433
50651156	chr12:50651156:T:C	4.60667e-10	-1.95781e-10	-1.11908
50651289	chr12:50651289:T:A	6.9436e-10	0.335822	-1.04458
50651647	chr12:50651647:G:C	1.78421e-08	-1.95781e-10	2.53756
50652296	chr12:50652296:G:C	3.69379e-10	-1.95781e-10	-1.33993
50652318	chr12:50652318:A:G	9.2583e-10	-1.95781e-10	-0.42106
50652441	chr12:50652441:G:A	7.49667e-06	9.5698	-0.99158
50653042	chr12:50653042:C:T	0.000256871	12.8752	-0.762833
50653197	chr12:50653197:G:A	3.97401e-10	-1.95781e-10	-1.26681
50653912	chr12:50653912:T:C	6.03291e-10	0.306241	-1.15559
50654295	chr12:50654295:A:G	2.48881e-09	-1.95781e-10	0.567808
50654946	chr12:50654946:CTG:C	4.33374e-10	-1.95781e-10	-1.18015
50655300	chr12:50655300:G:C	7.1557e-10	0.323215	-1.00189
50655366	chr12:50655366:G:A	1.11141e-09	-1.06561	0.827243
50656721	chr12:50656721:G:A	7.10027e-10	-1.95781e-10	-0.686447
50656763	chr12:50656763:G:A	5.08799e-10	-1.95781e-10	-1.0197
50657568	chr12:50657568:G:A	3.20319e-07	6.81458	-1.38926
50657961	chr12:50657961:T:A	3.50586e-10	-1.95781e-10	-1.39214
50657985	chr12:50657985:T:C	0.000182168	12.7329	-0.964229
50658138	chr12:50658138:T:C	3.86787e-07	6.94569	-1.33181
50658225	chr12:50658225:C:T	3.96605e-07	6.94049	-1.30155
50659286	chr12:50659286:C:T	6.28365e-10	-1.95781e-10	-0.808629
50659635	chr12:50659635:T:C	3.96876e-10	-1.95781e-10	-1.26813
50659677	chr12:50659677:T:C	3.96662e-10	-1.95781e-10	-1.26867
50659732	chr12:50659732:C:T	1.38432e-09	0.649611	-0.668399
50660153	chr12:50660153:A:G	6.28445e-10	-1.95781e-10	-0.808502
50660914	chr12:50660914:A:T	5.84512e-10	-1.95781e-10	-0.880973
50661167	chr12:50661167:A:G	1.80391e-09	0.731046	-0.485086
50661387	chr12:50661387:A:G	6.27708e-10	-1.95781e-10	-0.809675
50661580	chr12:50661580:C:T	6.28391e-10	-1.95781e-10	-0.808587
50661987	chr12:50661987:G:C	6.73731e-10	-1.95781e-10	-0.73892
50662728	chr12:50662728:G:A	5.41832e-10	-0.956795	-3.80397e-10
50662788	chr12:50662788:A:G	5.44977e-10	-1.95781e-10	-0.951007
50663314	chr12:50663314:T:C	0.00430579	12.1435	2.78795
50663383	chr12:50663383:C:T	3.6136e-10	-1.95781e-10	-1.36187
50663803	chr12:50663803:A:G	4.60601e-10	-1.95781e-10	-1.11922
50663844	chr12:50663844:T:A	0.0131043	13.5552	2.48923
50664454	chr12:50664454:G:C	3.96879e-10	-1.95781e-10	-1.26812
50665404	chr12:50665404:T:C	2.60587e-10	-1.68881	-3.80397e-10
50665777	chr12:50665777:A:G	5.22889e-10	0.188223	-1.1806
50665908	chr12:50665908:T:C	5.91573e-10	0.240195	-1.10916
50666175	chr12:50666175:G:A	4.21943e-09	-1.95781e-10	1.0957
50666277	chr12:50666277:G:A	6.37687e-10	-1.95781e-10	-0.793904
50666567	chr12:50666567:C:T	0.014221	13.6802	2.44608
50667081	chr12:50667081:C:G	4.21297e-10	-1.95781e-10	-1.20841
50668474	chr12:50668474:C:G	6.67522e-10	0.345184	-1.09336
50668895	chr12:50668895:C:T	3.96607e-10	-1.95781e-10	-1.2688
50669556	chr12:50669556:C:T	2.43854e-10	-1.75518	-3.80397e-10
50669714	chr12:50669714:T:A	6.3123e-10	-1.95781e-10	-0.80408
50670281	chr12:50670281:A:G	7.0904e-06	9.54598	-1.02348
50670322	chr12:50670322:T:G	4.1753e-10	-1.95781e-10	-1.21739
50670483	chr12:50670483:G:A	3.16643e-09	0.808609	-3.80397e-10
50670506	chr12:50670506:C:T	2.24255e-10	-1.83897	-3.80397e-10
50672095	chr12:50672095:T:C	6.92622e-10	-0.711266	-3.80397e-10
50673019	chr12:50673019:C:T	4.51663e-10	-1.95781e-10	-1.13881
50673672	chr12:50673672:C:T	3.51487e-10	-1.95781e-10	-1.38958
50673908	chr12:50673908:C:A	4.45963e-09	-1.95781e-10	1.15107
50675020	chr12:50675020:C:T	3.50675e-10	-1.95781e-10	-1.39189
50675768	chr12:50675768:C:T	2.81015e-10	-1.61334	-3.80397e-10
50676373	chr12:50676373:G:A	4.21432e-10	-1.95781e-10	-1.20809
50676518	chr12:50676518:C:T	4.53115e-10	-1.95781e-10	-1.13561
50676677	chr12:50676677:C:T	4.61479e-10	-1.95781e-10	-1.11731
50676771	chr12:50676771:T:C	3.48272e-10	-0.241492	-1.15727
50676871	chr12:50676871:A:T	2.49382e-09	-1.95781e-10	0.569821
50677347	chr12:50677347:C:T	3.70288e-10	-1.95781e-10	-1.33747
50677402	chr12:50677402:T:G	3.50608e-10	-1.95781e-10	-1.39208
50677475	chr12:50677475:C:T	5.0034e-10	-1.95781e-10	-1.03646
50677610	chr12:50677610:G:A	2.28116e-10	-1.8219	-3.80397e-10
50678648	chr12:50678648:C:T	5.00686e-09	-1.95781e-10	1.26681
50678808	chr12:50678808:C:G	2.03793e-08	-1.95781e-10	2.67052
50679740	chr12:50679740:G:A	1.81369e-06	8.54424	-1.38512
50679916	chr12:50679916:T:C	9.46404e-10	-1.95781e-10	-0.399081
50680187	chr12:50680187:C:T	3.09096e-09	-1.95781e-10	0.784486
50680416	chr12:50680416:T:C	3.82842e-07	6.99573	-1.39211
50681026	chr12:50681026:A:C	6.98382e-10	-1.95781e-10	-0.702985
50681090	chr12:50681090:T:A	5.44165e-06	9.49215	-1.23431
50681320	chr12:50681320:C:G	5.04642e-10	-1.95781e-10	-1.0279
50681328	chr12:50681328:C:T	7.67451e-10	-1.95781e-10	-0.608677
50681690	chr12:50681690:A:G	4.07932e-09	-1.95781e-10	1.06194
50682133	chr12:50682133:T:G	1.69201e-08	-1.95781e-10	2.48451
50682242	chr12:50682242:A:AGTATTGTTTACACCT	4.21564e-10	-1.95781e-10	-1.20778
50682427	chr12:50682427:A:T	3.57813e-10	-1.95781e-10	-1.37174
50682452	chr12:50682452:AC:A	3.76232e-10	-1.95781e-10	-1.32155
50682720	chr12:50682720:G:C	6.14648e-10	-1.95781e-10	-0.8307
50683061	chr12:50683061:C:T	3.95935e-10	-1.95781e-10	-1.2705
50684717	chr12:50684717:G:A	9.68762e-10	-1.0933	0.717565
50684929	chr12:50684929:TA:T	2.52297e-09	-1.95781e-10	0.581442
50685105	chr12:50685105:A:G	4.21343e-10	-1.95781e-10	-1.2083
50685649	chr12:50685649:A:G	2.44812e-09	-1.95781e-10	0.551324
50686091	chr12:50686091:A:G	0.0124334	13.6067	2.38523
50686581	chr12:50686581:C:T	2.36421e-10	-1.78614	-3.80397e-10
50686890	chr12:50686890:G:A	4.02393e-10	-1.95781e-10	-1.25432
50687157	chr12:50687157:T:C	4.32021e-07	7.0807	-1.35622
50687462	chr12:50687462:T:A	2.54596e-10	-1.71207	-3.80397e-10
50687717	chr12:50687717:C:T	2.51925e-10	-1.72262	-3.80397e-10
50688227	chr12:50688227:T:G	3.68084e-10	-1.95781e-10	-1.34344
50689014	chr12:50689014:G:A	4.21343e-10	-1.95781e-10	-1.2083
50689264	chr12:50689264:TGGCACATGCCTGTAGTCCCAGCTACTTGGGA:T	2.51391e-10	-1.72474	-3.80397e-10
50689482	chr12:50689482:C:T	0.00972887	13.301	2.4456
50689627	chr12:50689627:A:C	3.55465e-10	-1.95781e-10	-1.37833
50689928	chr12:50689928:C:T	3.7667e-10	-1.95781e-10	-1.32038
50690113	chr12:50690113:G:A	3.94781e-10	-1.95781e-10	-1.27342
50690235	chr12:50690235:C:T	1.42439e-09	0.64889	-0.639141
50690396	chr12:50690396:T:A	1.00864e-09	-1.95781e-10	-0.335395
50691243	chr12:50691243:C:T	3.58249e-10	-1.95781e-10	-1.37052
50691602	chr12:50691602:T:C	2.59303e-09	-1.95781e-10	0.608833
50691688	chr12:50691688:A:G	1.02548e-09	0.312401	-0.631233
50692072	chr12:50692072:T:A	5.24405e-10	-1.95781e-10	-0.989487
50692492	chr12:50692492:G:A	4.38358e-07	7.12917	-1.39013
50692603	chr12:50692603:C:T	3.73899e-10	-1.95781e-10	-1.32776
50692675	chr12:50692675:TA:T	3.60779e-09	-1.95781e-10	0.9391
50693031	chr12:50693031:A:T	6.74864e-10	-1.95781e-10	-0.737239
50693148	chr12:50693148:T:C	4.20534e-07	7.0799	-1.38237
50693904	chr12:50693904:A:G	5.87563e-10	-0.875767	-3.80397e-10
50694074	chr12:50694074:C:G	3.64272e-10	-1.95781e-10	-1.35385
50694271	chr12:50694271:G:A	9.14409e-10	0.238912	-0.672384
50694805	chr12:50694805:A:G	5.7049e-10	-1.95781e-10	-0.905254
50694907	chr12:50694907:G:A	6.86686e-10	-1.95781e-10	-0.719874
50695078	chr12:50695078:G:A	9.87626e-10	-0.356446	-3.80397e-10
50695107	chr12:50695107:G:C	3.54491e-10	-1.95781e-10	-1.38107
50695151	chr12:50695151:G:A	4.21321e-10	-1.95781e-10	-1.20835
50695196	chr12:50695196:T:G	5.70736e-07	7.35156	-1.34863
50695504	chr12:50695504:G:T	4.95599e-07	7.2537	-1.39193
50695582	chr12:50695582:C:G	4.44408e-10	-1.95781e-10	-1.15501
50695612	chr12:50695612:G:C	3.50608e-10	-1.95781e-10	-1.39208
50695789	chr12:50695789:G:A	6.34496e-10	-1.95781e-10	-0.79892
50695833	chr12:50695833:T:C	6.42871e-10	-1.95781e-10	-0.785807
50695951	chr12:50695951:T:A	5.44454e-07	7.31364	-1.35786
50697357	chr12:50697357:G:A	3.51051e-10	-1.95781e-10	-1.39082
50697890	chr12:50697890:C:T	3.9831e-10	-1.95781e-10	-1.26452
50697918	chr12:50697918:G:T	6.60363e-10	-1.95781e-10	-0.758961
50698113	chr12:50698113:T:C	4.32504e-10	-1.95781e-10	-1.18216
50698197	chr12:50698197:G:A	4.21375e-10	-1.95781e-10	-1.20823
50698236	chr12:50698236:A:G	2.10638e-09	-1.95781e-10	0.400977
50698615	chr12:50698615:C:T	4.4318e-10	-1.95781e-10	-1.15777
50698895	chr12:50698895:T:C	5.76283e-10	-1.95781e-10	-0.895153
50698942	chr12:50698942:C:T	3.65638e-10	-1.95781e-10	-1.35011
50699322	chr12:50699322:T:C	2.00442e-09	0.351358	-3.80397e-10
50699403	chr12:50699403:T:G	3.5267e-10	-1.95781e-10	-1.38622
50699421	chr12:50699421:A:G	3.70465e-10	-1.95781e-10	-1.33699
50700087	chr12:50700087:T:C	3.16271e-09	-1.95781e-10	0.807433
50700137	chr12:50700137:C:T	3.56769e-09	-1.95781e-10	0.927922
50700180	chr12:50700180:G:A	4.25774e-10	-1.95781e-10	-1.19784
50700355	chr12:50700355:C:T	0.0114317	13.7322	2.17573
50701383	chr12:50701383:G:T	2.37582e-10	-1.78124	-3.80397e-10
50701395	chr12:50701395:G:T	4.2134e-10	-1.95781e-10	-1.20831
50701512	chr12:50701512:G:T	6.84087e-10	-1.95781e-10	-0.723665
50702173	chr12:50702173:C:T	3.73812e-10	-1.95781e-10	-1.328
50702261	chr12:50702261:G:A	4.14408e-10	-1.95781e-10	-1.2249
50702400	chr12:50702400:G:A	1.29822e-09	0.351524	-0.434524
50702511	chr12:50702511:G:A	5.14751e-10	-1.95781e-10	-1.00807
50702646	chr12:50702646:G:A	4.03452e-10	-1.95781e-10	-1.25169
50702841	chr12:50702841:G:A	3.60874e-10	-1.95781e-10	-1.36322
50703105	chr12:50703105:C:G	6.18675e-10	-1.95781e-10	-0.82417
50703223	chr12:50703223:AT:A	3.82947e-10	-1.95781e-10	-1.30385
50704669	chr12:50704669:G:A	4.14232e-10	-1.95781e-10	-1.22532
50705310	chr12:50705310:AGATCT:A	4.15254e-10	-1.95781e-10	-1.22286
50705403	chr12:50705403:T:C	4.01234e-10	-1.95781e-10	-1.25721
50705811	chr12:50705811:T:C	2.06565e-08	-1.95781e-10	2.68404
50706156	chr12:50706156:C:T	6.49802e-10	-1.95781e-10	-0.775083
50706242	chr12:50706242:G:C	1.09404e-10	-1.16472	-1.39198
50706395	chr12:50706395:A:G	5.75773e-10	-1.95781e-10	-0.896037
50708311	chr12:50708311:A:G	2.49382e-09	-1.95781e-10	0.569821
50708339	chr12:50708339:C:T	3.52335e-10	-1.95781e-10	-1.38717
50708859	chr12:50708859:G:A	5.67894e-10	-1.95781e-10	-0.909816
50708887	chr12:50708887:C:T	6.02682e-10	-1.95781e-10	-0.850361
50709086	chr12:50709086:A:G	1.14254e-09	0.412678	-0.623421
50709414	chr12:50709414:C:T	5.48146e-10	-1.95781e-10	-0.945209
50709808	chr12:50709808:T:C	4.16825e-10	-1.95781e-10	-1.21908
50709850	chr12:50709850:C:T	0.000426062	13.4218	-0.803417
50710013	chr12:50710013:A:G	5.71608e-10	-1.95781e-10	-0.903297
50710209	chr12:50710209:C:T	0.0179276	14.06	2.29785
50710527	chr12:50710527:G:A	5.05228e-07	7.21868	-1.33766
50710723	chr12:50710723:C:T	1.31475e-09	-1.95781e-10	-0.0703487
50710833	chr12:50710833:T:C	3.96876e-10	-1.95781e-10	-1.26813
50711297	chr12:50711297:G:A	9.25539e-09	1.88121	-3.80397e-10
50711517	chr12:50711517:T:C	5.95734e-10	0.286972	-1.14893
50711520	chr12:50711520:T:C	6.24104e-10	-1.95781e-10	-0.815434
50712308	chr12:50712308:A:C	0.0126385	13.6447	2.36351
50712395	chr12:50712395:G:A	0.000168147	12.5201	-0.831467
50712830	chr12:50712830:C:A	3.70703e-10	-1.95781e-10	-1.33635
50713190	chr12:50713190:T:C	5.75031e-10	-1.95781e-10	-0.897328
50713280	chr12:50713280:G:A	5.75516e-10	-1.95781e-10	-0.896483
50713620	chr12:50713620:G:C	9.60741e-10	-1.95781e-10	-0.384046
50713715	chr12:50713715:G:A	3.72333e-10	-1.95781e-10	-1.33196
50713833	chr12:50713833:C:A	3.50559e-10	-1.95781e-10	-1.39222
50714753	chr12:50714753:G:A	6.52272e-10	-1.95781e-10	-0.771289
50715235	chr12:50715235:C:T	3.64086e-10	-1.95781e-10	-1.35436
50715865	chr12:50715865:G:C	1.1649e-10	-1.10173	-1.39222
50716092	chr12:50716092:C:T	0.0112892	13.5479	2.34745
50716458	chr12:50716458:A:G	3.69045e-10	-1.95781e-10	-1.34083
50716677	chr12:50716677:C:T	4.21552e-10	-1.95781e-10	-1.20781
50717577	chr12:50717577:C:T	3.87069e-10	-1.95781e-10	-1.29315
50718803	chr12:50718803:T:C	3.58826e-10	-1.95781e-10	-1.36891
50718867	chr12:50718867:A:C	3.80156e-10	-1.95781e-10	-1.31117
50719231	chr12:50719231:A:G	3.7654e-10	-1.95781e-10	-1.32073
50719497	chr12:50719497:A:T	3.96876e-10	-1.95781e-10	-1.26813
50719644	chr12:50719644:C:T	7.94619e-10	-1.95781e-10	-0.573888
50719819	chr12:50719819:T:C	7.80672e-11	-1.57673	-1.31746
50719861	chr12:50719861:T:A	4.91846e-10	-1.95781e-10	-1.05359
50719990	chr12:50719990:G:A	3.11599e-10	-1.51003	-3.80397e-10
50720507	chr12:50720507:A:G	5.76741e-10	-1.95781e-10	-0.894357
50720809	chr12:50720809:G:A	3.53612e-10	-1.95781e-10	-1.38355
50720913	chr12:50720913:A:G	4.36965e-10	-1.95781e-10	-1.1719
50721526	chr12:50721526:A:G	5.14062e-10	-1.95781e-10	-1.00941
50721702	chr12:50721702:T:C	6.76098e-10	-1.95781e-10	-0.735413
50721799	chr12:50721799:C:T	1.0578e-09	-1.10267	0.81487
50721855	chr12:50721855:C:A	5.67461e-10	-1.95781e-10	-0.910578
50722152	chr12:50722152:A:G	4.70763e-09	0.379277	0.825912
50722392	chr12:50722392:CA:C	5.51712e-10	-1.95781e-10	-0.938724
50722583	chr12:50722583:T:G	3.88988e-10	-1.95781e-10	-1.2882
50723446	chr12:50723446:A:G	1.13279e-07	5.30074	-0.914882
50723543	chr12:50723543:A:G	2.72107e-10	-1.64555	-3.80397e-10
50723788	chr12:50723788:G:A	3.66689e-10	-1.95781e-10	-1.34724
50724211	chr12:50724211:A:G	4.17856e-09	0.357014	0.728957
50724630	chr12:50724630:CACTG:C	3.97055e-10	-1.95781e-10	-1.26768
50725815	chr12:50725815:C:T	3.767e-10	-1.95781e-10	-1.3203
50726089	chr12:50726089:G:T	4.43602e-10	-1.95781e-10	-1.15682
50726152	chr12:50726152:G:A	5.56787e-10	0.166358	-1.09593
50726391	chr12:50726391:T:C	0.0172042	16.682	-0.36533
50726419	chr12:50726419:C:T	0.0138299	13.7233	2.37508
50726852	chr12:50726852:G:C	4.53811e-10	-1.95781e-10	-1.13407
50727846	chr12:50727846:CA:C	3.58204e-07	6.88112	-1.34401
50728622	chr12:50728622:C:T	1.7422e-09	-1.95781e-10	0.211155
50728789	chr12:50728789:T:TA	5.66445e-10	0.19741	-1.10978
50728902	chr12:50728902:G:A	3.3749e-10	-1.43021	-3.80397e-10
50729188	chr12:50729188:T:C	3.76304e-10	-1.95781e-10	-1.32135
50729998	chr12:50729998:T:C	6.81723e-10	-1.95781e-10	-0.727128
50730417	chr12:50730417:A:G	9.20346e-10	-0.427001	-3.80397e-10
50730472	chr12:50730472:C:T	5.19519e-10	-1.95781e-10	-0.998846
50730676	chr12:50730676:C:T	3.59614e-10	-1.95781e-10	-1.36672
50730816	chr12:50730816:C:CTCATTCT	3.5996e-10	-1.95781e-10	-1.36576
50731099	chr12:50731099:T:C	3.50655e-10	-1.95781e-10	-1.39195
50732234	chr12:50732234:T:G	6.85744e-10	-1.95781e-10	-0.721246
50732419	chr12:50732419:G:A	3.5097e-10	-1.95781e-10	-1.39105
50732730	chr12:50732730:G:A	3.525e-10	-1.95781e-10	-1.3867
50733686	chr12:50733686:A:G	3.69634e-10	-1.95781e-10	-1.33924
50733955	chr12:50733955:T:C	3.57762e-10	-0.0343448	-1.33754
50734067	chr12:50734067:C:A	4.0326e-10	-1.95781e-10	-1.25217
50734358	chr12:50734358:C:T	2.31021e-09	-1.95781e-10	0.493341
50735004	chr12:50735004:C:T	3.96488e-10	-1.2691	-3.80397e-10
50735049	chr12:50735049:A:G	1.34205e-06	8.18519	-1.32722
50735372	chr12:50735372:G:C	6.53025e-10	-1.95781e-10	-0.770135
50736422	chr12:50736422:G:T	1.29066e-09	-1.95781e-10	-0.088838
50736424	chr12:50736424:G:A	0.00165573	11.4387	2.53701
50736577	chr12:50736577:C:G	2.38467e-10	-1.77752	-3.80397e-10
50736974	chr12:50736974:G:A	4.78965e-10	-1.95781e-10	-1.08012
50738967	chr12:50738967:T:C	2.92623e-10	-1.57287	-3.80397e-10
50739102	chr12:50739102:G:A	1.06898e-09	-1.95781e-10	-0.277292
50739820	chr12:50739820:G:C	6.09071e-10	-1.95781e-10	-0.839815
50740040	chr12:50740040:C:T	2.42643e-10	-0.399543	-1.36062
50740315	chr12:50740315:G:A	3.54503e-10	-1.95781e-10	-1.38103
50740958	chr12:50740958:A:G	0.031586	14.627	2.29726
50740996	chr12:50740996:C:T	3.81812e-10	-1.95781e-10	-1.30682
50741347	chr12:50741347:G:A	5.58312e-10	-1.95781e-10	-0.926832
50741384	chr12:50741384:A:G	4.30224e-10	-1.95781e-10	-1.18744
50741926	chr12:50741926:T:C	1.51961e-09	-1.95781e-10	0.0744613
50742157	chr12:50742157:G:A	6.01102e-10	0.391601	-1.24459
50742168	chr12:50742168:C:T	5.66689e-09	-1.95781e-10	1.39065
50742173	chr12:50742173:G:A	7.69e-10	0.28332	-0.88998
50743099	chr12:50743099:G:GT	4.72911e-10	-1.95781e-10	-1.09284
50743110	chr12:50743110:G:T	9.54194e-10	-1.95781e-10	-0.390883
50744056	chr12:50744056:T:C	6.99519e-09	-1.95781e-10	1.60123
50745079	chr12:50745079:C:T	2.22847e-05	11.0598	-1.39212
50745484	chr12:50745484:G:A	2.49382e-09	-1.95781e-10	0.569821
50745496	chr12:50745496:A:G	3.38777e-10	-0.148244	-1.27816
50745892	chr12:50745892:T:C	3.53138e-10	-1.95781e-10	-1.38489
50746020	chr12:50746020:C:A	3.84426e-10	-0.339062	-0.960938
50746109	chr12:50746109:C:T	2.59525e-10	-0.30068	-1.39222
50746420	chr12:50746420:T:A	3.55503e-10	-1.95781e-10	-1.37822
50746558	chr12:50746558:C:T	1.03152e-09	-1.95781e-10	-0.312957
50746627	chr12:50746627:C:G	4.49213e-10	-1.95781e-10	-1.14425
50747278	chr12:50747278:A:T	4.28948e-10	-1.95781e-10	-1.19042
50747626	chr12:50747626:T:C	6.29656e-10	-1.95781e-10	-0.806577
50747823	chr12:50747823:T:C	4.27894e-10	-1.95781e-10	-1.19287
50748100	chr12:50748100:A:G	2.38663e-09	-1.95781e-10	0.525886
50748125	chr12:50748125:A:G	3.83115e-10	-1.95781e-10	-1.30342
50748964	chr12:50748964:G:C	4.06673e-10	-1.95781e-10	-1.24374
50750010	chr12:50750010:C:G	4.89527e-09	-1.95781e-10	1.24427
50750649	chr12:50750649:T:C	5.14687e-05	9.56137	0.943361
50750966	chr12:50750966:T:C	6.1373e-11	-1.75569	-1.37909
50750975	chr12:50750975:G:C	3.68707e-10	-1.95781e-10	-1.34175
50751180	chr12:50751180:C:T	5.91875e-10	-1.95781e-10	-0.868455
50752728	chr12:50752728:T:C	4.37658e-10	-1.95781e-10	-1.17031
50752931	chr12:50752931:AAGT:A	7.92464e-09	2.76937	-1.04339
50754149	chr12:50754149:A:G	4.5927e-10	-1.12211	-3.80397e-10
50754196	chr12:50754196:C:T	3.67077e-10	-1.95781e-10	-1.34618
50754442	chr12:50754442:A:G	3.74387e-10	-1.95781e-10	-1.32646
50754653	chr12:50754653:AG:A	3.74281e-10	-1.95781e-10	-1.32674
50754654	chr12:50754654:G:A	3.89551e-10	-1.95781e-10	-1.28676
50754774	chr12:50754774:A:G	0.000175235	11.6888	0.0410857
50755303	chr12:50755303:G:C	3.51798e-10	-1.95781e-10	-1.38869
50756137	chr12:50756137:C:A	2.82838e-09	-1.95781e-10	0.695708
50757252	chr12:50757252:C:T	5.93199e-10	-1.95781e-10	-0.866221
50757269	chr12:50757269:A:G	6.92231e-11	-1.62367	-1.39075
50757458	chr12:50757458:T:C	1.41104e-09	-1.95781e-10	0.000332975
50757741	chr12:50757741:G:A	8.63171e-05	11.915	-0.893247
50758070	chr12:50758070:G:C	4.33226e-10	-1.95781e-10	-1.18049
50758162	chr12:50758162:T:C	6.59456e-10	-1.95781e-10	-0.760335
50759239	chr12:50759239:G:A	4.01434e-10	-1.95781e-10	-1.25671
50759443	chr12:50759443:T:C	6.42692e-10	-0.786085	-3.80397e-10
50759794	chr12:50759794:G:A	7.32986e-05	11.9311	-1.07281
50760178	chr12:50760178:A:T	3.7034e-10	-1.95781e-10	-1.33733
50760334	chr12:50760334:C:T	3.16832e-09	-1.95781e-10	0.809207
50760855	chr12:50760855:T:G	6.27955e-10	-1.95781e-10	-0.809283
50760875	chr12:50760875:T:TTC	5.36247e-05	11.5384	-0.992626
50761061	chr12:50761061:T:C	2.10429e-09	-1.95781e-10	0.399982
50761063	chr12:50761063:T:C	2.66716e-09	-1.95781e-10	0.637018
50761639	chr12:50761639:C:A	0.000141038	11.4675	0.0452537
50761880	chr12:50761880:C:T	6.0105e-11	-1.76366	-1.39199
50762208	chr12:50762208:T:C	5.91156e-11	-1.78023	-1.39203
50762797	chr12:50762797:A:G	5.90472e-11	-1.78156	-1.39185
50763267	chr12:50763267:A:G	2.30185e-09	-1.95781e-10	0.489716
50763474	chr12:50763474:G:A	6.6921e-10	-1.95781e-10	-0.745653
50763512	chr12:50763512:G:A	6.10985e-10	-1.95781e-10	-0.836678
50763898	chr12:50763898:C:T	2.8051e-09	-1.95781e-10	0.687443
50764871	chr12:50764871:G:T	8.26209e-10	-1.95781e-10	-0.534903
50764933	chr12:50764933:A:G	3.95512e-09	-1.95781e-10	1.03102
50765227	chr12:50765227:A:G	3.92976e-10	-1.95781e-10	-1.278
50765357	chr12:50765357:A:G	5.90538e-11	-1.78411	-1.3892
50765770	chr12:50765770:C:T	2.33966e-09	-1.95781e-10	0.506009
50766315	chr12:50766315:CTAAGAT:C	2.65432e-09	-1.95781e-10	0.632194
50766554	chr12:50766554:T:G	1.34262e-09	-1.95781e-10	-0.0493689
50766829	chr12:50766829:A:C	9.44533e-10	-1.95781e-10	-0.40106
50766932	chr12:50766932:C:T	6.48495e-05	11.6434	-0.907598
50767604	chr12:50767604:A:G	1.0166e-09	-0.327536	-3.80397e-10
50767709	chr12:50767709:CT:C	2.90669e-09	-1.95781e-10	0.723021
50767954	chr12:50767954:C:T	0.0316049	12.6438	4.28107
50767961	chr12:50767961:C:T	0.00159104	14.9777	-1.04176
50768186	chr12:50768186:C:T	4.12817e-10	-1.95781e-10	-1.22875
50769828	chr12:50769828:A:G	8.81841e-11	-1.8263	-0.946022
50770580	chr12:50770580:T:C	4.51781e-10	-1.13855	-3.80397e-10
50771027	chr12:50771027:A:G	5.45493e-05	11.5432	-0.980319
50771912	chr12:50771912:G:A	2.32268e-10	-1.80386	-3.80397e-10
50772020	chr12:50772020:G:A	2.57416e-09	-1.95781e-10	0.601529
50772102	chr12:50772102:G:A	9.3672e-11	-1.33694	-1.37501
50772391	chr12:50772391:G:A	1.04176e-09	-1.95781e-10	-0.30308
50772421	chr12:50772421:G:T	2.32139e-10	-1.80442	-3.80397e-10
50772812	chr12:50772812:G:A	1.57673e-09	-1.95781e-10	0.111361
50772816	chr12:50772816:A:G	3.73045e-10	-1.95781e-10	-1.33005
50772825	chr12:50772825:T:C	6.09909e-11	-1.75136	-1.38967
50773030	chr12:50773030:T:G	3.56578e-10	-1.95781e-10	-1.3752
50773688	chr12:50773688:C:T	3.62849e-10	-1.95781e-10	-1.35776
50773835	chr12:50773835:C:T	0.0202577	11.8072	4.67289
50774692	chr12:50774692:TTA:T	3.65716e-10	-1.95781e-10	-1.34989
50774834	chr12:50774834:G:A	0.0155107	12.1168	4.09628
50774986	chr12:50774986:C:T	2.72794e-09	-1.95781e-10	0.659551
50775325	chr12:50775325:T:G	1.72192e-09	-1.95781e-10	0.199443
50775335	chr12:50775335:G:T	2.70891e-09	-1.95781e-10	0.652553
50775458	chr12:50775458:C:T	4.19769e-10	-1.95781e-10	-1.21205
50775612	chr12:50775612:G:T	4.04376e-10	-1.95781e-10	-1.24941
50775707	chr12:50775707:A:G	4.13117e-10	-1.95781e-10	-1.22802
50775964	chr12:50775964:A:G	1.63713e-09	-1.95781e-10	0.148947
50776087	chr12:50776087:C:T	1.43159e-09	-1.95781e-10	0.0147934
50777307	chr12:50777307:A:G	4.53998e-05	11.2853	-0.905999
50777369	chr12:50777369:A:G	4.38844e-10	-1.95781e-10	-1.16761
50777441	chr12:50777441:C:T	1.55778e-09	-1.95781e-10	0.0992654
50777732	chr12:50777732:G:A	8.63279e-10	-1.95781e-10	-0.491013
50778044	chr12:50778044:G:T	0.0221885	11.7202	4.85086
50778595	chr12:50778595:ACTT:A	1.56748e-09	-1.95781e-10	0.105474
50778697	chr12:50778697:C:T	5.32322e-05	11.4376	-0.899191
50778780	chr12:50778780:A:G	2.67108e-09	-1.95781e-10	0.638489
50778956	chr12:50778956:C:T	1.57734e-09	-1.95781e-10	0.111745
50779950	chr12:50779950:A:G	6.0079e-11	-1.76669	-1.3894
50780190	chr12:50780190:A:G	2.62839e-09	-1.95781e-10	0.622375
50780413	chr12:50780413:C:T	3.55607e-10	-1.95781e-10	-1.37793
50780486	chr12:50780486:A:G	5.08692e-10	-1.95781e-10	-1.01991
50780577	chr12:50780577:G:T	1.57529e-09	-1.95781e-10	0.110447
50780775	chr12:50780775:A:G	4.65531e-10	-1.95781e-10	-1.10857
50780781	chr12:50780781:C:T	4.44292e-10	-1.95781e-10	-1.15527
50781020	chr12:50781020:TTAAAA:T	4.88228e-09	-1.95781e-10	1.24162
50781260	chr12:50781260:A:G	0.0175754	11.8883	4.44972
50781313	chr12:50781313:C:T	9.35305e-08	-1.95781e-10	4.19429
50781490	chr12:50781490:G:A	9.03987e-10	-1.95781e-10	-0.444936
50781543	chr12:50781543:C:T	1.12327e-08	-1.95781e-10	2.07483
50782380	chr12:50782380:C:T	6.44102e-10	-1.95781e-10	-0.783894
50782416	chr12:50782416:C:T	2.96256e-10	-1.56053	-3.80397e-10
50782490	chr12:50782490:C:T	6.19039e-11	-1.73402	-1.39215
50783055	chr12:50783055:TTC:T	3.88725e-10	-1.95781e-10	-1.28888
50783060	chr12:50783060:TCA:T	8.35016e-10	-0.5243	-3.80397e-10
50783176	chr12:50783176:G:A	2.7905e-09	-1.95781e-10	0.682224
50783845	chr12:50783845:C:T	6.64177e-10	-0.753201	-3.80397e-10
50785123	chr12:50785123:A:G	2.959e-10	-1.56173	-3.80397e-10
50786360	chr12:50786360:C:T	6.14645e-05	11.7272	-1.04501
50786564	chr12:50786564:C:A	3.92535e-10	-1.95781e-10	-1.27913
50786690	chr12:50786690:C:T	1.13864e-09	-1.95781e-10	-0.214158
50787916	chr12:50787916:T:C	0.000456098	13.02	-0.333536
50788339	chr12:50788339:C:T	0.000309118	13.0551	-0.757622
50788587	chr12:50788587:A:T	3.02735e-09	-1.95781e-10	0.763692
50788629	chr12:50788629:A:G	0.000315133	13.0063	-0.689522
50789086	chr12:50789086:T:G	4.1753e-10	-1.95781e-10	-1.21739
50789528	chr12:50789528:C:T	1.90574e-05	10.5565	-1.04532
50790265	chr12:50790265:C:T	1.66048e-09	-1.95781e-10	0.163112
50790309	chr12:50790309:A:G	4.03717e-10	-1.95781e-10	-1.25104
50790472	chr12:50790472:T:C	4.55607e-10	-1.95781e-10	-1.13012
50790794	chr12:50790794:A:G	5.58156e-05	11.5195	-0.93368
50790846	chr12:50790846:G:T	1.05992e-07	-1.95781e-10	4.31937
50790976	chr12:50790976:AC:A	5.90703e-11	-1.78114	-1.39188
50791981	chr12:50791981:C:G	6.04755e-11	-1.75806	-1.39145
50792015	chr12:50792015:G:A	2.79206e-09	-1.95781e-10	0.682784
50792167	chr12:50792167:C:T	6.0226e-11	-1.76208	-1.39157
50793507	chr12:50793507:C:T	5.36927e-05	11.5905	-1.04349
50794183	chr12:50794183:C:T	3.64153e-10	-1.95781e-10	-1.35418
50794614	chr12:50794614:C:T	0.000387602	13.3173	-0.793551
50794743	chr12:50794743:G:T	5.26192e-05	11.615	-1.08818
50794877	chr12:50794877:C:T	2.26746e-09	-1.95781e-10	0.474664
50795461	chr12:50795461:T:A	2.54017e-09	-1.95781e-10	0.588236
50795836	chr12:50795836:T:C	6.58591e-11	-1.67776	-1.38647
50796298	chr12:50796298:G:A	7.94514e-10	-0.57402	-3.80397e-10
50796355	chr12:50796355:C:T	4.33647e-09	-1.95781e-10	1.12306
50796823	chr12:50796823:C:T	5.99994e-11	-1.76567	-1.39175
50796909	chr12:50796909:C:T	0.00014454	11.6001	-0.0627946
50796928	chr12:50796928:G:A	3.85507e-10	-1.95781e-10	-1.29719
50797741	chr12:50797741:T:G	4.41046e-10	-1.95781e-10	-1.1626
50797944	chr12:50797944:G:A	6.17009e-05	11.7193	-1.03324
50797998	chr12:50797998:A:T	5.17239e-10	-1.95781e-10	-1.00325
50799230	chr12:50799230:C:G	4.14843e-05	11.24	-0.950968
50799654	chr12:50799654:G:A	8.66451e-10	-1.95781e-10	-0.487345
50799680	chr12:50799680:A:G	7.50501e-10	-1.95781e-10	-0.631009
50799926	chr12:50799926:C:T	2.22222e-09	0.454512	-3.80397e-10
50800721	chr12:50800721:A:G	1.36393e-09	-1.95781e-10	-0.0336242
50800926	chr12:50800926:C:A	6.09076e-11	-1.75331	-1.38908
50801016	chr12:50801016:A:G	0.000131203	11.7479	-0.307371
50801044	chr12:50801044:G:A	0.000201734	13.0368	-1.16606
50801677	chr12:50801677:A:G	2.30642e-09	-1.95781e-10	0.4917
50801738	chr12:50801738:C:T	0.00872981	11.9175	3.72072
50801965	chr12:50801965:G:A	4.46795e-10	-1.95781e-10	-1.14965
50802167	chr12:50802167:G:A	4.04925e-09	-1.95781e-10	1.05454
50802291	chr12:50802291:C:T	2.10993e-09	-1.95781e-10	0.402661
50804238	chr12:50804238:A:C	3.6444e-10	-1.95781e-10	-1.35339
50804355	chr12:50804355:A:C	1.36393e-09	-1.95781e-10	-0.0336242
50804835	chr12:50804835:G:A	7.99242e-10	-1.95781e-10	-0.568087
50805231	chr12:50805231:C:T	0.00986588	11.9517	3.80886
50806187	chr12:50806187:G:C	3.0123e-10	-1.54388	-3.80397e-10
50807308	chr12:50807308:G:A	7.31625e-10	-1.95781e-10	-0.656483
50807367	chr12:50807367:G:A	0.0201234	11.9134	4.56001
50807655	chr12:50807655:T:TC	2.62517e-10	-1.68143	-3.80397e-10
50807824	chr12:50807824:T:G	6.07287e-05	11.5512	-0.881005
50807966	chr12:50807966:T:C	3.74847e-05	11.5027	-1.31497
50808126	chr12:50808126:A:T	6.19762e-10	-1.95781e-10	-0.822416
50808263	chr12:50808263:C:T	0.0171925	11.7881	4.52788
50808771	chr12:50808771:ACT:A	0.00429969	12.0031	2.92698
50809014	chr12:50809014:A:G	4.13526e-10	-1.95781e-10	-1.22703
50809096	chr12:50809096:G:A	1.11174e-09	-1.95781e-10	-0.238067
50809182	chr12:50809182:T:C	4.14192e-09	-1.95781e-10	1.07716
50809593	chr12:50809593:T:C	3.86856e-05	11.2256	-1.00641
50809905	chr12:50809905:C:G	0.0195656	11.8814	4.56384
50810164	chr12:50810164:C:T	3.52406e-10	-1.95781e-10	-1.38697
50810170	chr12:50810170:A:G	6.53652e-11	-1.68991	-1.38185
50810366	chr12:50810366:T:C	1.24757e-09	-1.95781e-10	-0.1228
50810394	chr12:50810394:T:C	4.3436e-10	-1.17788	-3.80397e-10
50810512	chr12:50810512:C:T	0.0477022	11.6024	5.73408
50810821	chr12:50810821:G:A	3.49507e-10	-1.39523	-3.80397e-10
50811155	chr12:50811155:T:C	0.000119355	11.0516	0.294308
50811180	chr12:50811180:C:T	3.51273e-10	-1.95781e-10	-1.39019
50811283	chr12:50811283:C:T	5.97217e-05	12.0174	-1.3639
50811666	chr12:50811666:T:C	2.35127e-09	-1.95781e-10	0.51096
50811933	chr12:50811933:C:T	2.36966e-09	-1.95781e-10	0.518753
50811980	chr12:50811980:C:T	7.11842e-05	11.2233	-0.394277
50812160	chr12:50812160:AC:A	0.00345664	15.4836	-0.771739
50813088	chr12:50813088:A:G	4.22823e-10	-1.95781e-10	-1.2048
50813226	chr12:50813226:C:G	6.44108e-10	-1.95781e-10	-0.783884
50813631	chr12:50813631:T:C	0.021103	11.3684	5.15254
50813881	chr12:50813881:G:C	3.51038e-10	-1.95781e-10	-1.39086
50813921	chr12:50813921:A:G	0.0238457	11.5527	5.09042
50813950	chr12:50813950:C:T	3.6276e-10	-1.95781e-10	-1.35801
50814339	chr12:50814339:C:G	2.24034e-10	-1.83995	-3.80397e-10
50814982	chr12:50814982:C:T	8.40027e-10	-1.95781e-10	-0.518317
50815822	chr12:50815822:T:G	3.57937e-10	-1.95781e-10	-1.37139
50815853	chr12:50815853:A:G	5.98839e-11	-1.76781	-1.39154
50816055	chr12:50816055:C:G	0.000961037	14.2021	-0.770363
50817480	chr12:50817480:G:A	3.84836e-10	-1.95781e-10	-1.29893
50817755	chr12:50817755:A:C	1.02773e-09	-1.95781e-10	-0.316647
50817909	chr12:50817909:A:G	4.16219e-05	11.3914	-1.09903
50817992	chr12:50817992:A:AT	0.000135989	10.9696	0.506714
50818010	chr12:50818010:T:C	4.62319e-09	-1.95781e-10	1.18709
50819604	chr12:50819604:C:T	2.77027e-09	-1.95781e-10	0.67495
50819650	chr12:50819650:A:G	2.5797e-09	1.80846	-1.20478
50819982	chr12:50819982:T:C	8.52305e-05	11.2195	-0.210422
50820484	chr12:50820484:G:A	3.82568e-10	-1.95781e-10	-1.30484
50820544	chr12:50820544:G:T	1.65082e-09	-1.95781e-10	0.157274
50820747	chr12:50820747:A:ATGTT	3.61989e-10	-1.95781e-10	-1.36014
50822431	chr12:50822431:T:C	3.48243e-10	-1.39885	-3.80397e-10
50823107	chr12:50823107:T:C	0.000125501	11.3087	0.087381
50824005	chr12:50824005:A:G	8.31585e-10	-1.95781e-10	-0.528418
50824331	chr12:50824331:C:T	6.02224e-11	-1.76161	-1.3921
50824540	chr12:50824540:C:G	5.89814e-11	-1.78287	-1.39166
50825883	chr12:50825883:C:T	3.70371e-10	-1.95781e-10	-1.33724
50825918	chr12:50825918:G:A	4.11347e-05	11.403	-1.12234
50825968	chr12:50825968:T:C	4.16834e-10	-1.21906	-3.80397e-10
50826147	chr12:50826147:G:T	3.65287e-10	-1.95781e-10	-1.35107
50826393	chr12:50826393:AAAAG:A	6.7636e-10	-1.95781e-10	-0.735026
50826660	chr12:50826660:C:T	3.07849e-10	-1.52214	-3.80397e-10
50826968	chr12:50826968:A:G	6.85529e-10	-1.95781e-10	-0.721559
50826978	chr12:50826978:G:A	5.95732e-11	-1.79273	-1.37181
50827114	chr12:50827114:C:G	0.000744268	13.9432	-0.766999
50827281	chr12:50827281:C:T	5.73884e-09	-1.95781e-10	1.40326
50827950	chr12:50827950:T:C	5.37619e-10	-1.95781e-10	-0.9646
50828053	chr12:50828053:AT:A	2.95876e-10	-1.56181	-3.80397e-10
50828718	chr12:50828718:C:T	4.47428e-09	-1.95781e-10	1.15435
50829044	chr12:50829044:C:T	2.65147e-09	-1.95781e-10	0.631119
50829195	chr12:50829195:C:T	6.55777e-10	-1.95781e-10	-0.76593
50829517	chr12:50829517:A:G	5.78632e-10	-1.95781e-10	-0.891083
50829544	chr12:50829544:G:A	3.57766e-10	-1.95781e-10	-1.37187
50829786	chr12:50829786:T:C	1.1538e-09	-1.95781e-10	-0.20093
50830403	chr12:50830403:T:A	3.97253e-09	-1.95781e-10	1.03541
50831124	chr12:50831124:G:A	2.24925e-10	-1.83599	-3.80397e-10
50831803	chr12:50831803:G:A	5.67963e-10	-1.95781e-10	-0.909694
50831878	chr12:50831878:A:G	3.62385e-10	-1.95781e-10	-1.35904
50832251	chr12:50832251:C:T	3.67362e-10	-1.95781e-10	-1.3454
50832372	chr12:50832372:G:A	7.13778e-10	-1.95781e-10	-0.681179
50833707	chr12:50833707:C:T	1.18387e-10	-1.36746	-1.11033
50834429	chr12:50834429:C:G	5.13642e-10	-1.95781e-10	-1.01022
50834473	chr12:50834473:T:C	1.98577e-09	-1.95781e-10	0.342011
50834474	chr12:50834474:G:A	4.78819e-10	-1.95781e-10	-1.08043
50834488	chr12:50834488:G:A	5.67274e-10	-1.95781e-10	-0.910909
50834569	chr12:50834569:C:G	1.27657e-09	-1.95781e-10	-0.0998191
50834834	chr12:50834834:G:A	1.04437e-10	-1.3564	-1.24677
50835180	chr12:50835180:C:T	3.79052e-10	-1.95781e-10	-1.31408
50835437	chr12:50835437:G:A	8.29441e-10	-1.95781e-10	-0.530999
50836101	chr12:50836101:C:T	2.29889e-10	-1.81416	-3.80397e-10
50836452	chr12:50836452:G:A	9.50001e-11	-1.43164	-1.26623
50836493	chr12:50836493:T:C	4.00182e-10	-1.95781e-10	-1.25983
50836763	chr12:50836763:G:A	5.66328e-10	-1.95781e-10	-0.912577
50837278	chr12:50837278:T:C	1.26313e-10	-1.31177	-1.10122
50837768	chr12:50837768:T:C	5.44371e-10	-1.95781e-10	-0.95212
50838144	chr12:50838144:G:A	7.04026e-10	-1.95781e-10	-0.694936
50838807	chr12:50838807:G:A	1.17975e-10	-1.38793	-1.09335
50838832	chr12:50838832:A:G	1.27687e-10	-1.37692	-1.02525
50839131	chr12:50839131:A:G	1.92102e-09	-1.95781e-10	0.30886
50839267	chr12:50839267:T:C	5.42162e-10	-1.95781e-10	-0.956185
50839800	chr12:50839800:C:A	2.23607e-09	0.460726	-3.80397e-10
50839824	chr12:50839824:G:A	5.12713e-09	-1.95781e-10	1.29055
50840149	chr12:50840149:G:A	8.29638e-10	-1.95781e-10	-0.530761
50840627	chr12:50840627:C:T	5.12023e-10	-1.95781e-10	-1.01338
50840766	chr12:50840766:A:G	6.64245e-10	-1.95781e-10	-0.753099
50841261	chr12:50841261:C:T	3.84081e-10	-1.95781e-10	-1.3009
50841332	chr12:50841332:C:T	3.81615e-10	-1.95781e-10	-1.30734
50841534	chr12:50841534:A:G	1.86092e-09	-1.95781e-10	0.277077
50841551	chr12:50841551:G:A	3.51006e-10	-1.95781e-10	-1.39095
50841935	chr12:50841935:C:T	5.41711e-09	-1.95781e-10	1.34557
50842323	chr12:50842323:G:T	2.01343e-09	-1.95781e-10	0.355842
50842441	chr12:50842441:T:C	1.56816e-09	-1.95781e-10	0.105905
50842525	chr12:50842525:C:T	3.51162e-10	-1.95781e-10	-1.3905
50842529	chr12:50842529:G:A	6.93001e-10	-1.95781e-10	-0.710719
50843019	chr12:50843019:T:C	7.42635e-11	-1.5525	-1.39163
50843212	chr12:50843212:T:C	4.89047e-10	-1.95781e-10	-1.05929
50843243	chr12:50843243:T:A	3.70725e-10	-1.95781e-10	-1.33629
50843644	chr12:50843644:C:G	5.04567e-10	-1.95781e-10	-1.02805
50844033	chr12:50844033:G:A	0.000111919	12.2186	-0.937032
50844081	chr12:50844081:T:C	5.32351e-10	-1.95781e-10	-0.974448
50844225	chr12:50844225:T:C	4.45865e-10	-1.15173	-3.80397e-10
50844335	chr12:50844335:C:G	4.14422e-10	-1.95781e-10	-1.22487
50844438	chr12:50844438:A:G	2.57429e-10	-0.366564	-1.33444
50844459	chr12:50844459:C:T	2.18067e-10	-0.497416	-1.36953
50844610	chr12:50844610:C:T	1.73905e-10	-1.30845	-0.784795
50844924	chr12:50844924:T:C	1.24721e-09	-1.95781e-10	-0.123086
50845019	chr12:50845019:T:C	5.72572e-10	-1.95781e-10	-0.901612
50845206	chr12:50845206:T:C	3.31042e-10	-0.200662	-1.24884
50845487	chr12:50845487:G:T	1.00298e-10	-1.38055	-1.26305
50845600	chr12:50845600:G:A	9.94057e-11	-1.41715	-1.23539
50846101	chr12:50846101:C:T	1.14884e-09	-0.205242	-3.80397e-10
50846553	chr12:50846553:A:G	3.51629e-10	-1.95781e-10	-1.38917
50846895	chr12:50846895:T:C	1.32288e-10	-1.41475	-0.952025
50847163	chr12:50847163:A:G	6.7158e-10	-1.95781e-10	-0.742118
50847219	chr12:50847219:T:C	2.06344e-10	-0.538748	-1.38346
50847337	chr12:50847337:G:A	4.60779e-10	-1.95781e-10	-1.11883
50847646	chr12:50847646:A:C	4.77382e-10	-1.08343	-3.80397e-10
50847729	chr12:50847729:C:G	1.42813e-10	-1.38599	-0.904232
50847901	chr12:50847901:AT:A	4.4428e-10	-1.95781e-10	-1.1553
50848352	chr12:50848352:G:A	9.63117e-11	-1.40513	-1.27903
50848483	chr12:50848483:G:C	2.99547e-10	-0.257063	-1.29242
50848620	chr12:50848620:C:T	3.05008e-10	-0.254764	-1.27665
50849042	chr12:50849042:G:A	4.33519e-10	-1.95781e-10	-1.17981
50849196	chr12:50849196:C:T	5.16835e-10	-0.131413	-0.872613
50849294	chr12:50849294:G:A	4.21014e-10	-0.186938	-1.02215
50849628	chr12:50849628:A:G	1.17243e-10	-1.43895	-1.04855
50849726	chr12:50849726:A:T	7.37794e-11	-1.63419	-1.31648
50849797	chr12:50849797:A:T	2.17478e-10	-0.880477	-0.989174
50849909	chr12:50849909:C:G	1.38973e-09	-1.95781e-10	-0.0148894
50849915	chr12:50849915:C:T	1.99801e-10	-0.573867	-1.38056
50850070	chr12:50850070:G:A	1.35549e-09	-1.95781e-10	-0.039835
50850097	chr12:50850097:A:G	2.59349e-10	-0.302273	-1.3913
50850170	chr12:50850170:T:C	1.48803e-10	-0.932647	-1.31648
50850326	chr12:50850326:A:C	3.10005e-10	-0.128154	-1.38701
50850417	chr12:50850417:A:G	8.56557e-10	-1.95781e-10	-0.49883
50850478	chr12:50850478:G:T	3.88029e-10	-1.95781e-10	-1.29067
50850919	chr12:50850919:C:G	1.95212e-10	-0.754551	-1.22311
50850935	chr12:50850935:TGCTGA:T	3.5229e-10	-1.95781e-10	-1.3873
50851610	chr12:50851610:G:A	7.1737e-10	-1.95781e-10	-0.676159
50851625	chr12:50851625:G:A	2.52277e-10	-0.612186	-1.10904
50851732	chr12:50851732:G:A	5.34156e-05	11.9162	-1.37439
50851735	chr12:50851735:A:G	2.74937e-10	-0.6052	-1.03001
50852500	chr12:50852500:G:A	2.35854e-10	-0.630275	-1.15826
50853191	chr12:50853191:A:T	2.9408e-10	-0.177774	-1.39012
50853220	chr12:50853220:A:G	5.41882e-08	5.02675	-1.37828
50853583	chr12:50853583:A:C	4.23483e-10	-1.95781e-10	-1.20324
50854032	chr12:50854032:T:C	9.86138e-11	-1.36066	-1.29988
50855224	chr12:50855224:A:G	1.45343e-09	-1.95781e-10	0.0299281
50855421	chr12:50855421:A:G	2.86188e-10	-0.203133	-1.39197
50855611	chr12:50855611:T:C	2.80763e-10	-0.222047	-1.39219
50855631	chr12:50855631:G:A	2.26461e-10	-0.665988	-1.16319
50856149	chr12:50856149:A:G	2.80326e-10	-0.223579	-1.39222
50856254	chr12:50856254:C:G	2.81944e-10	-0.217824	-1.39222
50856274	chr12:50856274:A:G	2.98119e-10	-0.162099	-1.39216
50856281	chr12:50856281:C:T	5.8288e-10	-1.95781e-10	-0.883769
50856290	chr12:50856290:T:C	3.64849e-05	11.5392	-1.3785
50856795	chr12:50856795:C:T	4.42412e-08	3.68606	-0.240396
50857018	chr12:50857018:A:T	2.81692e-10	-0.218716	-1.39222
50857380	chr12:50857380:C:T	1.57803e-09	-1.95781e-10	0.11218
50857495	chr12:50857495:A:G	3.88715e-10	-1.95781e-10	-1.2889
50858376	chr12:50858376:G:A	2.79393e-09	0.683452	-3.80397e-10
50859336	chr12:50859336:C:A	3.05526e-10	-0.137909	-1.39181
50859404	chr12:50859404:C:T	8.72107e-05	12.3147	-1.28265
50859900	chr12:50859900:G:C	2.98451e-10	-0.161301	-1.39184
50859978	chr12:50859978:A:G	7.77046e-10	-0.596252	-3.80397e-10
50860004	chr12:50860004:C:T	4.00004e-10	-1.95781e-10	-1.26028
50860991	chr12:50860991:G:T	3.12177e-10	-0.117062	-1.39112
50861065	chr12:50861065:G:A	2.79108e-10	-0.228392	-1.39176
50861339	chr12:50861339:T:G	2.45532e-10	-0.687948	-1.06037
50862282	chr12:50862282:A:G	3.19572e-10	-0.0949939	-1.38977
50862312	chr12:50862312:C:G	2.97745e-10	-0.164708	-1.39081
50862327	chr12:50862327:C:T	3.70684e-10	-1.95781e-10	-1.3364
50862956	chr12:50862956:G:A	1.10558e-09	-0.243628	-3.80397e-10
50863056	chr12:50863056:T:C	1.10373e-10	-1.30405	-1.24384
50863339	chr12:50863339:G:A	7.53864e-10	-1.95781e-10	-0.626539
50863421	chr12:50863421:T:A	3.23672e-08	4.51607	-1.38292
50863475	chr12:50863475:G:T	4.75583e-10	-1.95781e-10	-1.08721
50863492	chr12:50863492:T:C	1.80719e-09	-1.95781e-10	0.247778
50864554	chr12:50864554:C:T	4.49974e-05	11.7569	-1.38657
50864698	chr12:50864698:A:G	3.1762e-10	-0.120937	-1.36996
50864803	chr12:50864803:G:A	6.95351e-10	-1.95781e-10	-0.707334
50864972	chr12:50864972:A:G	4.75982e-10	-0.506635	-0.579736
50865387	chr12:50865387:G:A	1.1037e-10	-1.31001	-1.2379
50865414	chr12:50865414:A:G	3.81634e-08	4.67401	-1.37613
50865559	chr12:50865559:G:A	7.46028e-10	-1.95781e-10	-0.636988
50865907	chr12:50865907:G:A	4.30693e-05	11.7182	-1.39161
50866955	chr12:50866955:A:G	2.34641e-10	-0.546899	-1.2468
50867113	chr12:50867113:T:C	3.70852e-10	-1.95781e-10	-1.33595
50868619	chr12:50868619:G:C	3.68699e-10	-1.95781e-10	-1.34177
50868795	chr12:50868795:A:G	3.67199e-08	4.63045	-1.37113
50868962	chr12:50868962:G:T	3.42322e-10	-0.0462013	-1.3698
50869270	chr12:50869270:C:T	3.24439e-10	-0.0995177	-1.37013
50869306	chr12:50869306:G:A	4.62519e-10	-1.95781e-10	-1.11506
50870015	chr12:50870015:G:A	4.75439e-10	-0.441166	-0.646346
50870386	chr12:50870386:C:T	3.62788e-10	-1.95781e-10	-1.35793
50870433	chr12:50870433:A:G	2.97617e-05	11.2272	-1.27021
50870711	chr12:50870711:T:C	4.10619e-05	11.6708	-1.39201
50871376	chr12:50871376:G:A	3.16607e-10	-0.11671	-1.37738
50871520	chr12:50871520:T:C	2.41787e-10	-0.551133	-1.21256
50872104	chr12:50872104:A:G	3.24508e-10	-0.0997421	-1.3697
50872279	chr12:50872279:C:T	3.16938e-10	-0.116248	-1.3768
50872340	chr12:50872340:C:T	1.07557e-09	-1.95781e-10	-0.27114
50872372	chr12:50872372:G:A	3.68199e-10	-1.95781e-10	-1.34313
50872386	chr12:50872386:G:A	1.09924e-10	-1.31979	-1.23218
50873027	chr12:50873027:G:A	5.16184e-10	-1.95781e-10	-1.00529
50873069	chr12:50873069:A:G	2.59726e-10	-0.536125	-1.156
50873174	chr12:50873174:G:T	0.000164303	12.9666	-1.30112
50873313	chr12:50873313:AC:A	4.6731e-10	-1.95781e-10	-1.10476
50873552	chr12:50873552:C:T	2.105e-05	11.0025	-1.39188
50873754	chr12:50873754:T:C	3.17061e-10	-0.117702	-1.37495
50873989	chr12:50873989:A:G	3.50559e-10	-1.95781e-10	-1.39222
50874166	chr12:50874166:G:A	1.12336e-09	-1.95781e-10	-0.227674
50874497	chr12:50874497:T:A	4.18753e-10	-1.95781e-10	-1.21447
50874707	chr12:50874707:T:C	3.29925e-10	-0.0822813	-1.3706
50875318	chr12:50875318:T:C	3.8821e-10	-1.95781e-10	-1.29021
50875581	chr12:50875581:C:T	1.45971e-09	-1.95781e-10	0.0342451
50875651	chr12:50875651:A:C	2.60303e-10	-0.492469	-1.19743
50876542	chr12:50876542:C:T	1.19981e-10	-1.27721	-1.18721
50876576	chr12:50876576:G:A	1.14796e-10	-1.31186	-1.19673
50876673	chr12:50876673:G:A	3.11621e-08	4.48631	-1.3911
50877088	chr12:50877088:G:A	1.52358e-10	-1.26913	-0.956393
50877208	chr12:50877208:G:A	3.50699e-10	-1.95781e-10	-1.39182
50877514	chr12:50877514:G:A	2.254e-10	-1.83387	-3.80397e-10
50877715	chr12:50877715:C:T	3.03204e-08	4.45835	-1.39052
50877734	chr12:50877734:T:A	1.85559e-09	-1.95781e-10	0.274208
50877768	chr12:50877768:C:T	3.50561e-10	-1.95781e-10	-1.39221
50877865	chr12:50877865:A:C	3.3825e-10	-0.099514	-1.32845
50878809	chr12:50878809:G:A	4.10465e-10	-1.95781e-10	-1.23446
50878827	chr12:50878827:A:T	3.86362e-08	4.69859	-1.38839
50878929	chr12:50878929:A:G	3.42227e-10	-0.456772	-0.959503
50879201	chr12:50879201:C:T	5.129e-07	7.06542	-1.16934
50879648	chr12:50879648:A:G	4.78322e-07	6.95413	-1.12784
50879684	chr12:50879684:A:G	7.45723e-08	5.32684	-1.35906
50880440	chr12:50880440:G:A	3.50562e-10	-1.95781e-10	-1.39221
50880547	chr12:50880547:C:T	1.30242e-10	-1.27747	-1.10488
50880614	chr12:50880614:T:C	7.05235e-10	-1.95781e-10	-0.693219
50880618	chr12:50880618:A:G	7.07481e-10	-1.95781e-10	-0.690041
50880649	chr12:50880649:TACCAAAGAC:T	3.4749e-07	6.66634	-1.1596
50880662	chr12:50880662:T:C	3.50595e-10	-1.95781e-10	-1.39212
50881067	chr12:50881067:T:C	3.51522e-10	-1.95781e-10	-1.38948
50881690	chr12:50881690:T:G	2.40345e-10	-0.493081	-1.27659
50881703	chr12:50881703:G:T	3.06539e-10	-0.560422	-0.965985
50881708	chr12:50881708:C:T	5.38914e-10	-1.95781e-10	-0.962195
50882815	chr12:50882815:T:C	3.52494e-10	-1.95781e-10	-1.38672
50882863	chr12:50882863:C:T	4.08415e-10	-1.95781e-10	-1.23947
50883091	chr12:50883091:G:T	3.50631e-10	-1.95781e-10	-1.39202
50883976	chr12:50883976:C:T	3.50631e-10	-1.95781e-10	-1.39202
50883983	chr12:50883983:G:C	6.67429e-07	7.25424	-1.0948
50884137	chr12:50884137:A:C	2.67524e-05	11.1752	-1.32479
50884259	chr12:50884259:A:C	2.80533e-05	11.2167	-1.31882
50884284	chr12:50884284:G:A	3.10426e-05	11.3212	-1.32205
50884596	chr12:50884596:G:C	3.04888e-10	-0.551634	-0.980171
50884876	chr12:50884876:A:AT	8.65167e-10	-0.488828	-3.80397e-10
50885146	chr12:50885146:T:C	2.88743e-10	-1.58621	-3.80397e-10
50885150	chr12:50885150:A:G	7.58302e-10	-0.620669	-3.80397e-10
50885573	chr12:50885573:G:A	4.02074e-10	-1.95781e-10	-1.25512
50885584	chr12:50885584:G:A	3.16908e-10	-0.475312	-1.01783
50885946	chr12:50885946:G:A	3.88591e-10	-1.95781e-10	-1.28922
50886320	chr12:50886320:C:T	4.03398e-10	-1.95781e-10	-1.25183
50886331	chr12:50886331:T:C	3.17374e-10	-0.425225	-1.06645
50886633	chr12:50886633:C:G	3.61054e-05	11.4682	-1.31798
50886965	chr12:50886965:A:G	2.49427e-05	11.0491	-1.26873
50887094	chr12:50887094:T:C	3.86112e-10	-1.95781e-10	-1.29562
50887649	chr12:50887649:G:A	1.67877e-10	-1.22983	-0.898688
50887782	chr12:50887782:ATATTT:A	3.12177e-10	-0.423635	-1.08454
50887836	chr12:50887836:C:T	3.51895e-10	-1.95781e-10	-1.38842
50888194	chr12:50888194:G:A	3.59061e-10	-1.95781e-10	-1.36826
50888735	chr12:50888735:C:A	1.50484e-10	-1.23874	-0.999159
50889147	chr12:50889147:A:T	4.14833e-10	-1.95781e-10	-1.22388
50889945	chr12:50889945:T:G	2.50554e-10	-0.42695	-1.30113
50890089	chr12:50890089:C:T	3.51503e-10	-1.95781e-10	-1.38953
50890218	chr12:50890218:A:G	3.55644e-10	-1.95781e-10	-1.37782
50890219	chr12:50890219:T:C	3.50938e-10	-1.95781e-10	-1.39114
50890253	chr12:50890253:CTCTT:C	1.0217e-10	-1.34161	-1.28351
50890321	chr12:50890321:C:T	1.43767e-10	-1.31947	-0.964089
50890528	chr12:50890528:C:T	2.71219e-10	-0.583108	-1.06571
50890639	chr12:50890639:G:T	3.51306e-10	-1.95781e-10	-1.39009
50890811	chr12:50890811:A:G	5.40141e-10	-0.00665074	-0.953271
50891010	chr12:50891010:G:A	3.92499e-10	-1.95781e-10	-1.27922
50891333	chr12:50891333:T:A	1.49876e-10	-1.2643	-0.977646
50892437	chr12:50892437:A:G	1.02832e-09	-0.316066	-3.80397e-10
50892967	chr12:50892967:T:C	2.27847e-05	11.0425	-1.35264
50893364	chr12:50893364:A:G	6.13049e-10	-1.95781e-10	-0.833306
50893533	chr12:50893533:C:T	5.76785e-10	-1.95781e-10	-0.89428
50894226	chr12:50894226:A:G	5.34532e-10	-1.95781e-10	-0.97036
50894702	chr12:50894702:G:T	3.36811e-09	-1.95781e-10	0.870357
50895120	chr12:50895120:C:T	1.25631e-09	-1.95781e-10	-0.115819
50895655	chr12:50895655:G:A	3.52522e-10	-1.95781e-10	-1.38664
50896428	chr12:50896428:C:A	2.68899e-10	-0.590966	-1.06645
50896489	chr12:50896489:G:A	4.41685e-10	-1.95781e-10	-1.16115
50896610	chr12:50896610:T:C	2.78224e-09	-1.95781e-10	0.67926
50896613	chr12:50896613:A:T	2.59525e-10	-0.661466	-1.03143
50898310	chr12:50898310:C:T	2.81986e-09	-1.95781e-10	0.692692
50899271	chr12:50899271:T:C	9.38733e-10	-1.95781e-10	-0.40722
50899349	chr12:50899349:G:C	9.05994e-11	-1.35835	-1.38695
50899807	chr12:50899807:A:G	5.08487e-10	0.0606655	-1.08098
50899978	chr12:50899978:A:C	2.34854e-10	-1.79279	-3.80397e-10
50900005	chr12:50900005:T:C	4.86209e-10	-0.00402625	-1.06109
50900227	chr12:50900227:GC:G	2.52165e-10	-0.646443	-1.07522
50900318	chr12:50900318:A:G	9.90435e-11	-1.32814	-1.32805
50900403	chr12:50900403:C:T	6.03941e-10	-1.95781e-10	-0.848274
50900611	chr12:50900611:G:A	2.58004e-10	-0.663864	-1.03491
50900654	chr12:50900654:A:G	6.42239e-10	-1.95781e-10	-0.786791
50900810	chr12:50900810:C:G	2.81297e-10	-0.569471	-1.04287
50901891	chr12:50901891:C:T	9.63297e-11	-1.30178	-1.38219
50902050	chr12:50902050:C:T	6.86695e-08	4.13825	-0.252944
50902061	chr12:50902061:G:A	1.67069e-08	3.78903	-1.3172
50902195	chr12:50902195:C:G	6.44479e-10	-1.95781e-10	-0.783308
50902495	chr12:50902495:C:T	2.27688e-10	-1.82377	-3.80397e-10
50902809	chr12:50902809:G:A	6.70838e-10	-1.95781e-10	-0.743223
50903176	chr12:50903176:AG:A	4.09492e-10	-1.95781e-10	-1.23683
50903398	chr12:50903398:C:T	4.65429e-09	1.19379	-3.80397e-10
50903999	chr12:50903999:G:A	2.29846e-10	-1.81434	-3.80397e-10
50904148	chr12:50904148:G:A	7.04651e-10	-1.95781e-10	-0.694049
50904202	chr12:50904202:T:C	8.84349e-08	5.50694	-1.36867
50904300	chr12:50904300:A:G	3.50793e-10	-1.95781e-10	-1.39156
50904369	chr12:50904369:G:A	7.4838e-10	-1.95781e-10	-0.633839
50904387	chr12:50904387:T:G	2.66045e-10	-0.655543	-1.01254
50904561	chr12:50904561:T:C	1.22962e-09	-1.95781e-10	-0.137286
50904964	chr12:50904964:T:C	5.61262e-10	-1.95781e-10	-0.921563
50905068	chr12:50905068:G:A	1.07841e-09	-0.268512	-3.80397e-10
50905274	chr12:50905274:G:T	4.0957e-10	-1.95781e-10	-1.23664
50905454	chr12:50905454:G:A	7.30706e-10	-1.95781e-10	-0.657739
50906407	chr12:50906407:G:A	2.85564e-10	-1.59729	-3.80397e-10
50906704	chr12:50906704:G:A	3.50751e-10	-1.95781e-10	-1.39167
50907051	chr12:50907051:T:C	3.49776e-08	4.58849	-1.37778
50907439	chr12:50907439:T:A	4.13753e-08	4.70479	-1.3261
50907648	chr12:50907648:G:C	3.784e-08	4.60907	-1.31969
50907844	chr12:50907844:G:A	1.25325e-10	-1.15518	-1.26566
50908277	chr12:50908277:T:C	1.26326e-10	-1.12828	-1.28461
50908611	chr12:50908611:T:G	4.09567e-10	-1.95781e-10	-1.23665
50908899	chr12:50908899:C:T	3.51046e-10	-1.95781e-10	-1.39083
50908922	chr12:50908922:C:T	1.42532e-09	-1.95781e-10	0.0104033
50909231	chr12:50909231:C:T	3.9495e-10	-1.27299	-3.80397e-10
50909296	chr12:50909296:A:G	2.1588e-10	-0.560773	-1.31626
50909306	chr12:50909306:T:C	3.50774e-10	-1.95781e-10	-1.39161
50909366	chr12:50909366:C:G	1.10533e-10	-1.1651	-1.38134
50909696	chr12:50909696:A:G	3.38989e-10	-0.76633	-0.659453
50909927	chr12:50909927:G:C	1.11192e-10	-1.18626	-1.35424
50910003	chr12:50910003:C:T	4.77889e-10	-1.95781e-10	-1.08237
50910429	chr12:50910429:T:A	1.06497e-09	-1.95781e-10	-0.281044
50910476	chr12:50910476:T:C	1.0808e-10	-1.22193	-1.34695
50911295	chr12:50911295:T:C	3.415e-10	-0.0775085	-1.34089
50911413	chr12:50911413:C:T	3.54615e-10	-1.95781e-10	-1.38072
50911468	chr12:50911468:G:A	4.35446e-10	-1.95781e-10	-1.17538
50911716	chr12:50911716:G:A	4.00164e-10	-1.95781e-10	-1.25988
50911809	chr12:50911809:CT:C	3.51102e-10	-1.95781e-10	-1.39067
50911894	chr12:50911894:C:T	1.07001e-09	-1.95781e-10	-0.276332
50911983	chr12:50911983:T:A	1.10294e-10	-1.20165	-1.34695
50911995	chr12:50911995:T:C	1.06666e-10	-1.236	-1.34604
50912120	chr12:50912120:G:A	2.54603e-08	4.2411	-1.34797
50912140	chr12:50912140:G:A	1.15642e-10	-1.22412	-1.27713
50912156	chr12:50912156:A:G	1.07481e-10	-1.21975	-1.35469
50912373	chr12:50912373:C:T	6.59292e-10	-1.95781e-10	-0.760584
50912697	chr12:50912697:C:T	3.55522e-10	-1.95781e-10	-1.37816
50912869	chr12:50912869:A:G	6.46933e-10	-1.95781e-10	-0.779508
50913103	chr12:50913103:G:A	5.83427e-10	-1.95781e-10	-0.882832
50913160	chr12:50913160:C:T	3.66953e-10	-1.95781e-10	-1.34652
50913278	chr12:50913278:C:T	1.07592e-09	-1.95781e-10	-0.270818
50913355	chr12:50913355:G:C	3.63302e-10	-1.95781e-10	-1.35652
50913366	chr12:50913366:T:C	2.8026e-05	11.2083	-1.31138
50913436	chr12:50913436:C:T	3.511e-10	-1.95781e-10	-1.39068
50913750	chr12:50913750:T:C	5.77241e-10	-0.893491	-3.80397e-10
50914215	chr12:50914215:C:G	1.66092e-10	-1.12574	-1.01346
50914216	chr12:50914216:A:G	1.60754e-10	-1.13581	-1.03607
50914373	chr12:50914373:A:G	3.22318e-10	-1.01259	-0.463624
50914436	chr12:50914436:A:T	4.45681e-10	-0.292377	-0.859771
50914651	chr12:50914651:C:T	1.13838e-10	-1.20062	-1.31635
50914725	chr12:50914725:T:C	1.04233e-09	-0.302533	-3.80397e-10
50914752	chr12:50914752:T:C	1.12755e-10	-1.21333	-1.31321
50915048	chr12:50915048:C:T	4.63526e-10	-1.11289	-3.80397e-10
50915053	chr12:50915053:G:A	3.57443e-10	-0.355247	-1.01753
50915590	chr12:50915590:G:A	3.63408e-10	-1.95781e-10	-1.35622
50915710	chr12:50915710:C:T	4.07519e-10	-1.95781e-10	-1.24166
50915721	chr12:50915721:C:T	3.78339e-10	-1.95781e-10	-1.31596
50916107	chr12:50916107:A:C	3.59175e-10	-1.36794	-3.80397e-10
50916170	chr12:50916170:C:G	1.10733e-10	-1.2265	-1.31813
50916219	chr12:50916219:A:C	3.62895e-10	-1.95781e-10	-1.35764
50916325	chr12:50916325:C:T	4.46458e-10	-1.95781e-10	-1.15041
50916547	chr12:50916547:G:A	4.63969e-10	-1.11193	-3.80397e-10
50917196	chr12:50917196:T:C	3.79501e-10	-1.95781e-10	-1.31289
50917581	chr12:50917581:C:T	6.52961e-10	-0.770234	-3.80397e-10
50917639	chr12:50917639:T:C	2.24866e-10	-1.83625	-3.80397e-10
50917773	chr12:50917773:T:G	7.37435e-10	-1.95781e-10	-0.648573
50918014	chr12:50918014:G:C	4.13524e-10	-1.95781e-10	-1.22703
50918674	chr12:50918674:G:A	2.24491e-09	0.464668	-3.80397e-10
50918833	chr12:50918833:T:C	8.13558e-11	-1.48131	-1.3716
50919064	chr12:50919064:T:C	4.51694e-08	4.40271	-0.936283
50919510	chr12:50919510:G:A	2.33044e-08	4.04704	-1.24239
50919660	chr12:50919660:C:A	3.81719e-10	-1.95781e-10	-1.30707
50919748	chr12:50919748:G:A	3.11663e-08	4.48159	-1.38625
50919941	chr12:50919941:C:T	4.67473e-10	-1.95781e-10	-1.10441
50920278	chr12:50920278:T:C	4.08978e-10	-1.95781e-10	-1.23809
50920301	chr12:50920301:C:T	3.04477e-10	-0.84794	-0.685215
50920977	chr12:50920977:A:C	1.54914e-05	10.3538	-1.04976
50921064	chr12:50921064:TG:T	3.86433e-10	-1.95781e-10	-1.29479
50921231	chr12:50921231:A:G	1.5708e-10	-1.08403	-1.11096
50921251	chr12:50921251:A:G	2.99351e-10	-0.927712	-0.622422
50921713	chr12:50921713:A:T	3.8788e-10	-1.95781e-10	-1.29106
50922515	chr12:50922515:T:C	1.60181e-05	10.4561	-1.11866
50922932	chr12:50922932:G:C	2.24192e-10	-1.83925	-3.80397e-10
50922991	chr12:50922991:C:T	3.65116e-10	-1.95781e-10	-1.35154
50923180	chr12:50923180:A:G	4.02389e-10	-1.95781e-10	-1.25433
50923291	chr12:50923291:T:A	1.40006e-09	-1.95781e-10	-0.00747754
50923919	chr12:50923919:G:A	9.05299e-10	-1.95781e-10	-0.443485
50924265	chr12:50924265:T:C	1.36111e-10	-1.63362	-0.704661
50924640	chr12:50924640:C:G	1.01007e-09	-0.333973	-3.80397e-10
50924667	chr12:50924667:A:G	5.2554e-10	-1.95781e-10	-0.987324
50924973	chr12:50924973:G:A	8.77701e-10	-1.95781e-10	-0.474445
50925438	chr12:50925438:G:A	3.50615e-10	-1.95781e-10	-1.39206
50925563	chr12:50925563:A:G	5.59295e-05	11.0783	-0.490429
50925917	chr12:50925917:T:C	3.71052e-10	-1.29312	-0.0422847
50926400	chr12:50926400:C:A	3.50708e-10	-1.95781e-10	-1.3918
50926507	chr12:50926507:T:A	1.26818e-07	4.77523	-0.276472
50926739	chr12:50926739:G:C	1.8716e-07	5.99238	-1.10441
50926741	chr12:50926741:G:C	1.91001e-07	6.01492	-1.10663
50926781	chr12:50926781:G:A	4.64708e-10	-1.95781e-10	-1.11034
50926835	chr12:50926835:T:C	4.28666e-10	-1.95781e-10	-1.19107
50926881	chr12:50926881:C:T	6.12946e-10	-1.95781e-10	-0.833474
50926966	chr12:50926966:A:G	9.76921e-11	-1.27788	-1.39205
50927117	chr12:50927117:T:C	1.1049e-10	-1.15468	-1.39215
50927864	chr12:50927864:G:A	3.60965e-10	-1.95781e-10	-1.36297
50927923	chr12:50927923:C:CA	1.53289e-09	0.920238	-0.837076
50928170	chr12:50928170:A:G	4.91157e-10	-1.95781e-10	-1.05499
50928211	chr12:50928211:C:T	1.09301e-06	7.84244	-1.18975
50928275	chr12:50928275:T:G	3.79008e-10	-1.95781e-10	-1.31419
50928310	chr12:50928310:G:C	4.68646e-10	-1.95781e-10	-1.1019
50928694	chr12:50928694:C:T	3.53853e-10	-1.95781e-10	-1.38287
50928703	chr12:50928703:A:T	4.33947e-10	-1.95781e-10	-1.17883
50928809	chr12:50928809:T:G	3.55111e-10	-1.95781e-10	-1.37932
50928911	chr12:50928911:C:T	4.28245e-10	-1.95781e-10	-1.19206
50928929	chr12:50928929:T:G	3.55083e-10	-1.95781e-10	-1.3794
50928938	chr12:50928938:G:A	3.54438e-10	-1.95781e-10	-1.38122
50929036	chr12:50929036:G:A	3.60781e-10	-1.95781e-10	-1.36348
50929070	chr12:50929070:T:C	6.47917e-10	-1.95781e-10	-0.777988
50929304	chr12:50929304:G:T	2.46e-09	0.9708	-0.414634
50929858	chr12:50929858:A:T	3.51118e-10	-1.95781e-10	-1.39063
50930253	chr12:50930253:G:A	4.04097e-10	-1.95781e-10	-1.2501
50930293	chr12:50930293:C:T	4.45103e-10	-1.95781e-10	-1.15344
50930480	chr12:50930480:G:A	8.58806e-10	-0.496207	-3.80397e-10
50931016	chr12:50931016:C:T	3.83821e-10	-1.95781e-10	-1.30157
50932919	chr12:50932919:T:C	6.97226e-11	-1.61618	-1.39105
50933800	chr12:50933800:T:C	4.77663e-10	-1.95781e-10	-1.08284
50933915	chr12:50933915:C:T	9.34981e-10	-1.95781e-10	-0.411225
50933954	chr12:50933954:C:T	3.51588e-10	-1.95781e-10	-1.38929
50934380	chr12:50934380:T:A	1.21025e-10	-1.48306	-0.9727
50934576	chr12:50934576:T:C	7.98444e-11	-1.52763	-1.34405
50934780	chr12:50934780:G:A	8.21068e-10	-1.95781e-10	-0.541144
50934935	chr12:50934935:G:A	7.38239e-11	-1.69852	-1.25155
50935442	chr12:50935442:T:C	4.78701e-10	-1.95781e-10	-1.08068
50935463	chr12:50935463:A:C	4.14311e-10	-1.95781e-10	-1.22513
50936019	chr12:50936019:C:T	4.96305e-10	-1.95781e-10	-1.04456
50936349	chr12:50936349:A:G	4.72474e-10	-1.95781e-10	-1.09377
50937213	chr12:50937213:G:A	1.44818e-09	-1.95781e-10	0.0263137
50937358	chr12:50937358:G:A	3.56315e-10	-1.95781e-10	-1.37594
50937381	chr12:50937381:T:C	7.91569e-11	-1.49804	-1.38228
50937664	chr12:50937664:T:C	4.86504e-10	-1.95781e-10	-1.0645
50937899	chr12:50937899:T:C	3.87796e-10	-1.95781e-10	-1.29127
50938134	chr12:50938134:G:A	1.03723e-10	-1.26285	-1.34717
50938564	chr12:50938564:G:A	7.98654e-11	-1.49558	-1.37583
50938665	chr12:50938665:C:T	3.53016e-10	-1.95781e-10	-1.38524
50938983	chr12:50938983:G:A	3.54866e-10	-1.95781e-10	-1.38001
50939047	chr12:50939047:C:G	3.59788e-10	-1.95781e-10	-1.36623
50939250	chr12:50939250:C:A	7.2748e-11	-1.58792	-1.37683
50939307	chr12:50939307:C:A	1.26083e-10	-1.48663	-0.928181
50939546	chr12:50939546:G:T	7.53106e-11	-1.59641	-1.33372
50939641	chr12:50939641:T:C	6.51393e-11	-1.68682	-1.38841
50939762	chr12:50939762:G:A	3.57357e-10	-1.95781e-10	-1.37302
50939961	chr12:50939961:G:A	7.77396e-11	-1.52297	-1.37541
50940013	chr12:50940013:C:CA	3.60586e-10	-1.95781e-10	-1.36402
50940292	chr12:50940292:A:G	7.9069e-11	-1.51122	-1.37021
50940967	chr12:50940967:C:T	4.74096e-10	-1.95781e-10	-1.09034
50941005	chr12:50941005:C:T	8.08003e-11	-1.57014	-1.28963
50941362	chr12:50941362:G:A	7.44006e-11	-1.55945	-1.38283
50941466	chr12:50941466:A:G	3.71855e-10	-1.95781e-10	-1.33325
50941799	chr12:50941799:C:T	7.09665e-11	-1.6068	-1.38275
50941804	chr12:50941804:A:T	1.66329e-10	-0.983508	-1.15427
50941994	chr12:50941994:T:G	8.96958e-11	-1.68914	-1.06619
50942041	chr12:50942041:A:G	3.65661e-10	-1.95781e-10	-1.35004
50942095	chr12:50942095:T:C	3.66147e-10	-1.95781e-10	-1.34872
50942223	chr12:50942223:T:C	6.5116e-11	-1.69317	-1.38242
50942580	chr12:50942580:A:G	1.65315e-10	-0.977121	-1.16678
50942585	chr12:50942585:G:C	4.91317e-10	-1.95781e-10	-1.05466
50942593	chr12:50942593:G:A	8.04299e-11	-1.56473	-1.29964
50942661	chr12:50942661:G:A	7.705e-11	-1.60612	-1.30118
50942708	chr12:50942708:T:C	6.59272e-11	-1.67221	-1.39098
50942721	chr12:50942721:G:A	3.5737e-10	-1.95781e-10	-1.37298
50942823	chr12:50942823:T:A	3.52092e-10	-1.95781e-10	-1.38786
50943279	chr12:50943279:A:G	3.57425e-10	-1.95781e-10	-1.37283
50943433	chr12:50943433:G:A	4.88152e-10	-1.95781e-10	-1.06112
50943474	chr12:50943474:A:G	1.64502e-10	-0.998468	-1.15036
50943534	chr12:50943534:C:A	3.54056e-10	-1.95781e-10	-1.3823
50943550	chr12:50943550:A:G	6.72434e-11	-1.66588	-1.37756
50943581	chr12:50943581:G:A	8.31418e-11	-1.62048	-1.21073
50943689	chr12:50943689:G:A	3.59228e-10	-1.95781e-10	-1.36779
50943886	chr12:50943886:T:C	6.95013e-11	-1.63703	-1.37338
50944458	chr12:50944458:T:C	3.57839e-10	-1.95781e-10	-1.37167
50944567	chr12:50944567:C:A	3.54603e-10	-1.95781e-10	-1.38075
50944604	chr12:50944604:T:C	3.51198e-10	-1.95781e-10	-1.3904
50944723	chr12:50944723:C:T	3.53921e-10	-1.95781e-10	-1.38268
50944794	chr12:50944794:G:A	2.07131e-08	-1.95781e-10	2.68677
50944937	chr12:50944937:C:T	3.21117e-10	-1.47994	-3.80397e-10
50945196	chr12:50945196:C:T	7.0694e-11	-1.60756	-1.38583
50945643	chr12:50945643:T:C	6.82276e-11	-1.7053	-1.32361
50946211	chr12:50946211:A:T	4.52645e-10	-1.95781e-10	-1.13664
50946497	chr12:50946497:T:C	3.60059e-10	-1.95781e-10	-1.36548
50946604	chr12:50946604:G:T	3.90767e-10	-1.95781e-10	-1.28364
50946794	chr12:50946794:G:C	4.7093e-10	-1.95781e-10	-1.09704
50947242	chr12:50947242:T:C	3.50608e-10	-1.95781e-10	-1.39208
50947273	chr12:50947273:A:G	4.17184e-10	-1.95781e-10	-1.21822
50947375	chr12:50947375:G:T	3.53683e-10	-1.95781e-10	-1.38335
50947447	chr12:50947447:T:C	5.05233e-10	-1.95781e-10	-1.02673
50947548	chr12:50947548:C:G	1.1336e-10	-1.40087	-1.12031
50947715	chr12:50947715:G:C	3.51081e-10	-1.95781e-10	-1.39073
50947721	chr12:50947721:C:T	2.15106e-09	0.421965	-3.80397e-10
50947849	chr12:50947849:C:T	1.7079e-10	-0.99309	-1.11823
50947881	chr12:50947881:G:A	3.57957e-10	-1.95781e-10	-1.37134
50948175	chr12:50948175:C:G	4.90616e-10	-1.95781e-10	-1.05609
50948589	chr12:50948589:G:A	5.10871e-10	-1.95781e-10	-1.01563
50948684	chr12:50948684:G:A	6.63037e-11	-1.6659	-1.39161
50948723	chr12:50948723:C:T	3.89439e-10	-1.95781e-10	-1.28704
50948739	chr12:50948739:G:A	4.49188e-10	-1.95781e-10	-1.14431
50949288	chr12:50949288:C:T	3.59406e-10	-1.95781e-10	-1.3673
50949390	chr12:50949390:C:T	3.91538e-10	-1.95781e-10	-1.28167
50949414	chr12:50949414:C:T	3.51524e-10	-1.95781e-10	-1.38947
50949877	chr12:50949877:A:G	3.1929e-10	-1.48565	-3.80397e-10
50949968	chr12:50949968:G:A	3.97946e-10	-1.95781e-10	-1.26544
50950271	chr12:50950271:A:G	1.12774e-10	-1.29333	-1.23304
50950513	chr12:50950513:T:G	5.3569e-10	-1.95781e-10	-0.968196
50950890	chr12:50950890:G:A	1.20651e-10	-1.39733	-1.06151
50950973	chr12:50950973:C:T	9.35352e-11	-1.65442	-1.05899
50950976	chr12:50950976:G:A	9.96076e-11	-1.61466	-1.03586
50951007	chr12:50951007:T:C	8.7961e-10	-1.95781e-10	-0.472272
50951131	chr12:50951131:C:T	3.91496e-10	-1.95781e-10	-1.28178
50951279	chr12:50951279:T:C	2.60878e-10	-0.719015	-0.968684
50951482	chr12:50951482:T:C	9.49678e-11	-1.65461	-1.0436
50951590	chr12:50951590:T:C	9.68196e-11	-1.65058	-1.02832
50951737	chr12:50951737:T:C	3.55967e-10	-1.95781e-10	-1.37691
50951765	chr12:50951765:C:CA	8.38751e-11	-1.58792	-1.2345
50952001	chr12:50952001:C:T	6.99784e-11	-1.68904	-1.31452
50952179	chr12:50952179:T:C	4.2209e-10	-1.95781e-10	-1.20653
50952912	chr12:50952912:T:C	3.88113e-10	-1.95781e-10	-1.29045
50953246	chr12:50953246:G:A	7.64672e-11	-1.544	-1.37089
50954258	chr12:50954258:G:A	7.69236e-11	-1.74288	-1.16606
50954615	chr12:50954615:C:T	4.53062e-10	-1.95781e-10	-1.13572
50954667	chr12:50954667:G:A	1.15848e-10	-1.65957	-0.839901
50955058	chr12:50955058:G:A	4.06624e-10	-1.95781e-10	-1.24386
50955643	chr12:50955643:A:G	1.80169e-10	-1.45421	-0.603648
50955661	chr12:50955661:A:C	3.76618e-10	-1.95781e-10	-1.32052
50956251	chr12:50956251:G:A	8.0638e-11	-1.54251	-1.31928
50956252	chr12:50956252:T:C	3.62462e-10	-0.585919	-0.772911
50956253	chr12:50956253:G:A	3.50736e-10	-1.95781e-10	-1.39172
50956502	chr12:50956502:C:T	2.89892e-10	-0.724915	-0.857327
50957250	chr12:50957250:G:A	1.73065e-09	0.204504	-3.80397e-10
50957269	chr12:50957269:A:G	2.94117e-10	-0.737642	-0.830132
50957406	chr12:50957406:C:G	9.98067e-11	-1.76826	-0.88026
50957773	chr12:50957773:T:C	9.013e-10	-1.95781e-10	-0.447913
50958083	chr12:50958083:G:T	2.14819e-09	-1.95781e-10	0.420629
50958350	chr12:50958350:C:T	2.86061e-10	-1.36991	-0.225636
50958669	chr12:50958669:T:C	1.00436e-10	-1.67342	-0.968813
50958692	chr12:50958692:AAATGCAGGGATT:A	5.45021e-10	-1.95781e-10	-0.950926
50959307	chr12:50959307:T:C	2.89963e-10	-0.71579	-0.866208
50959339	chr12:50959339:C:T	2.9451e-10	-1.3539	-0.212536
50959704	chr12:50959704:G:A	1.48853e-10	-1.52835	-0.720437
50959711	chr12:50959711:T:G	1.0558e-10	-1.66555	-0.926738
50959724	chr12:50959724:T:C	2.93063e-10	-1.57136	-3.80397e-10
50959773	chr12:50959773:A:G	8.83626e-11	-1.75038	-1.01992
50959805	chr12:50959805:G:A	3.50758e-10	-1.95781e-10	-1.39165
50959958	chr12:50959958:G:A	2.63407e-10	-1.35083	-0.327222
50960047	chr12:50960047:T:C	6.61499e-10	-1.95781e-10	-0.757242
50960068	chr12:50960068:C:T	9.98367e-11	-1.69752	-0.950696
50960407	chr12:50960407:G:C	4.38057e-10	-1.95781e-10	-1.1694
50960827	chr12:50960827:C:T	4.5246e-10	-1.95781e-10	-1.13705
50960842	chr12:50960842:G:A	9.79334e-11	-1.70319	-0.964273
50960909	chr12:50960909:G:GT	1.0527e-10	-1.69293	-0.902295
50960911	chr12:50960911:C:T	1.06535e-10	-1.6874	-0.895878
50960913	chr12:50960913:C:T	1.00519e-10	-1.70534	-0.936071
50960925	chr12:50960925:C:T	3.98195e-10	-1.95781e-10	-1.26481
50961119	chr12:50961119:G:C	3.9505e-10	-1.95781e-10	-1.27274
50961378	chr12:50961378:A:G	6.67446e-11	-1.68683	-1.36404
50961388	chr12:50961388:C:T	2.64434e-10	-1.33885	-0.335308
50961460	chr12:50961460:G:A	1.21957e-09	-0.1455	-3.80397e-10
50961514	chr12:50961514:AT:A	1.03408e-10	-1.69327	-0.919794
50961726	chr12:50961726:A:T	3.60286e-10	-1.95781e-10	-1.36485
50961818	chr12:50961818:A:G	1.04794e-10	-1.6761	-0.923663
50961832	chr12:50961832:G:A	6.82803e-10	-1.95781e-10	-0.725544
50961918	chr12:50961918:C:T	9.83173e-11	-1.73853	-0.925022
50962148	chr12:50962148:T:G	1.02514e-10	-1.70132	-0.92043
50962191	chr12:50962191:G:A	6.488e-10	-1.95781e-10	-0.776627
50962215	chr12:50962215:A:G	3.89504e-10	-1.95781e-10	-1.28688
50962218	chr12:50962218:T:C	6.43733e-10	-1.95781e-10	-0.784466
50962288	chr12:50962288:A:G	2.93985e-10	-1.56822	-3.80397e-10
50962528	chr12:50962528:T:C	9.97249e-11	-1.69011	-0.959223
50962719	chr12:50962719:T:G	1.1046e-10	-1.67823	-0.868871
50962724	chr12:50962724:A:G	2.53814e-10	-1.36237	-0.352782
50962890	chr12:50962890:T:C	1.53255e-10	-1.54779	-0.671858
50962934	chr12:50962934:G:A	3.50644e-10	-1.95781e-10	-1.39198
50963028	chr12:50963028:GA:G	2.60931e-10	-0.720112	-0.967382
50963321	chr12:50963321:A:G	1.12214e-10	-1.68887	-0.842475
50963563	chr12:50963563:G:A	9.91164e-11	-1.70588	-0.949581
50963759	chr12:50963759:A:G	1.06287e-10	-1.66488	-0.92073
50964007	chr12:50964007:C:T	3.51988e-10	-1.95781e-10	-1.38815
50964145	chr12:50964145:AG:A	1.10538e-10	-1.53168	-1.01471
50964147	chr12:50964147:A:C	1.11077e-10	-1.52541	-1.01611
50964163	chr12:50964163:T:A	6.74802e-11	-1.65507	-1.38485
50964204	chr12:50964204:C:T	9.71197e-11	-1.75408	-0.921723
50964469	chr12:50964469:T:C	1.01918e-10	-1.72843	-0.899154
50964597	chr12:50964597:C:T	6.79356e-11	-1.66725	-1.36594
50964797	chr12:50964797:T:A	1.09952e-10	-1.52469	-1.02702
50965493	chr12:50965493:C:G	4.58042e-10	-1.95781e-10	-1.12479
50966180	chr12:50966180:C:G	8.56346e-11	-1.49143	-1.31023
50966806	chr12:50966806:G:GTTTAAC	2.06052e-10	-0.980423	-0.943199
50967097	chr12:50967097:G:C	1.94194e-10	-1.47973	-0.50316
50967628	chr12:50967628:A:G	7.23796e-09	-1.95781e-10	1.63534
50967680	chr12:50967680:G:A	1.08516e-10	-1.49444	-1.07042
50967715	chr12:50967715:T:C	7.91048e-11	-1.50374	-1.37724
50967825	chr12:50967825:T:C	7.85494e-11	-1.50214	-1.38588
50968095	chr12:50968095:G:T	2.6569e-10	-1.66942	-3.80397e-10
50968378	chr12:50968378:T:C	1.41764e-10	-1.1548	-1.14278
50968393	chr12:50968393:G:T	7.90083e-11	-1.49998	-1.38222
50968395	chr12:50968395:G:T	7.83194e-11	-1.51448	-1.37647
50968397	chr12:50968397:G:T	7.7179e-11	-1.53007	-1.37555
50968535	chr12:50968535:T:C	5.70109e-10	-1.95781e-10	-0.905924
50968643	chr12:50968643:G:A	7.86682e-11	-1.50072	-1.38579
50968698	chr12:50968698:C:T	2.17839e-09	-1.95781e-10	0.43459
50968716	chr12:50968716:A:G	6.13294e-10	-1.95781e-10	-0.832907
50968821	chr12:50968821:C:T	3.53604e-10	-1.95781e-10	-1.38357
50968973	chr12:50968973:C:T	7.86192e-11	-1.51493	-1.37221
50969458	chr12:50969458:A:G	7.99352e-11	-1.48308	-1.38745
50969515	chr12:50969515:C:T	7.79653e-11	-1.74551	-1.14998
50969570	chr12:50969570:G:A	4.15082e-10	-1.95781e-10	-1.22328
50969602	chr12:50969602:G:A	2.22115e-10	-1.52687	-0.321688
50969631	chr12:50969631:G:A	2.28553e-10	-1.44224	-0.377738
50969674	chr12:50969674:C:T	5.18524e-10	-1.00076	-3.80397e-10
50969690	chr12:50969690:A:G	7.8914e-11	-1.52095	-1.36244
50969716	chr12:50969716:C:A	1.24102e-10	-1.458	-0.972651
50969728	chr12:50969728:G:A	7.93451e-11	-1.50442	-1.37353
50969900	chr12:50969900:C:T	4.10074e-10	-1.95781e-10	-1.23541
50970007	chr12:50970007:C:T	7.87005e-11	-1.51814	-1.36796
50970566	chr12:50970566:A:G	8.09936e-11	-1.48796	-1.36942
50970955	chr12:50970955:C:T	4.75169e-10	-1.95781e-10	-1.08808
50971172	chr12:50971172:G:A	2.68779e-10	-1.65786	-3.80397e-10
50971223	chr12:50971223:T:A	7.91669e-11	-1.51012	-1.37007
50971385	chr12:50971385:C:T	9.36113e-11	-1.77602	-0.936585
50971529	chr12:50971529:C:T	2.22263e-10	-1.46303	-0.384863
50971763	chr12:50971763:T:C	2.24667e-10	-1.83713	-3.80397e-10
50972526	chr12:50972526:C:T	6.59669e-10	-1.95781e-10	-0.760012
50972566	chr12:50972566:G:A	6.82851e-11	-1.67316	-1.3549
50972777	chr12:50972777:C:T	1.58639e-10	-1.45278	-0.732336
50972810	chr12:50972810:G:A	8.32617e-11	-1.44425	-1.38551
50972848	chr12:50972848:C:T	5.754e-10	-1.95781e-10	-0.896686
50973202	chr12:50973202:T:G	7.77403e-11	-1.51747	-1.38091
50973334	chr12:50973334:A:G	7.46511e-10	-1.95781e-10	-0.63634
50973340	chr12:50973340:T:C	8.09348e-11	-1.54249	-1.31562
50973548	chr12:50973548:G:A	8.39177e-11	-1.51777	-1.30415
50973567	chr12:50973567:A:T	1.40189e-10	-1.1495	-1.15926
50973824	chr12:50973824:A:G	7.97045e-11	-1.52241	-1.35102
50974136	chr12:50974136:G:C	3.04211e-10	-1.53403	-3.80397e-10
50974164	chr12:50974164:A:C	3.99242e-10	-1.95781e-10	-1.26218
50975046	chr12:50975046:C:T	4.60924e-10	-1.95781e-10	-1.11852
50975371	chr12:50975371:A:G	4.00869e-10	-1.95781e-10	-1.25812
50975916	chr12:50975916:T:C	1.57916e-10	-1.52607	-0.663618
50975998	chr12:50975998:T:C	3.96075e-10	-1.95781e-10	-1.27015
50976108	chr12:50976108:T:C	8.0002e-11	-1.49288	-1.37682
50976128	chr12:50976128:C:T	6.90762e-11	-1.64901	-1.36753
50976980	chr12:50976980:T:C	3.96719e-10	-1.95781e-10	-1.26852
50977301	chr12:50977301:T:A	5.8302e-10	-1.95781e-10	-0.883529
50977361	chr12:50977361:C:T	6.14875e-10	-1.95781e-10	-0.830332
50977847	chr12:50977847:A:G	4.11996e-10	-1.95781e-10	-1.23074
50978014	chr12:50978014:A:G	1.36014e-10	-1.11568	-1.22331
50978071	chr12:50978071:G:A	6.39723e-10	-1.95781e-10	-0.790716
50978206	chr12:50978206:G:A	1.46758e-10	-1.13609	-1.12687
50978252	chr12:50978252:A:T	6.9731e-11	-1.62727	-1.37984
50978358	chr12:50978358:C:T	9.15888e-11	-1.39654	-1.3379
50978561	chr12:50978561:C:A	7.43765e-11	-1.63536	-1.30725
50978808	chr12:50978808:T:G	2.878e-10	-1.58949	-3.80397e-10
50979231	chr12:50979231:C:T	9.07914e-11	-1.50847	-1.23472
50979959	chr12:50979959:C:T	3.87001e-10	-1.11776	-0.175562
50980467	chr12:50980467:A:G	1.51715e-10	-1.5296	-0.700145
50981140	chr12:50981140:A:G	8.87996e-11	-1.51155	-1.25382
50981283	chr12:50981283:G:A	8.19674e-11	-1.51152	-1.33391
50981535	chr12:50981535:T:C	7.65124e-11	-1.73571	-1.17859
50981656	chr12:50981656:C:T	7.11512e-10	-1.95781e-10	-0.684359
50982036	chr12:50982036:T:C	1.52165e-10	-1.46906	-0.757726
50982186	chr12:50982186:C:T	1.29317e-10	-0.99983	-1.38965
50982420	chr12:50982420:T:G	3.75589e-10	-1.95781e-10	-1.32326
50982687	chr12:50982687:T:C	6.30547e-10	-1.95781e-10	-0.805163
50982711	chr12:50982711:A:G	6.79315e-11	-1.82256	-1.21069
50983524	chr12:50983524:G:A	5.04255e-10	-1.95781e-10	-1.02867
50983762	chr12:50983762:G:C	3.74572e-10	-1.95781e-10	-1.32597
50983925	chr12:50983925:A:G	5.14943e-10	-1.95781e-10	-1.00769
50984076	chr12:50984076:C:A	2.41536e-10	-1.11165	-0.653085
50984256	chr12:50984256:A:G	5.40932e-10	-1.95781e-10	-0.958457
50984303	chr12:50984303:G:C	5.41485e-10	-1.95781e-10	-0.957435
50984625	chr12:50984625:G:A	1.87502e-10	-1.44034	-0.577624
50984786	chr12:50984786:C:T	7.66042e-10	-1.95781e-10	-0.610514
50984918	chr12:50984918:C:T	7.41844e-11	-1.58295	-1.36224
50985180	chr12:50985180:T:G	4.14735e-10	-1.95781e-10	-1.22411
50985444	chr12:50985444:T:C	6.63692e-10	-1.95781e-10	-0.753933
50985587	chr12:50985587:G:T	2.39492e-10	-1.77323	-3.80397e-10
50985601	chr12:50985601:C:T	8.59532e-11	-1.54244	-1.25551
50985658	chr12:50985658:A:G	1.60347e-09	-1.95781e-10	0.128176
50985741	chr12:50985741:T:A	3.69475e-10	-1.95781e-10	-1.33967
50986449	chr12:50986449:A:G	2.25342e-10	-0.772465	-1.06167
50986839	chr12:50986839:C:A	3.84018e-10	-1.95781e-10	-1.30106
50987064	chr12:50987064:C:T	5.24786e-10	-1.95781e-10	-0.988761
50987110	chr12:50987110:T:G	8.9509e-10	-1.95781e-10	-0.454826
50987294	chr12:50987294:C:T	1.88549e-10	-1.43583	-0.576562
50987536	chr12:50987536:C:T	3.88374e-10	-1.95781e-10	-1.28978
50987935	chr12:50987935:C:T	1.06218e-10	-1.70965	-0.876612
50987967	chr12:50987967:T:C	7.75796e-11	-1.53741	-1.36304
50988449	chr12:50988449:T:C	1.82962e-10	-1.43199	-0.610477
50988823	chr12:50988823:T:C	1.86325e-10	-1.44135	-0.582913
50988900	chr12:50988900:C:A	3.79902e-10	-1.95781e-10	-1.31184
50989306	chr12:50989306:A:G	3.96389e-10	-1.95781e-10	-1.26935
50989640	chr12:50989640:A:G	6.93288e-10	-1.95781e-10	-0.710305
50989816	chr12:50989816:G:C	5.04578e-10	-1.95781e-10	-1.02803
50990004	chr12:50990004:A:G	1.37561e-10	-1.11781	-1.20988
50990049	chr12:50990049:TACA:T	3.68155e-10	-1.95781e-10	-1.34325
50990217	chr12:50990217:A:C	1.9223e-10	-1.39864	-0.594423
50990308	chr12:50990308:C:A	5.26261e-10	-1.95781e-10	-0.985954
50990771	chr12:50990771:C:T	3.57416e-10	-1.95781e-10	-1.37285
50990872	chr12:50990872:G:A	8.37863e-10	-1.95781e-10	-0.520896
50990966	chr12:50990966:A:T	5.03397e-10	-1.95781e-10	-1.03037
50991218	chr12:50991218:T:C	5.27959e-10	-1.95781e-10	-0.982733
50992283	chr12:50992283:A:G	7.54744e-11	-1.56026	-1.3677
50992369	chr12:50992369:T:C	5.27799e-10	-1.95781e-10	-0.983034
50992457	chr12:50992457:G:A	1.58076e-09	0.11391	-3.80397e-10
50992556	chr12:50992556:C:T	4.57628e-10	-1.95781e-10	-1.1257
50992713	chr12:50992713:C:T	5.10874e-10	-1.95781e-10	-1.01563
50992765	chr12:50992765:A:G	7.28146e-11	-1.8059	-1.15793
50993089	chr12:50993089:C:T	1.47496e-10	-1.08253	-1.17542
50993655	chr12:50993655:C:T	2.53405e-10	-0.59648	-1.12028
50993763	chr12:50993763:G:A	4.10534e-10	-1.95781e-10	-1.23429
50994155	chr12:50994155:C:T	1.36026e-10	-0.947141	-1.39176
50994415	chr12:50994415:TG:T	5.27754e-10	-1.95781e-10	-0.98312
50994723	chr12:50994723:A:G	3.57546e-10	-1.95781e-10	-1.37249
50994824	chr12:50994824:G:A	5.21452e-10	-1.95781e-10	-0.995133
50995031	chr12:50995031:C:T	5.14646e-10	-1.95781e-10	-1.00827
50995485	chr12:50995485:C:T	2.81636e-10	-1.61114	-3.80397e-10
50996310	chr12:50996310:C:A	1.18733e-10	-1.08275	-1.39213
50996469	chr12:50996469:A:G	2.00508e-10	-1.40846	-0.542436
50996532	chr12:50996532:C:T	4.96368e-10	-1.95781e-10	-1.04443
50997174	chr12:50997174:A:T	1.94137e-10	-1.38446	-0.598721
50998469	chr12:50998469:T:C	1.84191e-10	-1.45418	-0.581598
50998540	chr12:50998540:G:A	3.78018e-10	-1.95781e-10	-1.31681
50998828	chr12:50998828:G:C	2.0038e-10	-1.36517	-0.586361
50998971	chr12:50998971:C:T	5.67451e-10	-1.95781e-10	-0.910595
50999224	chr12:50999224:C:T	4.75755e-10	-1.95781e-10	-1.08685
50999333	chr12:50999333:C:T	1.01373e-10	-1.78407	-0.848873
50999539	chr12:50999539:G:A	6.43975e-10	-1.95781e-10	-0.78409
50999774	chr12:50999774:GC:G	6.68179e-11	-1.81939	-1.23039
50999851	chr12:50999851:C:T	1.98639e-10	-1.37895	-0.581309
51000014	chr12:51000014:AT:A	4.02233e-10	-1.95781e-10	-1.25472
51000041	chr12:51000041:T:C	3.7564e-10	-1.95781e-10	-1.32312
51001147	chr12:51001147:A:G	7.13834e-10	-1.95781e-10	-0.6811
51001551	chr12:51001551:T:G	6.97268e-10	-1.95781e-10	-0.70458
51001708	chr12:51001708:C:A	3.60983e-10	-1.95781e-10	-1.36292
51001725	chr12:51001725:T:C	4.20109e-10	-1.95781e-10	-1.21124
51002049	chr12:51002049:A:G	6.63692e-10	-1.95781e-10	-0.753933
51002078	chr12:51002078:T:C	3.60374e-10	-1.95781e-10	-1.36461
51003012	chr12:51003012:C:T	3.95677e-10	-1.95781e-10	-1.27115
51003055	chr12:51003055:G:A	3.76522e-10	-1.95781e-10	-1.32078
51003279	chr12:51003279:T:C	6.98075e-10	-1.95781e-10	-0.703424
51003320	chr12:51003320:C:G	6.68544e-10	-1.95781e-10	-0.746649
51003785	chr12:51003785:T:A	9.04337e-10	-1.95781e-10	-0.444549
51004326	chr12:51004326:A:G	5.27057e-10	-1.95781e-10	-0.984442
51004462	chr12:51004462:G:A	5.04578e-10	-1.95781e-10	-1.02803
51004658	chr12:51004658:C:T	9.11637e-11	-1.48574	-1.25335
51005183	chr12:51005183:A:G	3.82642e-10	-1.95781e-10	-1.30465
51005436	chr12:51005436:A:G	3.53231e-10	-1.95781e-10	-1.38463
51006126	chr12:51006126:C:A	8.17335e-10	-1.95781e-10	-0.545701
51006214	chr12:51006214:A:G	1.85077e-10	-1.44513	-0.585848
51006844	chr12:51006844:C:A	3.09263e-10	-0.900806	-0.616753
51006903	chr12:51006903:AATTTT:A	3.32473e-09	0.868375	-0.0109809
51007435	chr12:51007435:A:G	1.42329e-10	-1.07423	-1.21938
51007537	chr12:51007537:G:A	5.31157e-10	-1.95781e-10	-0.976692
51007625	chr12:51007625:G:A	7.88919e-11	-1.51531	-1.36836
51007630	chr12:51007630:T:C	3.15466e-10	-1.21516	-0.282544
51007699	chr12:51007699:A:G	1.70613e-10	-1.45202	-0.660334
51007741	chr12:51007741:A:G	6.97908e-11	-1.80727	-1.19898
51007853	chr12:51007853:C:T	6.43733e-10	-1.95781e-10	-0.784467
51008201	chr12:51008201:TC:T	5.68844e-10	-1.95781e-10	-0.908144
51008327	chr12:51008327:A:G	6.47943e-11	-1.74913	-1.3314
51008352	chr12:51008352:T:C	3.75482e-10	-1.95781e-10	-1.32354
51009122	chr12:51009122:T:G	1.64225e-10	-1.53337	-0.617146
51009131	chr12:51009131:G:A	3.86061e-10	-1.95781e-10	-1.29576
51009305	chr12:51009305:G:A	7.59671e-11	-1.55549	-1.36596
51009423	chr12:51009423:A:G	7.75556e-11	-1.53609	-1.36466
51009577	chr12:51009577:A:G	1.83856e-10	-1.43946	-0.598135
51009607	chr12:51009607:C:T	3.52429e-10	-1.95781e-10	-1.3869
51010076	chr12:51010076:C:T	5.04716e-10	-1.95781e-10	-1.02776
51010087	chr12:51010087:G:A	1.39333e-10	-0.924037	-1.39085
51010108	chr12:51010108:G:A	3.06669e-10	-0.935487	-0.590495
51010116	chr12:51010116:G:A	1.117e-10	-1.71931	-0.816624
51010120	chr12:51010120:G:A	3.1856e-10	-0.892073	-0.595866
51010339	chr12:51010339:G:A	3.13873e-10	-0.915577	-0.587184
51010355	chr12:51010355:T:C	8.90942e-11	-1.50991	-1.25215
51010655	chr12:51010655:T:G	5.64196e-10	-1.95781e-10	-0.91635
51010689	chr12:51010689:A:C	3.06306e-10	-1.52717	-3.80397e-10
51011255	chr12:51011255:A:G	7.87733e-11	-1.52365	-1.36152
51011494	chr12:51011494:G:C	3.90029e-10	-1.95781e-10	-1.28553
51011626	chr12:51011626:G:A	1.29684e-10	-1.43257	-0.954084
51011656	chr12:51011656:G:T	6.7012e-10	-1.95781e-10	-0.744294
51011852	chr12:51011852:G:A	3.61591e-10	-1.18088	-0.180356
51012156	chr12:51012156:G:A	5.74476e-10	-1.95781e-10	-0.898292
51012571	chr12:51012571:T:A	1.44983e-10	-0.884531	-1.39061
51012605	chr12:51012605:T:C	5.63888e-10	-1.95781e-10	-0.916894
51012777	chr12:51012777:G:A	5.44555e-10	-1.95781e-10	-0.951782
51014714	chr12:51014714:G:A	4.75389e-10	-1.95781e-10	-1.08762
51014744	chr12:51014744:T:C	5.0829e-09	-1.95781e-10	1.28189
51015304	chr12:51015304:T:C	1.92906e-10	-1.47051	-0.519035
51015380	chr12:51015380:C:T	2.66352e-10	-1.66693	-3.80397e-10
51015708	chr12:51015708:C:A	5.05033e-10	-1.95781e-10	-1.02713
51015930	chr12:51015930:G:A	4.75099e-10	-1.95781e-10	-1.08823
51015976	chr12:51015976:G:C	3.61495e-10	-1.95781e-10	-1.3615
51016477	chr12:51016477:C:T	3.76025e-10	-1.95781e-10	-1.3221
51016520	chr12:51016520:T:A	1.60797e-10	-0.94867	-1.22294
51016703	chr12:51016703:C:T	1.00926e-10	-1.41636	-1.221
51016768	chr12:51016768:A:C	3.86688e-10	-1.95781e-10	-1.29413
51016796	chr12:51016796:G:A	5.34312e-10	-1.95781e-10	-0.970771
51016962	chr12:51016962:T:C	1.37781e-10	-0.934582	-1.3915
51017155	chr12:51017155:A:G	4.16807e-10	-1.95781e-10	-1.21913
51017570	chr12:51017570:G:T	3.16767e-10	-0.920034	-0.573549
51017797	chr12:51017797:C:T	3.29787e-10	-1.20292	-0.250385
51018252	chr12:51018252:G:A	1.06623e-08	3.13784	-1.11512
51018342	chr12:51018342:C:T	1.06395e-10	-1.72963	-0.854958
51018357	chr12:51018357:G:T	8.13379e-11	-1.48952	-1.36362
51018523	chr12:51018523:G:A	6.87366e-10	-1.95781e-10	-0.718884
51018561	chr12:51018561:A:G	1.94968e-10	-1.44467	-0.534251
51018565	chr12:51018565:C:T	5.01949e-10	-1.95781e-10	-1.03325
51018717	chr12:51018717:G:A	3.46096e-10	-1.21879	-0.186247
51018930	chr12:51018930:A:G	3.58193e-10	-1.95781e-10	-1.37068
51019050	chr12:51019050:G:T	6.62595e-10	-1.95781e-10	-0.755587
51019139	chr12:51019139:C:T	3.5291e-10	-1.95781e-10	-1.38554
51019215	chr12:51019215:A:T	5.04357e-10	-1.95781e-10	-1.02847
51019465	chr12:51019465:C:G	1.60267e-09	-1.95781e-10	0.127676
51020105	chr12:51020105:T:C	5.79781e-10	-1.95781e-10	-0.889101
51020449	chr12:51020449:T:A	7.88446e-11	-1.52062	-1.36365
51020971	chr12:51020971:G:A	3.75457e-10	-1.95781e-10	-1.32361
51021110	chr12:51021110:A:G	3.27603e-09	-1.95781e-10	0.842638
51021264	chr12:51021264:C:T	1.96717e-10	-1.40187	-0.568111
51021907	chr12:51021907:A:G	3.58056e-10	-1.95781e-10	-1.37106
51022575	chr12:51022575:A:AT	5.04223e-10	-1.95781e-10	-1.02873
51022694	chr12:51022694:A:G	5.04578e-10	-1.95781e-10	-1.02803
51022737	chr12:51022737:T:C	1.54836e-10	-1.01999	-1.1894
51022985	chr12:51022985:C:T	2.26547e-10	-1.8288	-3.80397e-10
51023301	chr12:51023301:G:A	3.92197e-10	-1.95781e-10	-1.27999
51023452	chr12:51023452:T:C	6.94648e-10	-1.95781e-10	-0.708345
51023933	chr12:51023933:G:A	3.64956e-10	-1.95781e-10	-1.35197
51023975	chr12:51023975:A:T	7.12336e-11	-1.77898	-1.2068
51024453	chr12:51024453:G:A	3.74484e-10	-1.95781e-10	-1.3262
51024468	chr12:51024468:G:A	8.01107e-11	-1.50168	-1.36666
51025030	chr12:51025030:AAC:A	4.1e-10	-1.95781e-10	-1.23559
51025165	chr12:51025165:G:GA	5.361e-09	-1.95781e-10	1.33515
51025462	chr12:51025462:G:A	3.92129e-10	-1.95781e-10	-1.28016
51025477	chr12:51025477:G:A	1.81349e-10	-1.42814	-0.623185
51025598	chr12:51025598:G:A	9.17161e-11	-1.49145	-1.2416
51026058	chr12:51026058:A:AC	2.78424e-10	-1.62261	-3.80397e-10
51026349	chr12:51026349:C:T	9.99058e-10	-0.344937	-3.80397e-10
51026381	chr12:51026381:C:A	1.90066e-10	-1.46715	-0.537232
51026579	chr12:51026579:C:G	5.5114e-10	-1.95781e-10	-0.939762
51026582	chr12:51026582:A:G	5.49468e-10	-1.95781e-10	-0.9428
51026860	chr12:51026860:G:A	5.26177e-10	-1.95781e-10	-0.986112
51027049	chr12:51027049:G:C	3.61284e-10	-1.95781e-10	-1.36209
51027243	chr12:51027243:G:A	5.2708e-10	-1.95781e-10	-0.984398
51027466	chr12:51027466:A:G	2.50176e-10	-1.72959	-3.80397e-10
51028167	chr12:51028167:G:C	5.72113e-10	-1.95781e-10	-0.902414
51028543	chr12:51028543:T:A	1.65896e-10	-0.992102	-1.14829
51029108	chr12:51029108:A:G	9.46656e-10	-0.398815	-3.80397e-10
51029617	chr12:51029617:G:A	2.25336e-10	-1.83416	-3.80397e-10
51029991	chr12:51029991:A:G	5.50581e-10	-1.95781e-10	-0.940777
51030946	chr12:51030946:A:G	2.25501e-10	-1.83343	-3.80397e-10
51031324	chr12:51031324:C:G	3.60278e-10	-1.95781e-10	-1.36488
51031569	chr12:51031569:T:C	1.93714e-10	-0.7853	-1.20007
51031616	chr12:51031616:C:T	3.53844e-10	-1.95781e-10	-1.38289
51031766	chr12:51031766:A:G	8.92527e-11	-1.52764	-1.23264
51032054	chr12:51032054:G:A	1.36272e-10	-0.94619	-1.39091
51032252	chr12:51032252:C:T	7.43595e-11	-1.60034	-1.3425
51032512	chr12:51032512:C:T	5.78931e-10	-1.95781e-10	-0.890568
51032771	chr12:51032771:G:A	3.32677e-10	-1.17825	-0.266332
51033034	chr12:51033034:G:A	1.305e-10	-1.23632	-1.14406
51034306	chr12:51034306:T:A	2.0513e-10	-1.3854	-0.542708
51034549	chr12:51034549:AGT:A	7.59663e-10	-1.95781e-10	-0.618876
51034849	chr12:51034849:C:T	3.60483e-10	-1.95781e-10	-1.36431
51034957	chr12:51034957:A:T	5.16316e-10	-1.95781e-10	-1.00503
51035024	chr12:51035024:A:T	9.31928e-11	-1.47084	-1.24624
51035347	chr12:51035347:G:T	2.88994e-10	-1.03691	-0.548435
51036778	chr12:51036778:A:G	5.46099e-10	-1.95781e-10	-0.94895
51036935	chr12:51036935:T:G	1.40155e-10	-1.80511	-0.503893
51038272	chr12:51038272:T:C	1.24901e-10	-1.55427	-0.869955
51038331	chr12:51038331:A:G	5.76965e-11	-1.83585	-1.3607
51038768	chr12:51038768:T:C	4.63553e-09	1.18975	-3.80397e-10
51039101	chr12:51039101:C:T	8.27831e-09	-1.95781e-10	1.76964
51039588	chr12:51039588:C:T	3.7599e-10	-1.95781e-10	-1.32219
51039881	chr12:51039881:A:G	5.66853e-10	-1.95781e-10	-0.911651
51040043	chr12:51040043:G:A	2.73911e-10	-1.63895	-3.80397e-10
51040074	chr12:51040074:T:C	1.69583e-09	-1.95781e-10	0.184178
51040101	chr12:51040101:G:C	4.79508e-10	-1.95781e-10	-1.07899
51040918	chr12:51040918:C:T	9.74078e-11	-1.38575	-1.2871
51041957	chr12:51041957:AG:A	1.36437e-10	-1.57788	-0.758005
51042291	chr12:51042291:T:C	2.81209e-10	-1.07937	-0.533284
51042356	chr12:51042356:G:A	6.0267e-11	-1.81412	-1.33884
51043127	chr12:51043127:C:T	2.90962e-10	-1.57856	-3.80397e-10
51043190	chr12:51043190:C:G	1.62478e-09	-1.95781e-10	0.141374
51043245	chr12:51043245:T:C	3.81711e-10	-1.95781e-10	-1.30709
51043255	chr12:51043255:C:T	3.00334e-10	-1.54685	-3.80397e-10
51043292	chr12:51043292:T:G	4.75527e-10	-1.95781e-10	-1.08733
51044254	chr12:51044254:C:T	5.83608e-11	-1.81408	-1.37102
51044359	chr12:51044359:G:A	4.6535e-10	-0.0682878	-1.04067
51044374	chr12:51044374:T:C	4.99049e-10	-1.95781e-10	-1.03905
51044415	chr12:51044415:C:T	1.06986e-09	-0.27647	-3.80397e-10
51044738	chr12:51044738:T:C	4.03089e-10	-1.95781e-10	-1.25259
51044872	chr12:51044872:T:C	4.2059e-10	-0.0469867	-1.16311
51045717	chr12:51045717:T:C	2.83459e-10	-0.244059	-1.36063
51045822	chr12:51045822:A:G	3.52045e-10	-1.38799	-3.80397e-10
51045845	chr12:51045845:G:A	6.94132e-09	-1.95781e-10	1.5935
51045882	chr12:51045882:G:C	6.6658e-11	-1.76563	-1.28655
51046075	chr12:51046075:T:C	2.39352e-10	-0.656259	-1.11756
51046133	chr12:51046133:A:G	9.07846e-11	-1.44095	-1.30231
51046571	chr12:51046571:T:C	2.30726e-10	-0.44074	-1.36978
51047335	chr12:51047335:G:A	4.23049e-10	-1.95781e-10	-1.20426
51047683	chr12:51047683:T:C	4.02044e-10	-1.95781e-10	-1.25519
51047897	chr12:51047897:G:T	1.39199e-10	-1.66217	-0.653672
51048114	chr12:51048114:G:A	1.0113e-10	-1.54725	-1.0881
51048791	chr12:51048791:TC:T	1.69327e-10	-1.66259	-0.457332
51048833	chr12:51048833:A:C	5.02489e-10	-0.227632	-0.804545
51048951	chr12:51048951:A:T	3.87733e-10	-1.95781e-10	-1.29143
51049161	chr12:51049161:G:A	8.04636e-11	-1.53431	-1.32964
51049604	chr12:51049604:G:A	1.51935e-10	-1.66463	-0.563671
51049778	chr12:51049778:C:G	7.00627e-11	-1.61218	-1.39018
51050404	chr12:51050404:G:A	7.3409e-10	-1.95781e-10	-0.653119
51050750	chr12:51050750:A:G	1.88926e-09	-1.95781e-10	0.292188
51050967	chr12:51050967:C:T	4.07838e-10	-1.95781e-10	-1.24088
51051649	chr12:51051649:G:T	1.57106e-10	-1.68865	-0.506187
51051651	chr12:51051651:C:G	1.43788e-10	-1.26498	-1.01843
51051687	chr12:51051687:A:G	7.37597e-10	-1.95781e-10	-0.648352
51051878	chr12:51051878:T:C	1.91899e-10	-1.06013	-0.934653
51051896	chr12:51051896:G:A	1.44006e-10	-1.67359	-0.608304
51051936	chr12:51051936:T:C	1.37741e-09	-1.95781e-10	-0.0237885
51053257	chr12:51053257:T:A	1.47585e-09	-1.95781e-10	0.0452361
51053271	chr12:51053271:C:G	2.44678e-10	-0.370275	-1.38153
51053362	chr12:51053362:G:A	7.38841e-10	-1.95781e-10	-0.646668
51053546	chr12:51053546:G:A	4.00625e-10	-1.95781e-10	-1.25873
51053595	chr12:51053595:A:G	7.40174e-10	-1.95781e-10	-0.644866
51053723	chr12:51053723:A:G	1.06068e-10	-1.38122	-1.20645
51053912	chr12:51053912:T:A	3.99633e-10	-1.95781e-10	-1.2612
51053916	chr12:51053916:T:C	4.02254e-10	-1.95781e-10	-1.25467
51053963	chr12:51053963:T:C	4.58817e-10	-1.95781e-10	-1.1231
51054318	chr12:51054318:C:A	9.95152e-10	-1.95781e-10	-0.348855
51054563	chr12:51054563:A:G	1.61515e-09	-1.95781e-10	0.135435
51054741	chr12:51054741:G:A	1.58297e-10	-1.10116	-1.08612
51054772	chr12:51054772:T:C	4.22938e-10	0.169828	-1.37435
51055135	chr12:51055135:C:A	7.59211e-11	-1.72063	-1.20143
51055339	chr12:51055339:A:G	2.3374e-10	-0.420963	-1.37658
51055566	chr12:51055566:G:A	1.22465e-09	-1.95781e-10	-0.141338
51055900	chr12:51055900:T:C	3.56778e-10	-1.95781e-10	-1.37464
51056757	chr12:51056757:G:GATCCT	3.59725e-10	-1.36641	-3.80397e-10
51056809	chr12:51056809:C:T	3.39613e-10	-1.42394	-3.80397e-10
51057120	chr12:51057120:C:A	8.08507e-10	-1.95781e-10	-0.556561
51057682	chr12:51057682:G:A	2.64673e-10	-0.375347	-1.29791
51058283	chr12:51058283:G:A	4.62632e-10	-1.95781e-10	-1.11482
51058623	chr12:51058623:T:C	6.73069e-10	-1.95781e-10	-0.739903
51058738	chr12:51058738:G:T	3.63782e-10	-1.95781e-10	-1.3552
51059092	chr12:51059092:A:G	3.16002e-10	-0.104444	-1.39156
51059327	chr12:51059327:T:G	4.9816e-10	-1.95781e-10	-1.04083
51059583	chr12:51059583:A:C	2.12896e-10	-0.959361	-0.931586
51059891	chr12:51059891:A:T	1.83581e-10	-0.647448	-1.39165
51059899	chr12:51059899:G:A	8.57143e-10	0.29806	-0.796205
51060122	chr12:51060122:A:G	6.82555e-10	-1.95781e-10	-0.725908
51060252	chr12:51060252:C:T	2.19219e-09	-1.95781e-10	0.440907
51060427	chr12:51060427:T:C	1.39013e-10	-1.61852	-0.698664
51060557	chr12:51060557:C:G	6.48217e-10	-1.95781e-10	-0.777524
51061003	chr12:51061003:T:C	4.0558e-10	-0.839007	-0.407424
51061292	chr12:51061292:A:G	4.02856e-10	-1.95781e-10	-1.25317
51061621	chr12:51061621:C:A	6.95263e-11	-1.7956	-1.21444
51061956	chr12:51061956:G:T	6.82124e-11	-1.79085	-1.23827
51063145	chr12:51063145:A:G	3.77391e-10	-1.95781e-10	-1.31847
51063323	chr12:51063323:A:G	5.1727e-09	-1.95781e-10	1.2994
51063914	chr12:51063914:A:G	3.00159e-10	-1.54744	-3.80397e-10
51063937	chr12:51063937:G:C	1.58887e-09	-1.95781e-10	0.119029
51064071	chr12:51064071:G:A	2.70567e-10	-0.494917	-1.15632
51064676	chr12:51064676:G:A	4.35372e-10	-1.95781e-10	-1.17555
51064719	chr12:51064719:A:T	5.31955e-10	-1.95781e-10	-0.975192
51064775	chr12:51064775:G:A	5.50775e-10	0.451772	-1.3922
51064782	chr12:51064782:G:A	8.01104e-11	-1.5915	-1.27684
51065132	chr12:51065132:G:A	3.73796e-10	-1.95781e-10	-1.32804
51065494	chr12:51065494:T:C	2.03843e-10	-0.694309	-1.24009
51065536	chr12:51065536:T:C	1.8644e-10	-1.43112	-0.592525
51065887	chr12:51065887:G:T	6.37468e-10	-1.95781e-10	-0.794247
51065892	chr12:51065892:A:G	8.3043e-11	-1.66769	-1.1647
51066099	chr12:51066099:C:CT	5.09761e-10	-1.95781e-10	-1.01781
51066114	chr12:51066114:G:A	1.65193e-09	-1.95781e-10	0.157949
51066250	chr12:51066250:C:T	3.65648e-10	-1.95781e-10	-1.35008
51066327	chr12:51066327:C:T	2.58247e-10	-1.69783	-3.80397e-10
51066603	chr12:51066603:T:G	2.06726e-10	-0.697698	-1.22266
51067010	chr12:51067010:TG:T	8.516e-11	-1.52056	-1.28666
51067134	chr12:51067134:C:T	2.08765e-10	-0.622322	-1.28822
51067351	chr12:51067351:A:C	7.39307e-10	-1.95781e-10	-0.646038
51067448	chr12:51067448:C:A	6.38555e-10	-1.95781e-10	-0.792543
51067489	chr12:51067489:G:A	3.58767e-10	-1.95781e-10	-1.36908
51067639	chr12:51067639:G:A	1.04567e-10	-1.41566	-1.18626
51068010	chr12:51068010:G:A	3.01817e-10	-0.15239	-1.38954
51068129	chr12:51068129:A:G	8.74281e-11	-1.56597	-1.21496
51068362	chr12:51068362:G:C	3.04442e-10	-1.66986	0.136588
51068447	chr12:51068447:A:G	3.12512e-10	-0.173214	-1.33389
51069139	chr12:51069139:C:T	7.44191e-11	-1.64977	-1.29227
51069244	chr12:51069244:G:A	3.40926e-08	4.53506	-1.34997
51069515	chr12:51069515:G:A	9.67424e-10	-0.377114	-3.80397e-10
51069914	chr12:51069914:A:G	7.79132e-11	-1.64249	-1.25366
51069942	chr12:51069942:C:T	7.68906e-10	-1.95781e-10	-0.606782
51069943	chr12:51069943:G:A	1.69725e-09	-1.95781e-10	0.185012
51070000	chr12:51070000:G:T	7.7164e-10	-1.95781e-10	-0.603232
51070033	chr12:51070033:A:C	3.67365e-10	-1.95781e-10	-1.34539
51070458	chr12:51070458:T:C	1.40119e-09	-1.95781e-10	-0.00667303
51070468	chr12:51070468:C:T	7.57078e-11	-1.67617	-1.2487
51070983	chr12:51070983:C:T	2.75959e-10	-0.372561	-1.25894
51071062	chr12:51071062:G:C	1.42638e-10	-1.1765	-1.11494
51071594	chr12:51071594:A:G	2.28665e-10	-1.81949	-3.80397e-10
51071957	chr12:51071957:T:TGTAG	4.1774e-10	-1.95781e-10	-1.21689
51071987	chr12:51071987:T:C	3.73551e-10	-1.95781e-10	-1.3287
51072222	chr12:51072222:G:A	1.16189e-10	-1.27057	-1.22597
51073010	chr12:51073010:C:T	3.7539e-10	-1.95781e-10	-1.32379
51074528	chr12:51074528:G:A	8.63512e-11	-1.66232	-1.13101
51074729	chr12:51074729:G:A	1.71847e-10	-1.74481	-0.360337
51074863	chr12:51074863:A:G	2.81977e-10	-0.22379	-1.38613
51074937	chr12:51074937:T:A	2.32782e-10	-1.63251	-0.169143
51075014	chr12:51075014:G:A	4.27572e-10	-1.95781e-10	-1.19363
51075838	chr12:51075838:CAGG:C	4.03291e-09	-1.95781e-10	1.05049
51075976	chr12:51075976:G:A	7.33178e-11	-1.56678	-1.39017
51076789	chr12:51076789:T:C	3.37886e-10	-1.42904	-3.80397e-10
51077112	chr12:51077112:A:G	8.34082e-11	-1.69727	-1.13073
51077369	chr12:51077369:A:G	2.0174e-10	-1.64455	-0.30022
51077525	chr12:51077525:C:T	3.50856e-10	-1.95781e-10	-1.39138
51078780	chr12:51078780:A:T	7.18277e-11	-1.6776	-1.29988
51078814	chr12:51078814:C:T	1.47232e-09	-1.95781e-10	0.0428456
51079541	chr12:51079541:T:A	4.56353e-10	-1.95781e-10	-1.12848
51080059	chr12:51080059:T:C	5.62773e-11	-1.83957	-1.38189
51080875	chr12:51080875:C:A	3.65566e-10	-1.95781e-10	-1.3503
51081155	chr12:51081155:G:GT	5.88194e-10	-1.95781e-10	-0.874694
51081218	chr12:51081218:G:A	1.59774e-10	-1.08087	-1.09711
51081444	chr12:51081444:T:C	3.50637e-10	-1.95781e-10	-1.392
51081570	chr12:51081570:T:C	8.35935e-11	-1.80052	-1.02527
51082180	chr12:51082180:C:T	8.4225e-11	-1.80565	-1.01261
51082701	chr12:51082701:A:G	8.89449e-11	-1.52439	-1.23934
51082818	chr12:51082818:T:A	6.76156e-10	-1.95781e-10	-0.735326
51085223	chr12:51085223:T:G	3.40604e-10	-1.42103	-3.80397e-10
51085485	chr12:51085485:T:C	9.40883e-11	-1.55959	-1.14793
51085518	chr12:51085518:A:G	3.63792e-10	-1.35517	-3.80397e-10
51085619	chr12:51085619:C:T	1.23963e-09	-1.95781e-10	-0.129185
51085652	chr12:51085652:A:G	7.94818e-11	-1.51111	-1.36511
51085743	chr12:51085743:G:A	3.30409e-10	-1.45142	-3.80397e-10
51086248	chr12:51086248:T:C	5.43534e-10	0.393941	-1.3476
51087432	chr12:51087432:T:C	8.42624e-11	-1.48928	-1.32854
51088519	chr12:51088519:C:T	3.28272e-10	-1.45791	-3.80397e-10
51089296	chr12:51089296:T:A	8.391e-11	-1.48037	-1.34163
51089826	chr12:51089826:G:A	9.80833e-10	-1.95781e-10	-0.363349
51090100	chr12:51090100:C:T	3.42066e-10	-0.0340691	-1.38268
51090362	chr12:51090362:T:C	7.57759e-11	-1.66488	-1.25909
51090425	chr12:51090425:G:A	5.64279e-10	-1.95781e-10	-0.916201
51090702	chr12:51090702:G:A	5.04913e-10	-1.95781e-10	-1.02736
51090735	chr12:51090735:T:C	4.96996e-09	-1.95781e-10	1.25942
51090803	chr12:51090803:G:A	4.01423e-10	-1.95781e-10	-1.25674
51090854	chr12:51090854:C:T	4.75354e-10	-1.95781e-10	-1.08769
51090863	chr12:51090863:C:T	3.30084e-10	-0.255991	-1.19641
51091397	chr12:51091397:T:C	1.07678e-09	-1.95781e-10	-0.270024
51091804	chr12:51091804:AG:A	8.71929e-10	-1.95781e-10	-0.481043
51092097	chr12:51092097:G:A	4.65804e-10	-1.95781e-10	-1.10799
51092747	chr12:51092747:G:A	9.07598e-11	-1.51394	-1.22959
51092911	chr12:51092911:A:G	6.94014e-11	-1.71059	-1.30126
51093035	chr12:51093035:C:T	2.24594e-10	-1.59013	-0.247332
51093056	chr12:51093056:G:A	3.92494e-10	-1.95781e-10	-1.27923
51093288	chr12:51093288:G:A	1.44331e-09	-1.95781e-10	0.0229412
51093440	chr12:51093440:A:AT	6.9539e-11	-1.71897	-1.29089
51093581	chr12:51093581:T:C	3.31527e-10	-1.44804	-3.80397e-10
51093653	chr12:51093653:G:A	6.15048e-10	-1.95781e-10	-0.83005
51093968	chr12:51093968:A:T	4.20016e-10	0.0134697	-1.22493
51094099	chr12:51094099:T:C	6.60964e-11	-1.72977	-1.33086
51094453	chr12:51094453:A:G	6.25734e-11	-1.72742	-1.38799
51094596	chr12:51094596:T:C	8.19256e-10	-1.95781e-10	-0.543354
51094639	chr12:51094639:A:C	8.0895e-11	-1.55494	-1.30366
51095226	chr12:51095226:C:T	9.02863e-11	-1.35699	-1.39177
51096489	chr12:51096489:T:G	3.1125e-10	-1.51116	-3.80397e-10
51096551	chr12:51096551:C:T	1.05107e-10	-1.71954	-0.877234
51096581	chr12:51096581:G:A	3.64097e-10	0.0378391	-1.39217
51096625	chr12:51096625:G:A	6.1746e-11	-1.73666	-1.39206
51096899	chr12:51096899:A:G	6.24027e-11	-1.76043	-1.35771
51097409	chr12:51097409:A:G	3.2694e-10	-0.0697521	-1.39222
51097778	chr12:51097778:A:G	3.21169e-09	0.764743	0.0580583
51098476	chr12:51098476:AT:A	9.58476e-11	-1.6328	-1.05619
51098726	chr12:51098726:G:A	2.50086e-10	-0.576865	-1.15308
51099143	chr12:51099143:G:A	1.82017e-09	0.254935	-3.80397e-10
51099987	chr12:51099987:A:T	2.30955e-09	-1.95781e-10	0.493058
51100333	chr12:51100333:GTTC:G	5.35003e-10	-1.95781e-10	-0.969478
51100643	chr12:51100643:C:G	2.86709e-10	-1.59328	-3.80397e-10
51100657	chr12:51100657:A:G	3.30296e-10	-0.0604625	-1.3913
51100966	chr12:51100966:G:A	1.7213e-09	-1.95781e-10	0.199083
51101108	chr12:51101108:C:T	6.52185e-09	-1.95781e-10	1.53116
51101509	chr12:51101509:C:A	3.26478e-10	-0.0735422	-1.38984
51101907	chr12:51101907:T:C	4.3578e-10	-1.95781e-10	-1.17461
51102618	chr12:51102618:C:T	2.93478e-10	-1.56995	-3.80397e-10
51102876	chr12:51102876:T:C	2.13518e-10	-1.69606	-0.191971
51102918	chr12:51102918:T:C	2.27482e-10	-1.82468	-3.80397e-10
51103790	chr12:51103790:T:C	3.75181e-10	0.024916	-1.34926
51103802	chr12:51103802:T:C	3.42986e-10	-1.41406	-3.80397e-10
51104316	chr12:51104316:C:T	3.79598e-10	-1.95781e-10	-1.31264
51104413	chr12:51104413:A:G	2.2947e-10	-1.81598	-3.80397e-10
51104769	chr12:51104769:C:T	4.2686e-10	-1.95781e-10	-1.19529
51104793	chr12:51104793:C:G	1.00012e-10	-1.66971	-0.97675
51104878	chr12:51104878:A:T	1.91487e-10	-1.70234	-0.294595
51105044	chr12:51105044:T:C	1.47935e-09	-1.95781e-10	0.0476103
51105146	chr12:51105146:C:T	4.22447e-10	-1.95781e-10	-1.20569
51105154	chr12:51105154:CATG:C	2.03221e-10	-1.61858	-0.318878
51105472	chr12:51105472:G:A	3.20131e-10	-0.0910961	-1.39193
51105936	chr12:51105936:T:C	1.66049e-10	-1.74376	-0.395713
51106701	chr12:51106701:G:A	5.83575e-10	-1.95781e-10	-0.882578
51106921	chr12:51106921:C:T	3.53984e-10	-1.95781e-10	-1.3825
51107629	chr12:51107629:C:T	7.28736e-11	-1.62119	-1.34183
51107820	chr12:51107820:G:A	4.17232e-10	-1.95781e-10	-1.21811
51107994	chr12:51107994:A:C	6.79787e-10	-1.95781e-10	-0.729971
51108262	chr12:51108262:G:T	3.20216e-10	-1.48276	-3.80397e-10
51108373	chr12:51108373:G:T	2.38006e-10	-1.77945	-3.80397e-10
51108941	chr12:51108941:C:T	3.19046e-10	-1.48641	-3.80397e-10
51109354	chr12:51109354:A:G	1.21316e-09	-1.95781e-10	-0.150766
51109522	chr12:51109522:C:T	4.08651e-10	-1.95781e-10	-1.23889
51109658	chr12:51109658:C:T	1.21002e-09	0.750914	-0.904274
51109659	chr12:51109659:A:G	3.57704e-10	0.0198978	-1.39194
51109788	chr12:51109788:G:A	3.15426e-10	-1.49783	-3.80397e-10
51109848	chr12:51109848:A:G	6.68451e-10	-1.95781e-10	-0.746788
51110389	chr12:51110389:C:T	5.28498e-10	-0.0640535	-0.917659
51111016	chr12:51111016:T:C	4.44034e-10	-1.95781e-10	-1.15585
51111553	chr12:51111553:C:T	2.12295e-10	-1.65192	-0.241853
51111584	chr12:51111584:G:A	2.01403e-10	-1.60945	-0.336994
51112120	chr12:51112120:C:T	5.86155e-11	-1.80644	-1.37431
51112545	chr12:51112545:T:C	6.71923e-11	-1.73577	-1.30842
51112810	chr12:51112810:T:A	2.20144e-10	-1.64658	-0.210892
51113091	chr12:51113091:TGG:T	1.48711e-09	-1.95781e-10	0.0528417
51113232	chr12:51113232:C:A	1.48361e-09	-1.95781e-10	0.0504838
51113330	chr12:51113330:C:T	4.11134e-10	-1.95781e-10	-1.23283
51113494	chr12:51113494:G:A	3.54859e-10	-1.95781e-10	-1.38003
51113641	chr12:51113641:G:A	3.51667e-10	-1.95781e-10	-1.38907
51113851	chr12:51113851:T:G	2.33921e-10	-1.64821	-0.148558
51114056	chr12:51114056:C:A	1.69207e-09	0.181957	-3.80397e-10
51114267	chr12:51114267:C:T	8.06142e-11	-1.67605	-1.18602
51114290	chr12:51114290:C:T	6.60976e-11	-1.72397	-1.33665
51114623	chr12:51114623:A:G	2.15043e-10	-1.64982	-0.231097
51114748	chr12:51114748:C:G	2.27174e-10	-1.82603	-3.80397e-10
51114972	chr12:51114972:A:G	8.17233e-11	-1.68738	-1.16103
51114992	chr12:51114992:G:C	6.10408e-10	-1.95781e-10	-0.837623
51115412	chr12:51115412:G:A	1.62179e-09	-1.95781e-10	0.139534
51115704	chr12:51115704:G:A	6.83285e-11	-1.64316	-1.38426
51116297	chr12:51116297:T:C	2.97207e-10	-1.55732	-3.80397e-10
51116451	chr12:51116451:C:A	9.49191e-11	-1.36113	-1.33759
51116859	chr12:51116859:C:T	1.89534e-10	-1.70157	-0.305611
51117030	chr12:51117030:A:G	9.06097e-11	-1.37617	-1.36902
51117369	chr12:51117369:G:A	6.79143e-11	-1.65398	-1.37953
51117393	chr12:51117393:C:A	4.44389e-10	-1.95781e-10	-1.15505
51117460	chr12:51117460:T:G	1.71953e-09	-1.95781e-10	0.198054
51117461	chr12:51117461:G:A	9.20402e-11	-1.36877	-1.36076
51117486	chr12:51117486:A:G	1.80858e-10	-0.686916	-1.36712
51117945	chr12:51117945:T:C	4.17549e-10	-1.95781e-10	-1.21735
51118276	chr12:51118276:C:T	2.27447e-10	-1.82483	-3.80397e-10
51118332	chr12:51118332:A:C	2.46047e-10	-1.74623	-3.80397e-10
51118447	chr12:51118447:C:T	2.61286e-10	-0.29655	-1.38958
51118511	chr12:51118511:C:T	3.73448e-10	-1.95781e-10	-1.32897
51119056	chr12:51119056:A:T	6.1237e-10	-1.95781e-10	-0.834414
51119539	chr12:51119539:T:C	6.33016e-11	-1.71189	-1.39195
51119572	chr12:51119572:G:A	8.82124e-11	-1.38011	-1.39189
51119642	chr12:51119642:C:T	2.34247e-10	-1.79538	-3.80397e-10
51119821	chr12:51119821:A:G	3.63011e-10	-1.95781e-10	-1.35732
51119825	chr12:51119825:G:A	1.94516e-10	-1.74544	-0.235794
51120569	chr12:51120569:T:C	1.91696e-10	-1.73325	-0.262584
51120859	chr12:51120859:G:A	3.50758e-10	-1.95781e-10	-1.39165
51121046	chr12:51121046:AG:A	2.14349e-10	-1.7682	-0.115949
51121615	chr12:51121615:G:A	6.12257e-10	-1.95781e-10	-0.834598
51122614	chr12:51122614:G:C	2.65223e-10	-1.67118	-3.80397e-10
51122671	chr12:51122671:A:C	3.79474e-10	-1.95781e-10	-1.31296
51123095	chr12:51123095:T:C	1.41026e-09	-0.000218236	-3.80397e-10
51123874	chr12:51123874:G:A	9.27982e-10	-1.95781e-10	-0.418738
51123927	chr12:51123927:C:T	2.2038e-10	-1.31767	-0.538732
51124618	chr12:51124618:G:A	3.79607e-10	-1.95781e-10	-1.31261
51124813	chr12:51124813:C:G	1.35586e-09	-1.95781e-10	-0.0395591
51125004	chr12:51125004:C:G	8.11678e-11	-1.58387	-1.27136
51125323	chr12:51125323:A:G	1.30249e-10	-1.77456	-0.607744
51125805	chr12:51125805:C:T	3.8202e-10	-1.95781e-10	-1.30628
51125867	chr12:51125867:A:G	3.50569e-10	-1.95781e-10	-1.39219
51125997	chr12:51125997:G:A	3.40483e-10	-1.29008	-0.131308
51126324	chr12:51126324:A:G	5.90236e-10	-1.95781e-10	-0.871228
51126723	chr12:51126723:T:G	5.13781e-10	-1.95781e-10	-1.00995
51126874	chr12:51126874:G:T	3.55106e-10	-1.95781e-10	-1.37933
51127093	chr12:51127093:G:T	2.26793e-09	0.474873	-3.80397e-10
51127843	chr12:51127843:A:T	3.54797e-10	-1.95781e-10	-1.38021
51127983	chr12:51127983:G:A	5.93167e-10	-0.866275	-3.80397e-10
51127997	chr12:51127997:G:A	5.87529e-10	-1.95781e-10	-0.875825
51128139	chr12:51128139:G:A	2.41014e-10	-0.949652	-0.817245
51128286	chr12:51128286:G:A	4.31856e-10	-1.95781e-10	-1.18366
51128299	chr12:51128299:A:T	5.67635e-10	-1.95781e-10	-0.910273
51130300	chr12:51130300:C:T	6.12499e-10	-1.95781e-10	-0.834203
51130676	chr12:51130676:A:T	2.82529e-10	-1.16874	-0.439232
51130945	chr12:51130945:G:A	2.31171e-10	-0.890912	-0.917682
51131052	chr12:51131052:G:A	9.25352e-10	-1.95781e-10	-0.421576
51131058	chr12:51131058:G:A	1.88643e-09	-1.95781e-10	0.290693
51131638	chr12:51131638:T:C	3.92614e-10	-1.95781e-10	-1.27892
51132101	chr12:51132101:AT:A	2.32059e-10	-1.80476	-3.80397e-10
51133330	chr12:51133330:C:T	2.33353e-10	-0.87479	-0.92441
51134071	chr12:51134071:C:T	3.79518e-10	-1.95781e-10	-1.31285
51135071	chr12:51135071:C:T	8.40227e-10	-1.95781e-10	-0.518078
51135353	chr12:51135353:G:A	6.36056e-11	-1.7381	-1.36095
51135440	chr12:51135440:A:AG	3.8517e-10	-1.29807	-3.80397e-10
51135448	chr12:51135448:C:G	2.51446e-10	-1.19252	-0.532007
51135622	chr12:51135622:G:A	3.53031e-10	-1.95781e-10	-1.3852
51135707	chr12:51135707:A:G	6.28247e-11	-1.74735	-1.36405
51136465	chr12:51136465:G:A	6.36855e-11	-1.72771	-1.37009
51136649	chr12:51136649:A:AC	3.74389e-10	-1.95781e-10	-1.32646
51136734	chr12:51136734:G:A	5.92677e-11	-1.8234	-1.34628
51137013	chr12:51137013:T:C	4.75142e-10	-1.12167	0.0335289
51137179	chr12:51137179:T:C	5.90483e-11	-1.82499	-1.34841
51137328	chr12:51137328:T:A	2.52186e-10	-1.02373	-0.697849
51137740	chr12:51137740:T:C	4.03881e-10	-1.95781e-10	-1.25063
51137793	chr12:51137793:A:G	2.00244e-10	-0.779095	-1.17312
51137895	chr12:51137895:C:T	3.66785e-10	-1.95781e-10	-1.34698
51137931	chr12:51137931:T:C	3.70723e-10	-1.95781e-10	-1.3363
51138286	chr12:51138286:C:T	2.83409e-10	-1.03736	-0.567497
51138446	chr12:51138446:T:C	2.58873e-10	-1.69541	-3.80397e-10
51138491	chr12:51138491:G:T	1.76687e-09	-1.95781e-10	0.225216
51138742	chr12:51138742:G:A	2.90966e-10	-1.02745	-0.551094
51138788	chr12:51138788:G:A	3.75588e-10	-1.95781e-10	-1.32326
51138928	chr12:51138928:A:G	4.08567e-10	-1.95781e-10	-1.23909
51138957	chr12:51138957:G:C	6.35063e-11	-1.82152	-1.27909
51139075	chr12:51139075:A:G	2.26131e-10	-1.83064	-3.80397e-10
51139393	chr12:51139393:C:T	6.16055e-11	-1.74193	-1.38907
51139482	chr12:51139482:C:T	3.50901e-10	-1.95781e-10	-1.39125
51139505	chr12:51139505:G:T	3.50698e-10	-1.95781e-10	-1.39183
51139763	chr12:51139763:CCTCAA:C	1.27183e-10	-1.08443	-1.32169
51139774	chr12:51139774:T:C	2.79509e-10	-0.932179	-0.686537
51140870	chr12:51140870:G:A	5.65577e-10	-1.95781e-10	-0.913905
51140871	chr12:51140871:C:T	5.58367e-10	-1.95781e-10	-0.926735
51140980	chr12:51140980:G:A	1.80607e-10	-0.767467	-1.28796
51141235	chr12:51141235:G:A	3.60166e-10	-1.95781e-10	-1.36519
51141660	chr12:51141660:G:T	4.35556e-10	-1.95781e-10	-1.17513
51141687	chr12:51141687:G:A	4.41288e-10	-1.1589	-0.0031578
51141970	chr12:51141970:C:T	8.98198e-11	-1.36984	-1.38411
51142127	chr12:51142127:C:T	2.67509e-10	-0.820279	-0.842317
51142260	chr12:51142260:A:G	2.88075e-10	-0.916283	-0.672246
51142501	chr12:51142501:T:C	4.0608e-10	-1.95781e-10	-1.2452
51143043	chr12:51143043:C:T	3.74664e-10	-1.95781e-10	-1.32572
51143131	chr12:51143131:C:G	2.36115e-10	-0.821535	-0.965897
51143239	chr12:51143239:T:G	2.55116e-10	-1.71003	-3.80397e-10
51143413	chr12:51143413:C:T	1.32888e-10	-1.19128	-1.17097
51143509	chr12:51143509:G:T	3.56052e-10	-1.95781e-10	-1.37667
51143526	chr12:51143526:A:G	2.08562e-10	-1.28217	-0.629342
51143848	chr12:51143848:A:G	3.73789e-10	-1.95781e-10	-1.32806
51143950	chr12:51143950:G:A	3.61401e-10	-1.95781e-10	-1.36176
51144553	chr12:51144553:G:C	6.43868e-11	-1.75386	-1.33298
51145139	chr12:51145139:T:C	3.91154e-10	-1.95781e-10	-1.28265
51145177	chr12:51145177:G:A	1.23174e-10	-1.17649	-1.26167
51145456	chr12:51145456:C:T	4.53127e-10	-1.4507	0.315118
51145479	chr12:51145479:T:C	2.09517e-09	-1.95781e-10	0.395642
51145526	chr12:51145526:A:T	1.29321e-10	-1.35658	-1.03287
51145725	chr12:51145725:G:A	8.80565e-11	-1.69101	-1.08276
51146078	chr12:51146078:T:A	3.65279e-10	-1.95781e-10	-1.35109
51146927	chr12:51146927:A:C	3.91238e-10	-1.95781e-10	-1.28244
51147283	chr12:51147283:T:C	6.46109e-10	-1.95781e-10	-0.780782
51147341	chr12:51147341:G:A	3.66375e-10	-1.95781e-10	-1.34809
51147696	chr12:51147696:G:C	4.30319e-10	-1.95781e-10	-1.18722
51148269	chr12:51148269:C:T	2.79994e-10	-0.755953	-0.861031
51148419	chr12:51148419:G:A	6.54133e-10	-1.95781e-10	-0.768439
51148477	chr12:51148477:G:A	3.91691e-10	-1.95781e-10	-1.28128
51148484	chr12:51148484:A:G	9.11597e-10	-1.95781e-10	-0.436553
51148491	chr12:51148491:G:A	5.89181e-10	-1.95781e-10	-0.873018
51148561	chr12:51148561:G:A	3.50671e-10	-1.95781e-10	-1.3919
51148845	chr12:51148845:C:T	6.39407e-10	-1.95781e-10	-0.79121
51149163	chr12:51149163:A:G	6.94871e-11	-1.73141	-1.2792
51149401	chr12:51149401:T:C	1.309e-09	-1.95781e-10	-0.0747333
51149648	chr12:51149648:A:G	4.05889e-10	-1.95781e-10	-1.24567
51150193	chr12:51150193:G:A	6.30264e-10	-1.95781e-10	-0.805612
51150333	chr12:51150333:G:A	6.83262e-11	-1.71764	-1.30982
51150735	chr12:51150735:T:A	3.50944e-10	-1.95781e-10	-1.39112
51150786	chr12:51150786:C:T	3.85134e-10	-1.95781e-10	-1.29816
51151034	chr12:51151034:C:T	4.0695e-10	-1.95781e-10	-1.24306
51151408	chr12:51151408:C:T	8.83955e-10	-1.95781e-10	-0.467344
51151506	chr12:51151506:G:A	3.51145e-10	-1.95781e-10	-1.39055
51151519	chr12:51151519:C:T	8.63619e-10	-1.95781e-10	-0.490619
51151637	chr12:51151637:C:T	6.40313e-10	-1.95781e-10	-0.789794
51151679	chr12:51151679:G:A	9.90349e-10	-1.95781e-10	-0.353694
51151682	chr12:51151682:C:T	3.50996e-10	-1.95781e-10	-1.39098
51152096	chr12:51152096:C:T	7.10721e-11	-1.71656	-1.2715
51152303	chr12:51152303:A:G	3.58149e-10	-1.95781e-10	-1.3708
51152307	chr12:51152307:C:T	1.88525e-10	-1.18041	-0.832107
51152358	chr12:51152358:AC:A	3.74351e-10	-1.12721	-0.199345
51152765	chr12:51152765:A:T	4.88319e-10	-1.95781e-10	-1.06078
51153234	chr12:51153234:G:A	5.13066e-09	1.29124	-3.80397e-10
51153519	chr12:51153519:T:C	2.72565e-10	-0.920123	-0.723751
51153697	chr12:51153697:A:T	4.37886e-10	-1.95781e-10	-1.16979
51153714	chr12:51153714:T:C	3.97022e-10	-1.95781e-10	-1.26776
51153753	chr12:51153753:T:C	3.62067e-10	-1.95781e-10	-1.35992
51153890	chr12:51153890:C:T	7.17757e-11	-1.70551	-1.27269
51154046	chr12:51154046:AT:A	4.39843e-10	-1.95781e-10	-1.16533
51154318	chr12:51154318:T:C	4.52562e-10	-1.95781e-10	-1.13683
51154541	chr12:51154541:G:A	3.64959e-10	-1.95781e-10	-1.35196
51154555	chr12:51154555:G:A	1.23349e-09	-1.95781e-10	-0.13415
51154617	chr12:51154617:C:A	7.23456e-11	-1.71681	-1.25349
51154840	chr12:51154840:C:T	4.2543e-10	-1.95781e-10	-1.19865
51155078	chr12:51155078:A:G	7.32244e-11	-1.68904	-1.26919
51155228	chr12:51155228:G:A	7.18809e-11	-1.71394	-1.2628
51155500	chr12:51155500:A:G	4.08127e-10	-1.95781e-10	-1.24017
51155914	chr12:51155914:T:C	6.37051e-10	-0.342356	-0.452545
51156138	chr12:51156138:T:C	3.91322e-10	-1.95781e-10	-1.28222
51156908	chr12:51156908:G:GC	3.63563e-10	-1.95781e-10	-1.3558
51156909	chr12:51156909:T:A	3.63902e-10	-1.95781e-10	-1.35487
51156995	chr12:51156995:G:C	4.12612e-10	-1.95781e-10	-1.22924
51157071	chr12:51157071:A:G	3.42189e-10	-0.409588	-1.0068
51157439	chr12:51157439:C:T	4.12403e-10	-1.95781e-10	-1.22975
51157469	chr12:51157469:T:C	7.42003e-11	-1.69938	-1.2456
51157540	chr12:51157540:C:T	3.57772e-10	-1.95781e-10	-1.37185
51157996	chr12:51157996:C:T	7.48105e-11	-1.70544	-1.23135
51158057	chr12:51158057:T:C	4.68037e-10	-1.95781e-10	-1.1032
51158073	chr12:51158073:C:A	9.90339e-10	-1.95781e-10	-0.353703
51159011	chr12:51159011:A:C	1.05111e-09	-1.13461	0.840464
51159237	chr12:51159237:T:C	3.66841e-10	-1.95781e-10	-1.34682
51159327	chr12:51159327:T:C	4.07058e-10	-1.95781e-10	-1.2428
51159374	chr12:51159374:G:A	3.99815e-10	-1.95781e-10	-1.26075
51159597	chr12:51159597:C:T	1.52587e-09	-1.95781e-10	0.0785664
51159756	chr12:51159756:G:A	1.20501e-09	-1.95781e-10	-0.157503
51160281	chr12:51160281:G:A	3.53723e-10	-1.95781e-10	-1.38324
51161010	chr12:51161010:C:T	4.5101e-10	-1.95781e-10	-1.14026
51161014	chr12:51161014:T:G	3.53188e-10	-1.95781e-10	-1.38475
51161043	chr12:51161043:A:G	2.50405e-10	-0.603428	-1.12524
51161073	chr12:51161073:T:C	3.99727e-10	-1.95781e-10	-1.26097
51161472	chr12:51161472:A:G	3.98924e-10	-1.95781e-10	-1.26298
51161718	chr12:51161718:G:A	1.09799e-10	-1.51998	-1.03312
51162208	chr12:51162208:G:A	2.29668e-10	-1.36361	-0.451508
51162322	chr12:51162322:T:C	9.61761e-11	-1.52399	-1.16158
51162980	chr12:51162980:G:T	4.03236e-10	-1.95781e-10	-1.25223
51163287	chr12:51163287:C:G	4.753e-10	-1.95781e-10	-1.0878
51163311	chr12:51163311:C:T	1.09893e-10	-1.61529	-0.936951
51163698	chr12:51163698:A:G	9.31603e-11	-1.51016	-1.20727
51164181	chr12:51164181:G:A	1.6902e-10	-1.37963	-0.742105
51164193	chr12:51164193:C:T	2.23959e-10	-0.554661	-1.28562
51164336	chr12:51164336:C:T	5.35743e-10	-1.95781e-10	-0.968096
51164868	chr12:51164868:T:C	4.62149e-10	-1.95781e-10	-1.11586
51164929	chr12:51164929:C:T	4.42983e-10	-1.95781e-10	-1.15822
51165105	chr12:51165105:AG:A	6.40092e-10	-1.95781e-10	-0.790138
51165107	chr12:51165107:CACT:C	6.41182e-10	-1.95781e-10	-0.788437
51165142	chr12:51165142:T:C	6.34459e-11	-1.75854	-1.34303
51165172	chr12:51165172:T:C	1.87723e-10	-1.36253	-0.65425
51165201	chr12:51165201:C:T	1.0227e-10	-1.51424	-1.10989
51166052	chr12:51166052:C:CATCTGTA	1.29606e-09	-1.95781e-10	-0.0846662
51166088	chr12:51166088:G:A	2.04366e-10	-0.622217	-1.30962
51166343	chr12:51166343:T:C	2.63059e-10	-0.348217	-1.33115
51166522	chr12:51166522:C:G	3.72318e-10	-1.95781e-10	-1.332
51166550	chr12:51166550:A:G	4.45054e-10	-1.95781e-10	-1.15356
51167018	chr12:51167018:T:C	1.91437e-10	-1.06658	-0.930606
51167273	chr12:51167273:C:T	9.8878e-11	-1.50782	-1.15004
51167384	chr12:51167384:G:A	2.31582e-10	-0.434514	-1.3723
51167478	chr12:51167478:C:T	4.56936e-10	-1.95781e-10	-1.12721
51167610	chr12:51167610:C:G	3.93721e-10	-1.95781e-10	-1.27611
51167790	chr12:51167790:G:A	1.77965e-10	-1.42301	-0.647151
51168748	chr12:51168748:T:G	5.85865e-11	-1.81455	-1.36669
51168873	chr12:51168873:C:T	2.76388e-09	-1.95781e-10	0.672639
51168884	chr12:51168884:T:C	7.32407e-11	-1.61035	-1.34765
51169182	chr12:51169182:T:C	3.55539e-10	-1.95781e-10	-1.37812
51169276	chr12:51169276:G:A	4.52366e-10	-1.95781e-10	-1.13726
51169363	chr12:51169363:T:C	3.76134e-10	-1.95781e-10	-1.32181
51169371	chr12:51169371:T:C	1.9251e-10	-1.27278	-0.718827
51169383	chr12:51169383:G:C	1.68852e-10	-0.735316	-1.38741
51170296	chr12:51170296:A:G	1.08899e-09	-1.95781e-10	-0.258745
51170609	chr12:51170609:T:C	5.85239e-11	-1.83275	-1.34957
51170676	chr12:51170676:T:C	3.64989e-10	-1.95781e-10	-1.35188
51170686	chr12:51170686:T:C	4.54972e-10	-1.13151	-3.80397e-10
51171581	chr12:51171581:T:C	6.97457e-11	-1.66174	-1.34516
51171836	chr12:51171836:T:C	2.14665e-10	-1.15615	-0.726527
51171871	chr12:51171871:T:C	3.56904e-10	-1.95781e-10	-1.37428
51172109	chr12:51172109:T:C	6.88872e-11	-1.67715	-1.34213
51172758	chr12:51172758:G:A	1.73901e-10	-1.26481	-0.828453
51172790	chr12:51172790:G:A	7.09832e-10	-1.95781e-10	-0.686722
51173329	chr12:51173329:C:T	6.69573e-10	-1.95781e-10	-0.745111
51173447	chr12:51173447:A:C	2.56289e-10	-0.323202	-1.38224
51174476	chr12:51174476:G:A	2.75471e-09	-1.95781e-10	0.669317
51174722	chr12:51174722:C:T	2.53571e-10	-0.342187	-1.37392
51174758	chr12:51174758:G:A	3.84468e-10	-1.95781e-10	-1.29989
51174791	chr12:51174791:A:G	2.46927e-10	-0.367567	-1.37509
51175148	chr12:51175148:C:T	1.03198e-10	-1.70389	-0.911217
51175272	chr12:51175272:G:T	4.52099e-10	-1.95781e-10	-1.13785
51175477	chr12:51175477:C:G	3.06028e-10	-1.02106	-0.507009
51175626	chr12:51175626:C:T	3.33355e-10	-1.44254	-3.80397e-10
51175680	chr12:51175680:G:A	2.24607e-10	-0.449331	-1.38807
51176103	chr12:51176103:A:G	7.11884e-11	-1.66006	-1.32636
51176279	chr12:51176279:G:T	2.79118e-10	-0.238331	-1.38178
51176392	chr12:51176392:G:A	5.12665e-10	-1.95781e-10	-1.01213
51176612	chr12:51176612:T:TCA	2.33053e-10	-1.80048	-3.80397e-10
51177019	chr12:51177019:A:G	2.36949e-10	-1.78391	-3.80397e-10
51177092	chr12:51177092:G:A	3.74034e-10	-1.95781e-10	-1.3274
51177155	chr12:51177155:C:T	1.02967e-10	-1.70978	-0.907563
51177283	chr12:51177283:GT:G	4.46621e-10	-1.95781e-10	-1.15004
51178148	chr12:51178148:T:C	8.18548e-10	-1.95781e-10	-0.544219
51178231	chr12:51178231:T:C	3.50609e-10	-1.95781e-10	-1.39208
51178343	chr12:51178343:C:T	4.01483e-10	-1.95781e-10	-1.25659
51178501	chr12:51178501:A:T	3.50642e-10	-1.95781e-10	-1.39199
51178563	chr12:51178563:C:T	4.18105e-10	-1.95781e-10	-1.21602
51178564	chr12:51178564:G:A	6.2659e-10	-0.811458	-3.80397e-10
51178745	chr12:51178745:G:C	6.80682e-11	-1.70588	-1.32536
51179248	chr12:51179248:C:T	4.19115e-10	-1.95781e-10	-1.2136
51179476	chr12:51179476:G:A	3.91606e-10	-1.95781e-10	-1.28149
51179656	chr12:51179656:A:G	3.51812e-10	-1.95781e-10	-1.38866
51179821	chr12:51179821:G:C	3.72148e-10	-1.95781e-10	-1.33246
51180182	chr12:51180182:T:C	4.33035e-10	-1.95781e-10	-1.18093
51180193	chr12:51180193:G:A	4.20778e-10	-1.95781e-10	-1.20964
51180308	chr12:51180308:T:C	3.53313e-10	-1.95781e-10	-1.3844
51180344	chr12:51180344:G:A	1.44979e-10	-1.00992	-1.26525
51180571	chr12:51180571:G:A	4.08855e-10	-1.95781e-10	-1.23839
51180576	chr12:51180576:T:C	1.02201e-10	-1.47094	-1.15387
51180600	chr12:51180600:C:T	4.08222e-10	-1.95781e-10	-1.23994
51180914	chr12:51180914:A:T	4.68059e-10	-1.10316	-3.80397e-10
51180996	chr12:51180996:G:A	4.52334e-10	-1.95781e-10	-1.13733
51181283	chr12:51181283:T:A	1.67295e-10	-1.62072	-0.511272
51181289	chr12:51181289:T:A	1.30973e-10	-1.6681	-0.708665
51181335	chr12:51181335:C:T	6.12982e-11	-1.79382	-1.34218
51181750	chr12:51181750:G:C	1.4692e-10	-0.934527	-1.32734
51181832	chr12:51181832:T:G	2.68312e-09	0.443659	0.199325
51182111	chr12:51182111:G:A	3.57375e-10	-1.95781e-10	-1.37297
51182312	chr12:51182312:A:G	2.45406e-10	-0.390103	-1.35873
51182497	chr12:51182497:C:T	4.56394e-10	-1.95781e-10	-1.12839
51182616	chr12:51182616:G:A	4.77568e-10	-1.95781e-10	-1.08304
51182983	chr12:51182983:G:A	3.91003e-10	-1.95781e-10	-1.28304
51183070	chr12:51183070:T:G	2.45491e-10	-0.378257	-1.37023
51183338	chr12:51183338:T:C	7.65614e-11	-1.67688	-1.23678
51183717	chr12:51183717:A:G	6.57814e-11	-1.70892	-1.3565
51183772	chr12:51183772:A:C	2.24894e-10	-1.83612	-3.80397e-10
51184511	chr12:51184511:C:T	1.01861e-10	-1.50918	-1.11897
51184639	chr12:51184639:C:T	4.20783e-10	-1.95781e-10	-1.20963
51184822	chr12:51184822:C:T	1.23094e-09	-1.95781e-10	-0.136215
51185259	chr12:51185259:T:C	2.24217e-10	-1.83914	-3.80397e-10
51185388	chr12:51185388:A:G	5.65703e-11	-1.82751	-1.38875
51185605	chr12:51185605:C:T	2.50952e-10	-1.72649	-3.80397e-10
51185670	chr12:51185670:A:G	2.12555e-10	-0.506446	-1.38611
51185699	chr12:51185699:A:G	3.51212e-10	-1.95781e-10	-1.39036
51186388	chr12:51186388:A:G	8.42609e-11	-1.66487	-1.15297
51186400	chr12:51186400:A:T	8.20457e-10	-1.95781e-10	-0.541889
51186436	chr12:51186436:T:C	2.79772e-10	-0.227754	-1.39002
51186442	chr12:51186442:A:G	2.28199e-10	-1.82153	-3.80397e-10
51186676	chr12:51186676:T:C	1.96829e-09	-1.95781e-10	0.333169
51186924	chr12:51186924:C:A	2.37941e-10	-1.09482	-0.684905
51187164	chr12:51187164:G:A	4.6062e-10	-1.95781e-10	-1.11918
51187315	chr12:51187315:G:A	1.44431e-10	-1.63016	-0.648789
51187401	chr12:51187401:C:T	6.50709e-11	-1.69914	-1.37714
51187418	chr12:51187418:C:T	3.58157e-10	-1.95781e-10	-1.37078
51187462	chr12:51187462:C:T	1.00596e-09	-1.95781e-10	-0.338056
51187606	chr12:51187606:A:C	5.96864e-10	-1.95781e-10	-0.860061
51187782	chr12:51187782:C:T	6.70083e-10	-1.08625	0.341903
51188265	chr12:51188265:G:A	6.97292e-11	-1.62259	-1.38454
51188405	chr12:51188405:T:C	1.06698e-10	-1.21391	-1.36784
51188503	chr12:51188503:C:T	6.16334e-11	-1.81727	-1.31327
51188517	chr12:51188517:C:T	3.57401e-10	-1.95781e-10	-1.37289
51188599	chr12:51188599:C:T	7.91454e-10	-1.95781e-10	-0.577878
51188814	chr12:51188814:T:C	3.54633e-10	-1.95781e-10	-1.38067
51189658	chr12:51189658:T:C	6.80063e-11	-1.81427	-1.21788
51189723	chr12:51189723:G:A	5.65938e-11	-1.82714	-1.38871
51189731	chr12:51189731:C:T	3.74577e-10	-1.95781e-10	-1.32595
51191108	chr12:51191108:G:A	5.12281e-10	-1.01288	-3.80397e-10
51191130	chr12:51191130:A:G	2.43829e-10	-1.75529	-3.80397e-10
51191272	chr12:51191272:G:A	7.65279e-11	-1.79696	-1.11713
51191279	chr12:51191279:C:T	3.51292e-10	-1.95781e-10	-1.39013
51191395	chr12:51191395:TC:T	2.5125e-10	-1.7238	-0.0015007
51191408	chr12:51191408:G:C	5.91162e-11	-1.78725	-1.385
51191521	chr12:51191521:T:C	8.00966e-11	-1.83973	-1.02879
51191552	chr12:51191552:G:A	7.04267e-11	-1.83942	-1.15776
51191818	chr12:51191818:C:T	6.42227e-11	-1.83978	-1.24962
51191846	chr12:51191846:G:A	2.94884e-09	0.737417	-3.80397e-10
51192086	chr12:51192086:G:A	6.45734e-11	-1.83998	-1.24397
51192100	chr12:51192100:GCTCGGCCT:G	1.50591e-10	-1.27532	-0.961866
51192707	chr12:51192707:T:C	8.72938e-11	-1.81457	-0.967897
51192900	chr12:51192900:G:A	1.04436e-09	-1.95781e-10	-0.300593
51193500	chr12:51193500:C:T	9.31106e-10	-1.95781e-10	-0.415378
51193520	chr12:51193520:A:G	4.91658e-10	-1.95781e-10	-1.05397
51193597	chr12:51193597:A:T	4.42484e-10	-1.95781e-10	-1.15935
51193611	chr12:51193611:T:C	4.31481e-10	-1.95781e-10	-1.18453
51194089	chr12:51194089:T:C	6.25734e-11	-1.82116	-1.29425
51194384	chr12:51194384:T:G	6.10986e-11	-1.76379	-1.37547
51194589	chr12:51194589:A:G	6.10011e-11	-1.74867	-1.39219
51194726	chr12:51194726:A:T	6.11138e-11	-1.7532	-1.38581
51194771	chr12:51194771:T:C	1.31078e-09	-1.95781e-10	-0.0733712
51194833	chr12:51194833:T:C	3.77841e-10	-1.95781e-10	-1.31728
51194894	chr12:51194894:T:C	1.40601e-10	-1.17798	-1.12784
51195061	chr12:51195061:T:C	6.17191e-10	-1.95781e-10	-0.826572
51195237	chr12:51195237:C:T	8.47739e-11	-1.42561	-1.38615
51195510	chr12:51195510:TA:T	6.99827e-11	-1.82669	-1.17681
51195776	chr12:51195776:G:A	2.28868e-10	-1.81861	-3.80397e-10
51195880	chr12:51195880:A:C	7.80091e-11	-1.52512	-1.36981
51196516	chr12:51196516:A:C	3.52781e-10	-1.95781e-10	-1.3859
51197400	chr12:51197400:C:G	2.55992e-09	-1.95781e-10	0.59598
51197417	chr12:51197417:A:G	6.77e-10	-1.95781e-10	-0.734079
51197518	chr12:51197518:A:C	3.69291e-10	-1.95781e-10	-1.34017
51198978	chr12:51198978:C:A	7.00557e-11	-1.61519	-1.38727
51199021	chr12:51199021:C:T	5.05868e-10	-1.95781e-10	-1.02548
51199429	chr12:51199429:G:A	7.94959e-11	-1.68876	-1.18728
51199484	chr12:51199484:G:A	4.63751e-10	-1.95781e-10	-1.1124
51199833	chr12:51199833:T:G	5.75229e-11	-1.81268	-1.38688
51200162	chr12:51200162:A:G	4.07838e-10	-1.95781e-10	-1.24088
51200505	chr12:51200505:G:A	3.79383e-10	-1.95781e-10	-1.3132
51200985	chr12:51200985:G:A	3.61867e-10	-1.95781e-10	-1.36047
51201722	chr12:51201722:G:A	6.02087e-11	-1.76347	-1.39046
51201954	chr12:51201954:A:G	5.97783e-11	-1.76893	-1.39218
51202034	chr12:51202034:A:AT	1.39824e-09	-1.95781e-10	-0.0087827
51202072	chr12:51202072:G:A	2.40961e-10	-1.76712	-3.80397e-10
51202145	chr12:51202145:G:A	6.00197e-11	-1.76486	-1.39222
51202457	chr12:51202457:C:T	3.53299e-10	-1.95781e-10	-1.38444
51202882	chr12:51202882:T:TA	7.77596e-10	-1.95781e-10	-0.595543
51202980	chr12:51202980:T:C	5.58009e-11	-1.83805	-1.39192
51203090	chr12:51203090:C:T	3.5068e-10	-1.95781e-10	-1.39188
51203296	chr12:51203296:CCT:C	4.13128e-10	-1.95781e-10	-1.22799
51203785	chr12:51203785:AAGG:A	3.90371e-10	-1.95781e-10	-1.28465
51204096	chr12:51204096:T:C	3.82866e-10	-1.95781e-10	-1.30407
51204116	chr12:51204116:C:T	3.70273e-10	-1.95781e-10	-1.33751
51204126	chr12:51204126:T:C	9.38328e-11	-1.77805	-0.932188
51205555	chr12:51205555:G:A	6.09295e-11	-1.83889	-1.30315
51206283	chr12:51206283:T:C	1.19887e-10	-1.74624	-0.718964
51206689	chr12:51206689:G:T	7.53451e-10	-1.95781e-10	-0.627087
51207279	chr12:51207279:C:T	3.53987e-10	-1.95781e-10	-1.38249
51207458	chr12:51207458:C:T	3.81416e-10	-1.95781e-10	-1.30786
51207618	chr12:51207618:T:C	1.5925e-10	-1.72806	-0.453217
51207705	chr12:51207705:A:G	6.07624e-11	-1.83495	-1.30983
51207810	chr12:51207810:A:G	3.63046e-10	-1.95781e-10	-1.35722
51208294	chr12:51208294:T:G	2.75879e-10	-1.3705	-0.261288
51208627	chr12:51208627:C:T	2.21138e-10	-1.70473	-0.14823
51209018	chr12:51209018:A:C	8.76253e-10	-1.95781e-10	-0.476095
51209068	chr12:51209068:T:C	6.3778e-11	-1.83058	-1.26576
51209095	chr12:51209095:A:G	2.24777e-10	-1.83664	-3.80397e-10
51209406	chr12:51209406:G:A	1.06166e-09	-1.95781e-10	-0.284164
51209969	chr12:51209969:T:C	1.743e-10	-1.83566	-0.255316
51210007	chr12:51210007:T:G	5.64447e-11	-1.83518	-1.38331
51210317	chr12:51210317:G:C	3.50595e-10	-1.95781e-10	-1.39212
51210411	chr12:51210411:A:G	3.60426e-10	-1.95781e-10	-1.36446
51210672	chr12:51210672:G:C	4.03869e-10	-1.95781e-10	-1.25066
51210932	chr12:51210932:T:C	4.26503e-10	-1.95781e-10	-1.19613
51211105	chr12:51211105:C:G	3.53551e-10	-1.95781e-10	-1.38372
51211108	chr12:51211108:A:G	4.66015e-10	-1.95781e-10	-1.10753
51211452	chr12:51211452:C:T	3.52603e-10	-1.95781e-10	-1.38641
51212083	chr12:51212083:GT:G	4.96736e-10	-1.95781e-10	-1.04369
51212187	chr12:51212187:G:A	3.43714e-10	-1.4315	0.0195591
51212544	chr12:51212544:G:A	1.67245e-10	-1.74707	-0.385225
51212589	chr12:51212589:T:C	4.42076e-10	-1.95781e-10	-1.16027
51213555	chr12:51213555:C:T	3.79468e-10	-0.853852	-0.459129
51213880	chr12:51213880:C:T	4.70947e-10	-1.95781e-10	-1.097
51214106	chr12:51214106:C:T	7.4551e-11	-1.65464	-1.28563
51215010	chr12:51215010:C:T	4.71933e-10	-1.95781e-10	-1.09491
51215383	chr12:51215383:C:T	8.16714e-10	-1.95781e-10	-0.546462
51215624	chr12:51215624:C:T	3.84677e-10	-1.95781e-10	-1.29935
51215672	chr12:51215672:C:T	2.51379e-10	-1.5932	-0.131585
51215816	chr12:51215816:C:T	7.17776e-11	-1.59255	-1.38563
51215821	chr12:51215821:C:T	4.38928e-10	-1.95781e-10	-1.16742
51216581	chr12:51216581:T:C	2.00607e-10	-1.58303	-0.36737
51216624	chr12:51216624:G:T	8.82698e-10	-0.320421	-0.148347
51216711	chr12:51216711:T:C	7.82559e-10	-1.95781e-10	-0.589181
51216824	chr12:51216824:T:C	3.61914e-10	-1.95781e-10	-1.36034
51216973	chr12:51216973:TGCATCG:T	2.33928e-10	-1.79674	-3.80397e-10
51217057	chr12:51217057:T:C	4.90379e-10	-1.95781e-10	-1.05657
51217331	chr12:51217331:G:A	9.24436e-11	-1.67335	-1.0518
51217498	chr12:51217498:C:G	3.5687e-10	-1.95781e-10	-1.37438
51217667	chr12:51217667:G:C	2.58468e-10	-1.69698	-3.80397e-10
51217877	chr12:51217877:C:A	1.19694e-09	-1.95781e-10	-0.164226
51217995	chr12:51217995:C:T	4.97487e-10	-1.95781e-10	-1.04218
51218302	chr12:51218302:G:T	7.7722e-11	-1.64043	-1.25819
51218347	chr12:51218347:T:G	3.98159e-10	-0.885332	-0.379567
51218519	chr12:51218519:C:T	3.69811e-10	-1.95781e-10	-1.33876
51218581	chr12:51218581:C:T	1.60797e-09	0.130978	-3.80397e-10
51218717	chr12:51218717:T:C	5.8005e-11	-1.83719	-1.35403
51218764	chr12:51218764:A:G	6.47725e-11	-1.82993	-1.25094
51218829	chr12:51218829:T:C	1.03895e-09	-1.95781e-10	-0.305789
51218946	chr12:51218946:T:C	1.80288e-10	-1.62223	-0.434964
51219351	chr12:51219351:A:G	1.09563e-10	-1.52808	-1.02717
51219899	chr12:51219899:G:GTGTGTATACATATGTACGTGTATGTA	4.25366e-09	1.10378	-3.80397e-10
51220466	chr12:51220466:C:T	1.84517e-10	-0.69675	-1.33726
51220603	chr12:51220603:C:T	2.75153e-10	-1.63442	-3.80397e-10
51221397	chr12:51221397:T:C	3.5072e-10	-1.95781e-10	-1.39176
51221637	chr12:51221637:C:T	3.52224e-10	-1.95781e-10	-1.38748
51222430	chr12:51222430:G:A	3.77641e-10	-1.95781e-10	-1.31781
51222567	chr12:51222567:A:G	2.39224e-09	-1.95781e-10	0.528233
51222612	chr12:51222612:G:A	6.26604e-10	-0.493723	-0.317713
51223135	chr12:51223135:A:G	8.78349e-11	-1.65263	-1.12366
51223175	chr12:51223175:T:C	2.01597e-09	0.357107	-3.80397e-10
51223353	chr12:51223353:T:C	3.50811e-10	-1.95781e-10	-1.3915
51223595	chr12:51223595:C:T	5.84586e-10	-1.95781e-10	-0.880847
51223742	chr12:51223742:A:G	3.83337e-10	-1.95781e-10	-1.30284
51223914	chr12:51223914:T:C	2.37426e-10	-1.78189	-3.80397e-10
51223928	chr12:51223928:G:C	3.52186e-10	-1.95781e-10	-1.38759
51224044	chr12:51224044:G:A	3.54927e-10	-1.95781e-10	-1.37984
51224275	chr12:51224275:G:A	3.54567e-10	-1.95781e-10	-1.38085
51224425	chr12:51224425:C:T	1.76526e-10	-0.702452	-1.37583
51224750	chr12:51224750:T:G	6.42993e-10	-1.95781e-10	-0.785617
51225056	chr12:51225056:C:T	8.17341e-10	-1.95781e-10	-0.545695
51225072	chr12:51225072:G:A	4.0509e-10	0.135264	-1.38291
51225371	chr12:51225371:C:T	4.07142e-10	0.136677	-1.37927
51225410	chr12:51225410:C:T	9.8166e-10	-1.95781e-10	-0.362506
51225512	chr12:51225512:T:C	3.52946e-10	-1.95781e-10	-1.38544
51225551	chr12:51225551:T:C	7.11192e-10	-0.705805	0.0209957
51225552	chr12:51225552:G:A	3.54408e-10	-1.95781e-10	-1.3813
51225554	chr12:51225554:G:A	3.85299e-10	-1.50228	0.204548
51225815	chr12:51225815:T:C	6.26813e-10	-1.95781e-10	-0.811103
51225876	chr12:51225876:CCT:C	6.65972e-10	-0.750503	-3.80397e-10
51226005	chr12:51226005:CT:C	3.52868e-10	-1.95781e-10	-1.38566
51226133	chr12:51226133:A:G	3.5556e-10	-1.95781e-10	-1.37806
51226609	chr12:51226609:G:C	1.10606e-10	-1.8311	-0.714676
51226610	chr12:51226610:G:A	3.52206e-10	-1.95781e-10	-1.38753
51227057	chr12:51227057:G:C	2.92908e-10	-0.573407	-0.998486
51227879	chr12:51227879:G:A	3.72127e-10	-1.95781e-10	-1.33252
51228451	chr12:51228451:G:A	3.66184e-10	-1.95781e-10	-1.34861
51228634	chr12:51228634:C:T	2.09023e-10	-0.518568	-1.39074
51228912	chr12:51228912:G:A	1.06642e-09	-1.95781e-10	-0.279687
51228936	chr12:51228936:C:T	3.62122e-10	-1.95781e-10	-1.35977
51229938	chr12:51229938:C:T	7.54646e-11	-1.77561	-1.15247
51230169	chr12:51230169:A:G	3.62734e-10	-1.95781e-10	-1.35808
51230375	chr12:51230375:C:T	3.95457e-10	-1.95781e-10	-1.27171
51230582	chr12:51230582:TA:T	3.62018e-10	-1.95781e-10	-1.36006
51230727	chr12:51230727:C:G	3.64987e-10	-1.95781e-10	-1.35189
51230849	chr12:51230849:T:C	3.59091e-10	-1.95781e-10	-1.36817
51231208	chr12:51231208:C:T	1.79125e-10	-0.726198	-1.33747
51231537	chr12:51231537:T:C	1.00422e-09	-1.95781e-10	-0.339785
51231563	chr12:51231563:T:C	3.56005e-10	-1.95781e-10	-1.37681
51231608	chr12:51231608:G:A	3.60441e-10	-1.95781e-10	-1.36442
51231741	chr12:51231741:T:C	2.00602e-10	-0.964464	-0.985961
51231931	chr12:51231931:C:G	3.95036e-10	-1.95781e-10	-1.27277
51231941	chr12:51231941:T:C	2.55297e-10	-1.61707	-0.0922574
51231964	chr12:51231964:A:T	2.62577e-10	-1.68121	-3.80397e-10
51232079	chr12:51232079:C:T	3.59894e-10	-1.95781e-10	-1.36594
51232132	chr12:51232132:T:C	3.64193e-10	-1.95781e-10	-1.35407
51232594	chr12:51232594:TA:T	1.06215e-09	-1.95781e-10	-0.283699
51232642	chr12:51232642:G:A	3.55084e-10	-1.95781e-10	-1.3794
51232709	chr12:51232709:C:T	8.1229e-10	-1.95781e-10	-0.551894
51233381	chr12:51233381:T:C	3.92558e-10	-0.749621	-0.529446
51233742	chr12:51233742:T:C	3.60781e-10	-1.95781e-10	-1.36348
51234138	chr12:51234138:A:G	3.62494e-10	-1.95781e-10	-1.35874
51234235	chr12:51234235:T:C	3.61627e-10	-1.95781e-10	-1.36114
51234534	chr12:51234534:G:A	2.26754e-10	-1.82788	-3.80397e-10
51234678	chr12:51234678:T:A	3.64418e-10	-1.95781e-10	-1.35345
51234738	chr12:51234738:A:G	5.42287e-10	-1.95781e-10	-0.955955
51234971	chr12:51234971:A:T	1.64317e-09	-1.95781e-10	0.152632
51235312	chr12:51235312:C:G	3.62279e-10	-1.95781e-10	-1.35934
51235652	chr12:51235652:A:G	1.15972e-10	-1.71734	-0.781056
51235729	chr12:51235729:G:A	3.56643e-10	-1.95781e-10	-1.37501
51235742	chr12:51235742:A:G	2.34306e-10	-1.79512	-3.80397e-10
51235976	chr12:51235976:C:A	6.415e-10	-1.95781e-10	-0.787941
51236087	chr12:51236087:C:T	1.02843e-09	-1.95781e-10	-0.31596
51236169	chr12:51236169:T:C	3.52032e-10	-1.95781e-10	-1.38803
51236212	chr12:51236212:G:A	6.39423e-10	-1.95781e-10	-0.791185
51236249	chr12:51236249:G:A	4.92914e-10	-1.95781e-10	-1.05142
51236508	chr12:51236508:C:T	2.26186e-10	-0.444771	-1.38562
51236681	chr12:51236681:G:A	3.61645e-10	-1.36109	-3.80397e-10
51236830	chr12:51236830:T:C	1.22814e-09	0.482474	-0.620965
51236857	chr12:51236857:T:G	4.76939e-10	-1.95781e-10	-1.08436
51236911	chr12:51236911:G:A	5.39204e-10	-1.95781e-10	-0.961656
51237084	chr12:51237084:C:A	3.50571e-10	-1.95781e-10	-1.39219
51237232	chr12:51237232:C:A	3.68025e-10	0.031946	-1.37554
51237697	chr12:51237697:T:C	3.57023e-10	-1.95781e-10	-1.37395
51238469	chr12:51238469:G:A	2.75068e-10	-0.447722	-1.18701
51238637	chr12:51238637:G:T	3.89975e-10	-1.95781e-10	-1.28567
51238723	chr12:51238723:G:A	6.57284e-11	-1.83139	-1.23484
51238987	chr12:51238987:G:A	3.78985e-10	-1.95781e-10	-1.31425
51239637	chr12:51239637:G:A	1.21798e-09	-1.95781e-10	-0.1468
51239802	chr12:51239802:T:C	3.60708e-10	-1.95781e-10	-1.36368
51239905	chr12:51239905:A:T	8.11034e-11	-1.66269	-1.19333
51241563	chr12:51241563:TC:T	7.04924e-10	-1.95781e-10	-0.693661
51241568	chr12:51241568:AGTGCGTGGGAT:A	7.05004e-10	-1.95781e-10	-0.693547
51241662	chr12:51241662:T:G	3.53943e-10	-1.95781e-10	-1.38261
51241686	chr12:51241686:G:A	3.51206e-10	-1.95781e-10	-1.39038
51242052	chr12:51242052:G:A	2.30313e-10	-1.81231	-3.80397e-10
51242203	chr12:51242203:G:A	2.60964e-10	-0.622529	-1.06484
51242475	chr12:51242475:C:T	2.34931e-10	-0.446023	-1.34643
51243120	chr12:51243120:G:C	1.79939e-10	-1.03579	-1.02334
51243140	chr12:51243140:A:G	7.00698e-10	-1.95781e-10	-0.699673
51243225	chr12:51243225:T:G	2.91995e-10	-1.57501	-3.80397e-10
51243385	chr12:51243385:C:T	7.45622e-11	-1.82185	-1.11827
51243441	chr12:51243441:A:G	6.7506e-10	-1.95781e-10	-0.73695
51243457	chr12:51243457:A:G	5.82398e-11	-1.83998	-1.3472
51243574	chr12:51243574:GATTTT:G	6.066e-11	-1.83631	-1.31016
51243929	chr12:51243929:C:G	5.73499e-10	-1.95781e-10	-0.899995
51244290	chr12:51244290:G:A	5.68219e-11	-1.8395	-1.37233
51244434	chr12:51244434:A:G	3.60982e-10	-1.95781e-10	-1.36292
51244447	chr12:51244447:A:G	4.67262e-10	-1.95781e-10	-1.10486
51244999	chr12:51244999:A:T	1.98644e-10	-0.606344	-1.35389
51245048	chr12:51245048:C:T	3.95441e-10	-1.95781e-10	-1.27175
51245154	chr12:51245154:C:G	6.15732e-10	-1.95781e-10	-0.828939
51245230	chr12:51245230:A:G	4.64722e-10	-1.95781e-10	-1.11031
51245518	chr12:51245518:C:T	4.51107e-10	-1.95781e-10	-1.14005
51245895	chr12:51245895:T:A	3.5063e-10	-1.95781e-10	-1.39202
51245908	chr12:51245908:G:A	9.1058e-10	-1.95781e-10	-0.437669
51246115	chr12:51246115:A:G	4.97342e-10	-1.95781e-10	-1.04247
51247214	chr12:51247214:C:T	4.05283e-10	-1.95781e-10	-1.24717
51247352	chr12:51247352:A:AT	4.30629e-10	-1.95781e-10	-1.1865
51248072	chr12:51248072:C:T	6.25493e-10	-1.95781e-10	-0.81321
51248086	chr12:51248086:G:A	5.63188e-11	-1.83913	-1.38159
51248127	chr12:51248127:T:C	4.29387e-10	-1.95781e-10	-1.18939
51248188	chr12:51248188:G:C	5.6292e-11	-1.83975	-1.38144
51248759	chr12:51248759:A:G	1.28963e-10	-1.05464	-1.33758
51248848	chr12:51248848:T:C	3.62707e-10	-1.95781e-10	-1.35816
51248994	chr12:51248994:C:T	3.59306e-10	-1.95781e-10	-1.36758
51249037	chr12:51249037:G:A	1.11225e-10	-1.83733	-0.702872
51249177	chr12:51249177:C:A	2.24803e-10	-1.83652	-3.80397e-10
51249204	chr12:51249204:C:T	2.24787e-10	-1.8366	-3.80397e-10
51249458	chr12:51249458:A:G	1.88483e-10	-0.649699	-1.36304
51249668	chr12:51249668:A:G	4.04916e-10	-1.95781e-10	-1.24807
51249868	chr12:51249868:C:T	4.46408e-10	-1.95781e-10	-1.15052
51250261	chr12:51250261:A:G	4.49906e-10	-1.95781e-10	-1.14271
51250583	chr12:51250583:C:G	4.10983e-10	-1.95781e-10	-1.2332
51250982	chr12:51250982:C:T	1.21177e-09	0.827452	-0.979367
51250993	chr12:51250993:C:T	3.96977e-10	-1.95781e-10	-1.26787
51251140	chr12:51251140:CT:C	3.92844e-10	-1.95781e-10	-1.27834
51251212	chr12:51251212:T:C	3.89285e-10	-1.95781e-10	-1.28744
51251898	chr12:51251898:C:T	4.68713e-10	-1.95781e-10	-1.10176
51252152	chr12:51252152:G:A	8.94697e-10	-1.95781e-10	-0.455266
51252358	chr12:51252358:T:C	4.35705e-10	-1.95781e-10	-1.17478
51252546	chr12:51252546:C:T	3.70128e-10	-1.95781e-10	-1.3379
51252811	chr12:51252811:C:T	4.61945e-10	-1.95781e-10	-1.1163
51252856	chr12:51252856:G:A	3.58445e-10	-1.95781e-10	-1.36997
51253481	chr12:51253481:ATAGGAGCAT:A	5.84144e-10	-1.95781e-10	-0.881604
51254320	chr12:51254320:G:A	4.4234e-10	-1.95781e-10	-1.15967
51254334	chr12:51254334:G:A	2.343e-10	-1.79515	-3.80397e-10
51254457	chr12:51254457:G:T	3.66557e-10	-1.95781e-10	-1.3476
51254530	chr12:51254530:G:A	6.49598e-10	-1.95781e-10	-0.775397
51254898	chr12:51254898:G:A	3.79884e-10	-1.95781e-10	-1.31188
51255211	chr12:51255211:T:C	4.25799e-10	-1.95781e-10	-1.19778
51255234	chr12:51255234:C:T	3.3277e-09	0.858285	-3.80397e-10
51255645	chr12:51255645:A:G	5.60325e-11	-1.83376	-1.39206
51256408	chr12:51256408:G:A	1.30948e-10	-1.79378	-0.58317
51256526	chr12:51256526:A:T	4.92713e-10	-1.95781e-10	-1.05182
51256612	chr12:51256612:C:T	4.99054e-10	-1.95781e-10	-1.03904
51256657	chr12:51256657:T:C	5.78585e-10	-1.95781e-10	-0.891165
51256675	chr12:51256675:G:A	1.63455e-10	-1.78944	-0.365772
51256841	chr12:51256841:T:C	5.23453e-10	-1.95781e-10	-0.991303
51257104	chr12:51257104:G:C	9.21739e-11	-1.83969	-0.88838
51257134	chr12:51257134:G:A	1.42128e-10	-1.77127	-0.523753
51257488	chr12:51257488:T:C	4.96601e-10	-1.95781e-10	-1.04396
51258606	chr12:51258606:A:G	4.07068e-10	-1.95781e-10	-1.24277
51259001	chr12:51259001:A:C	3.65345e-10	-1.95781e-10	-1.35091
51259209	chr12:51259209:C:T	4.47348e-10	-1.95781e-10	-1.14841
51259271	chr12:51259271:G:T	4.90692e-10	-1.95781e-10	-1.05593
51260370	chr12:51260370:G:T	5.80512e-11	-1.83712	-1.3533
51260462	chr12:51260462:C:T	5.68778e-10	-1.95781e-10	-0.90826
51260525	chr12:51260525:C:T	4.01684e-10	-0.115374	-1.14071
51260582	chr12:51260582:G:A	1.18944e-09	-1.95781e-10	-0.170514
51260615	chr12:51260615:T:C	4.27285e-10	-1.95781e-10	-1.1943
51260624	chr12:51260624:C:T	3.71612e-10	-1.95781e-10	-1.3339
51260932	chr12:51260932:C:T	5.71665e-10	-1.95781e-10	-0.903197
51261182	chr12:51261182:G:A	3.51445e-10	-1.95781e-10	-1.3897
51261376	chr12:51261376:T:C	2.03251e-09	-1.95781e-10	0.365274
51261641	chr12:51261641:T:C	4.5278e-10	-1.95781e-10	-1.13634
51261704	chr12:51261704:A:G	4.5278e-10	-1.95781e-10	-1.13634
51261986	chr12:51261986:C:A	6.04516e-11	-1.82658	-1.32333
51262276	chr12:51262276:T:C	4.75307e-10	-1.95781e-10	-1.08779
51262307	chr12:51262307:C:T	3.86991e-10	-1.95781e-10	-1.29335
51262580	chr12:51262580:G:A	1.13704e-09	-1.95781e-10	-0.215565
51262644	chr12:51262644:A:G	2.17297e-09	-1.95781e-10	0.432098
51262698	chr12:51262698:T:C	2.03072e-09	-1.95781e-10	0.364397
51263185	chr12:51263185:C:T	3.61734e-10	-1.95781e-10	-1.36084
51263641	chr12:51263641:G:A	3.51613e-10	-1.95781e-10	-1.38922
51263852	chr12:51263852:T:C	6.61504e-10	-1.95781e-10	-0.757235
51263997	chr12:51263997:T:C	5.89107e-10	-1.95781e-10	-0.873143
51263999	chr12:51263999:A:T	3.52362e-10	-1.95781e-10	-1.38709
51264045	chr12:51264045:G:C	4.19018e-10	-1.95781e-10	-1.21384
51264291	chr12:51264291:T:C	4.48034e-10	-1.95781e-10	-1.14688
51264616	chr12:51264616:A:G	1.02568e-09	-0.31864	-3.80397e-10
51264825	chr12:51264825:A:G	1.27865e-10	-1.82449	-0.576291
51264991	chr12:51264991:A:T	2.84384e-10	-1.60143	-3.80397e-10
51265022	chr12:51265022:A:G	1.72963e-09	-1.95781e-10	0.20391
51265304	chr12:51265304:T:C	3.70692e-10	-1.95781e-10	-1.33638
51265503	chr12:51265503:A:G	3.5795e-10	-1.95781e-10	-1.37136
51265803	chr12:51265803:C:T	2.87064e-10	-1.71098	0.118932
51265806	chr12:51265806:C:T	1.58224e-10	-0.809708	-1.37803
51265837	chr12:51265837:C:T	4.26952e-10	-1.95781e-10	-1.19508
51265853	chr12:51265853:T:C	3.91543e-09	1.02093	-3.80397e-10
51265854	chr12:51265854:G:A	3.50591e-09	0.910456	-3.80397e-10
51265879	chr12:51265879:A:G	3.77016e-10	-1.95781e-10	-1.31946
51265892	chr12:51265892:C:G	3.51532e-10	-1.95781e-10	-1.38945
51265979	chr12:51265979:A:G	3.54257e-10	-1.95781e-10	-1.38173
51265983	chr12:51265983:A:G	3.55322e-10	-1.95781e-10	-1.37873
51266237	chr12:51266237:A:G	3.96255e-10	-1.95781e-10	-1.26969
51266978	chr12:51266978:T:C	3.73053e-10	-1.95781e-10	-1.33003
51267070	chr12:51267070:T:C	3.74583e-10	-1.95781e-10	-1.32594
51267337	chr12:51267337:C:T	2.24035e-10	-1.83995	-3.80397e-10
51267365	chr12:51267365:A:C	3.67957e-10	-1.95781e-10	-1.34378
51267403	chr12:51267403:G:A	3.6128e-10	-1.95781e-10	-1.3621
51267649	chr12:51267649:A:G	1.5768e-10	-1.09615	-1.09503
51267730	chr12:51267730:G:A	3.81985e-10	-1.95781e-10	-1.30637
51268378	chr12:51268378:G:T	4.15378e-09	-1.95781e-10	1.08002
51269228	chr12:51269228:G:A	3.56633e-10	-1.95781e-10	-1.37504
51269431	chr12:51269431:T:C	2.07688e-10	-0.53847	-1.37724
51269806	chr12:51269806:C:G	5.88727e-11	-1.80211	-1.37426
51270055	chr12:51270055:T:C	8.41194e-10	-1.95781e-10	-0.516928
51270336	chr12:51270336:G:A	3.58639e-10	-1.95781e-10	-1.36943
51270363	chr12:51270363:A:G	3.99571e-10	-1.95781e-10	-1.26136
51270520	chr12:51270520:C:A	8.8287e-11	-1.48844	-1.28272
51270727	chr12:51270727:C:G	8.5412e-11	-1.47715	-1.32711
51270728	chr12:51270728:T:C	2.70856e-10	-0.369133	-1.28103
51271480	chr12:51271480:G:A	8.68805e-11	-1.5045	-1.28272
51271592	chr12:51271592:A:C	6.76123e-10	-1.95781e-10	-0.735376
51271803	chr12:51271803:G:T	8.57456e-11	-1.48463	-1.31574
51272022	chr12:51272022:T:C	8.74354e-11	-1.46304	-1.31781
51272302	chr12:51272302:C:T	9.46921e-11	-1.43098	-1.27014
51272305	chr12:51272305:T:A	6.19036e-11	-1.7399	-1.38627
51272745	chr12:51272745:T:C	3.5475e-10	-1.95781e-10	-1.38034
51273788	chr12:51273788:C:G	5.01407e-10	-1.95781e-10	-1.03433
51274152	chr12:51274152:C:T	1.28679e-10	-1.14425	-1.25018
51274307	chr12:51274307:G:A	3.90542e-10	-1.28421	-3.80397e-10
51274319	chr12:51274319:C:T	9.78476e-11	-1.40618	-1.26216
51274834	chr12:51274834:C:T	4.10433e-10	-1.95781e-10	-1.23454
51275501	chr12:51275501:C:T	5.95402e-11	-1.82683	-1.33827
51275949	chr12:51275949:C:T	3.7791e-10	-1.95781e-10	-1.31709
51276418	chr12:51276418:A:G	1.4619e-09	0.516611	-0.480872
51276602	chr12:51276602:T:A	5.53061e-10	-1.95781e-10	-0.936282
51276718	chr12:51276718:T:C	3.53053e-10	-1.95781e-10	-1.38513
51277044	chr12:51277044:G:T	1.22897e-10	-1.09469	-1.34572
51277462	chr12:51277462:G:GGGGAC	4.41133e-10	-1.95781e-10	-1.16241
51277504	chr12:51277504:T:C	9.63485e-11	-1.34368	-1.3401
51277659	chr12:51277659:G:A	5.88853e-10	-1.95781e-10	-0.873574
51278023	chr12:51278023:C:CCT	1.50119e-10	-0.999934	-1.24039
51278127	chr12:51278127:A:C	4.19871e-10	-1.95781e-10	-1.2118
51278234	chr12:51278234:A:T	6.49368e-11	-1.76842	-1.30992
51278528	chr12:51278528:C:T	3.52464e-10	-1.95781e-10	-1.3868
51278744	chr12:51278744:A:T	5.98062e-10	-0.0169439	-0.841112
51278745	chr12:51278745:C:T	5.84035e-10	-0.0504991	-0.831291
51278765	chr12:51278765:C:T	1.11059e-10	-1.14973	-1.39195
51278865	chr12:51278865:C:T	4.2415e-10	-1.95781e-10	-1.20166
51279308	chr12:51279308:G:A	4.1942e-10	-1.95781e-10	-1.21288
51279354	chr12:51279354:G:A	1.33825e-10	-0.990172	-1.36505
51279506	chr12:51279506:T:C	3.53331e-10	-1.95781e-10	-1.38435
51279868	chr12:51279868:C:T	1.38458e-10	-1.0634	-1.25779
51279869	chr12:51279869:G:A	3.55994e-10	-1.95781e-10	-1.37684
51280240	chr12:51280240:A:T	1.32192e-09	-1.95781e-10	-0.0649065
51280458	chr12:51280458:C:A	3.57553e-10	-0.585288	-0.78718
51280717	chr12:51280717:T:C	3.71337e-10	-1.95781e-10	-1.33464
51280868	chr12:51280868:C:G	1.42879e-10	-1.03102	-1.25873
51281424	chr12:51281424:C:T	6.09241e-10	-1.95781e-10	-0.839536
51282491	chr12:51282491:TA:T	4.60325e-10	-1.95781e-10	-1.11982
51282644	chr12:51282644:G:A	2.90962e-09	-1.95781e-10	0.724026
51282674	chr12:51282674:C:A	2.52065e-10	-1.72206	-3.80397e-10
51282689	chr12:51282689:G:A	1.3172e-10	-1.31957	-1.0515
51282751	chr12:51282751:G:A	1.23779e-10	-1.08914	-1.34411
51283206	chr12:51283206:G:A	6.86501e-11	-1.63227	-1.39046
51283388	chr12:51283388:G:T	3.39976e-10	-0.716687	-0.706189
51283552	chr12:51283552:ATCC:A	9.12721e-10	-1.95781e-10	-0.43532
51284550	chr12:51284550:C:T	8.32411e-10	-1.95781e-10	-0.527424
51285304	chr12:51285304:G:A	3.20983e-10	-0.733037	-0.747326
51285484	chr12:51285484:A:C	2.20281e-09	0.445739	-3.80397e-10
51285817	chr12:51285817:A:G	9.10894e-10	-1.95781e-10	-0.437325
51286002	chr12:51286002:C:T	5.30844e-10	-1.95781e-10	-0.977283
51286026	chr12:51286026:G:A	3.22711e-10	-0.734406	-0.740587
51286080	chr12:51286080:G:A	3.50772e-10	-1.95781e-10	-1.39162
51286651	chr12:51286651:C:T	1.33416e-10	-1.03076	-1.32752
51287098	chr12:51287098:A:G	4.36473e-10	-1.95781e-10	-1.17302
51287623	chr12:51287623:A:G	4.01986e-10	-1.95781e-10	-1.25533
51287745	chr12:51287745:G:A	1.29396e-10	-1.05842	-1.33045
51287837	chr12:51287837:G:A	3.07092e-10	-0.764447	-0.760156
51288119	chr12:51288119:T:C	3.18336e-10	-0.735666	-0.752979
51288875	chr12:51288875:G:A	1.31297e-10	-1.13246	-1.24183
51288905	chr12:51288905:T:C	3.51669e-10	-1.95781e-10	-1.38906
51288941	chr12:51288941:G:A	1.81357e-10	-0.835711	-1.21557
51289155	chr12:51289155:C:T	9.40622e-10	-1.95781e-10	-0.40521
51289206	chr12:51289206:T:A	9.21545e-10	-1.95781e-10	-0.425699
51289335	chr12:51289335:C:A	5.73341e-10	-1.95781e-10	-0.90027
51289922	chr12:51289922:C:G	4.39183e-10	-1.95781e-10	-1.16684
51290191	chr12:51290191:C:T	1.37676e-10	-0.998596	-1.32825
51290202	chr12:51290202:G:A	1.52113e-10	-0.986911	-1.24022
51290809	chr12:51290809:C:T	3.26139e-10	-0.742013	-0.722415
51290849	chr12:51290849:T:C	9.89771e-10	0.160287	-0.514564
51290857	chr12:51290857:C:T	4.76699e-10	-1.95781e-10	-1.08486
51291006	chr12:51291006:G:A	1.27948e-10	-1.07043	-1.32969
51291040	chr12:51291040:T:C	4.07722e-10	-1.95781e-10	-1.24116
51291512	chr12:51291512:CAGCCTGGA:C	3.87788e-10	-1.95781e-10	-1.29129
51292047	chr12:51292047:T:C	9.95206e-10	0.207098	-0.555899
51292420	chr12:51292420:T:C	1.17582e-09	0.311141	-0.493168
51292501	chr12:51292501:A:T	9.47165e-10	0.181133	-0.57941
51292590	chr12:51292590:G:A	1.41267e-09	-1.95781e-10	0.00148506
51292761	chr12:51292761:C:T	4.52691e-10	-0.511104	-0.625438
51293186	chr12:51293186:C:G	6.48081e-10	-1.95781e-10	-0.777736
51293200	chr12:51293200:T:C	9.52153e-10	0.160873	-0.553898
51293529	chr12:51293529:G:A	8.63474e-10	0.350797	-0.841584
51293546	chr12:51293546:C:T	4.89949e-10	-0.396024	-0.661426
51293599	chr12:51293599:A:G	6.1519e-10	-1.95781e-10	-0.829819
51293739	chr12:51293739:G:A	1.37133e-10	-1.04197	-1.28883
51293835	chr12:51293835:T:C	3.5065e-10	-1.95781e-10	-1.39196
51293934	chr12:51293934:G:A	5.42961e-10	-0.196814	-0.7579
51294076	chr12:51294076:A:G	4.79833e-10	-0.203281	-0.875031
51294322	chr12:51294322:A:G	2.26622e-10	-1.82847	-3.80397e-10
51294723	chr12:51294723:GCACACATAAAACAA:G	1.50054e-10	-1.20142	-1.03933
51294774	chr12:51294774:C:T	7.8287e-11	-1.50175	-1.38962
51294974	chr12:51294974:C:T	3.00776e-10	-0.502437	-1.04295
51294999	chr12:51294999:C:T	1.06972e-10	-1.53813	-1.04105
51295235	chr12:51295235:AT:A	1.62786e-09	1.46586	-1.32259
51295311	chr12:51295311:G:C	5.87885e-10	0.31366	-1.18888
51296607	chr12:51296607:T:C	3.84472e-10	-1.95781e-10	-1.29988
51296878	chr12:51296878:T:G	1.47824e-09	0.0468593	-3.80397e-10
51296960	chr12:51296960:TC:T	3.80626e-10	-1.95781e-10	-1.30993
51297343	chr12:51297343:C:T	5.98641e-11	-1.76821	-1.39146
51297365	chr12:51297365:A:G	1.64245e-10	-0.758173	-1.39222
51297629	chr12:51297629:G:A	5.9517e-11	-1.82084	-1.34465
51297767	chr12:51297767:A:G	5.08244e-10	0.29854	-1.31933
51298145	chr12:51298145:A:G	3.53351e-10	-0.0673803	-1.31691
51298168	chr12:51298168:T:C	5.35551e-10	0.11736	-1.08581
51298552	chr12:51298552:T:A	5.05631e-10	0.125412	-1.15136
51298795	chr12:51298795:A:G	5.05693e-10	0.222175	-1.248
51299237	chr12:51299237:C:T	1.977e-09	0.337587	-3.80397e-10
51299331	chr12:51299331:C:T	4.51806e-10	-1.95781e-10	-1.1385
51299573	chr12:51299573:G:A	5.68293e-10	0.328272	-1.23739
51300118	chr12:51300118:A:G	5.48767e-10	0.27728	-1.22136
51300119	chr12:51300119:G:T	5.45171e-10	0.273352	-1.224
51300249	chr12:51300249:T:C	7.95645e-11	-1.81208	-1.06311
51300372	chr12:51300372:G:A	1.06784e-10	-1.8352	-0.745739
51300494	chr12:51300494:C:T	1.0132e-10	-1.83466	-0.798809
51300811	chr12:51300811:T:G	8.90575e-11	-1.3903	-1.37217
51300959	chr12:51300959:G:A	6.62609e-10	-1.95781e-10	-0.755566
51301924	chr12:51301924:C:T	8.45041e-11	-1.58985	-1.2251
51302007	chr12:51302007:GT:G	8.14272e-11	-1.46676	-1.38528
51302145	chr12:51302145:G:T	3.96785e-10	-1.95781e-10	-1.26836
51302163	chr12:51302163:A:C	1.86274e-08	-1.95781e-10	2.58064
51302716	chr12:51302716:G:A	8.13959e-11	-1.57735	-1.27507
51303378	chr12:51303378:T:C	9.0896e-11	-1.59762	-1.14441
51303906	chr12:51303906:T:C	5.07231e-10	-1.95781e-10	-1.02278
51304107	chr12:51304107:T:A	4.21295e-10	-0.377591	-0.830827
51304159	chr12:51304159:C:T	4.66469e-10	-1.95781e-10	-1.10656
51304172	chr12:51304172:G:A	3.88078e-10	-1.95781e-10	-1.29055
51304654	chr12:51304654:CTTG:C	1.27643e-09	-1.95781e-10	-0.09993
51304672	chr12:51304672:A:C	8.1827e-11	-1.66753	-1.17962
51304982	chr12:51304982:T:C	8.24364e-11	-1.59817	-1.24156
51305250	chr12:51305250:C:T	4.98352e-10	-0.233117	-0.807327
51305309	chr12:51305309:T:A	9.51094e-11	-1.61696	-1.07977
51305445	chr12:51305445:G:A	3.55032e-10	-1.95781e-10	-1.37954
51305716	chr12:51305716:ATTTAC:A	4.04336e-10	-1.95781e-10	-1.2495
51306067	chr12:51306067:G:A	8.31654e-11	-1.62694	-1.20398
51306134	chr12:51306134:T:C	8.83446e-10	0.126446	-0.594367
51306266	chr12:51306266:C:G	3.8067e-10	-0.0181643	-1.29165
51306356	chr12:51306356:G:A	4.63951e-10	-0.284718	-0.827254
51306403	chr12:51306403:G:A	4.75944e-10	-0.271313	-0.815137
51306630	chr12:51306630:T:A	8.31955e-11	-1.60727	-1.22329
51306728	chr12:51306728:A:T	8.20249e-11	-1.63164	-1.21309
51306843	chr12:51306843:T:C	8.1425e-10	-1.95781e-10	-0.549483
51307141	chr12:51307141:G:A	1.31494e-10	-1.82822	-0.54457
51307210	chr12:51307210:G:A	3.78406e-10	-1.95781e-10	-1.31578
51307240	chr12:51307240:G:A	4.76949e-10	-1.95781e-10	-1.08434
51307474	chr12:51307474:C:T	9.76022e-11	-1.63666	-1.03419
51307507	chr12:51307507:A:G	1.27136e-09	0.651573	-0.755479
51307774	chr12:51307774:T:C	3.64224e-10	-1.95781e-10	-1.35398
51307894	chr12:51307894:G:A	2.07498e-09	-1.95781e-10	0.385956
51309049	chr12:51309049:T:C	1.02613e-09	-1.95781e-10	-0.318204
51309360	chr12:51309360:T:C	5.93889e-10	-1.95781e-10	-0.865058
51309600	chr12:51309600:G:A	1.28357e-09	-1.95781e-10	-0.094349
51309754	chr12:51309754:G:A	3.50654e-10	-1.95781e-10	-1.39195
51310050	chr12:51310050:A:G	1.13207e-10	-1.81556	-0.706973
51310187	chr12:51310187:G:A	4.544e-10	-1.95781e-10	-1.13277
51310605	chr12:51310605:T:C	3.5056e-10	-1.95781e-10	-1.39222
51310788	chr12:51310788:T:C	1.30294e-10	-1.58648	-0.795476
51311006	chr12:51311006:G:C	9.69626e-11	-1.63175	-1.04568
51311041	chr12:51311041:G:A	9.1686e-11	-1.62368	-1.1097
51311302	chr12:51311302:G:A	1.04421e-10	-1.59751	-1.00582
51311473	chr12:51311473:G:A	9.14395e-11	-1.62713	-1.10894
51311712	chr12:51311712:G:T	9.59798e-11	-1.63383	-1.05378
51311730	chr12:51311730:A:G	9.06861e-11	-1.62743	-1.11692
51311834	chr12:51311834:C:T	9.44058e-11	-1.61325	-1.0909
51311983	chr12:51311983:G:A	2.54396e-10	-0.484377	-1.22848
51312024	chr12:51312024:G:A	9.02358e-11	-1.57217	-1.17716
51312051	chr12:51312051:C:T	3.66315e-10	-1.95781e-10	-1.34826
51312196	chr12:51312196:T:G	6.16471e-09	-1.95781e-10	1.47485
51312411	chr12:51312411:A:T	9.09704e-11	-1.63929	-1.10193
51313307	chr12:51313307:C:T	9.38282e-11	-1.83393	-0.87635
51313842	chr12:51313842:C:T	9.31923e-11	-1.61635	-1.10074
51314132	chr12:51314132:T:C	1.02794e-09	0.220698	-0.537136
51314199	chr12:51314199:C:T	4.54438e-10	-1.95781e-10	-1.13269
51314204	chr12:51314204:C:T	8.89954e-11	-1.61383	-1.14933
51314435	chr12:51314435:A:G	2.51878e-09	-1.95781e-10	0.57978
51314521	chr12:51314521:T:C	9.63857e-11	-1.76976	-0.913635
51314540	chr12:51314540:T:C	6.83322e-10	0.634508	-1.35929
51314753	chr12:51314753:C:T	9.90773e-11	-1.58461	-1.07124
51314780	chr12:51314780:C:T	1.24198e-10	-1.58959	-0.840287
51314930	chr12:51314930:A:G	6.79335e-10	-0.730636	-3.80397e-10
51314962	chr12:51314962:T:TC	1.01875e-10	-1.60142	-1.02659
51315162	chr12:51315162:A:G	3.53018e-10	-1.95781e-10	-1.38523
51315177	chr12:51315177:T:A	6.20325e-10	-0.821507	-3.80397e-10
51315191	chr12:51315191:A:T	3.51506e-10	-1.95781e-10	-1.38952
51315328	chr12:51315328:G:T	2.27517e-10	-1.82453	-3.80397e-10
51315378	chr12:51315378:T:C	1.2538e-10	-1.74399	-0.676405
51315498	chr12:51315498:T:C	5.44985e-10	-0.153769	-0.797224
51315538	chr12:51315538:G:A	9.50423e-11	-1.62311	-1.07432
51315667	chr12:51315667:C:T	4.41222e-10	-1.95781e-10	-1.1622
51316048	chr12:51316048:ACCAT:A	3.46783e-10	-1.40305	-3.80397e-10
51316422	chr12:51316422:T:G	1.79944e-10	-1.04745	-1.01165
51316482	chr12:51316482:G:A	3.57122e-10	-1.95781e-10	-1.37367
51316561	chr12:51316561:A:C	9.66233e-11	-1.6065	-1.07443
51317267	chr12:51317267:A:G	2.33118e-09	-1.95781e-10	0.502381
51317341	chr12:51317341:G:C	9.71755e-10	-1.95781e-10	-0.372647
51317365	chr12:51317365:T:C	3.50608e-10	-1.95781e-10	-1.39208
51317559	chr12:51317559:C:T	3.17373e-10	-1.78766	0.295988
51317711	chr12:51317711:G:A	3.72946e-10	-1.95781e-10	-1.33032
51317950	chr12:51317950:C:T	9.49735e-11	-1.63723	-1.06092
51318390	chr12:51318390:T:C	3.50797e-10	-1.95781e-10	-1.39154
51318535	chr12:51318535:T:C	1.83264e-09	0.0558554	0.205906
51318896	chr12:51318896:TTTTGGTTTGGCCATATCTG:T	2.27594e-10	-1.82419	-3.80397e-10
51319319	chr12:51319319:G:A	7.73594e-10	-1.95781e-10	-0.600704
51319399	chr12:51319399:T:C	1.18122e-10	-1.68475	-0.79528
51319421	chr12:51319421:G:A	3.50802e-10	-1.95781e-10	-1.39153
51319646	chr12:51319646:A:G	5.08092e-10	0.19482	-1.21591
51319802	chr12:51319802:C:T	2.20131e-10	-1.13852	-0.719007
51320162	chr12:51320162:G:A	3.59928e-10	-1.95781e-10	-1.36585
51320641	chr12:51320641:T:A	4.32626e-10	-1.95781e-10	-1.18188
51320786	chr12:51320786:T:A	6.25079e-11	-1.72741	-1.38904
51320801	chr12:51320801:AGAG:A	4.33355e-10	-1.95781e-10	-1.18019
51320935	chr12:51320935:A:AC	1.0591e-09	0.911117	-1.1977
51321565	chr12:51321565:G:A	5.60537e-10	0.263994	-1.18685
51321616	chr12:51321616:C:T	3.59575e-10	-1.95781e-10	-1.36683
51321897	chr12:51321897:T:G	6.11454e-11	-1.75504	-1.38345
51322146	chr12:51322146:ACT:A	5.82069e-10	-0.175756	-0.709405
51322390	chr12:51322390:A:C	3.9734e-10	-1.95781e-10	-1.26696
51322614	chr12:51322614:T:G	5.92974e-11	-1.78049	-1.3887
51322920	chr12:51322920:C:T	2.02062e-08	-1.95781e-10	2.66199
51323525	chr12:51323525:C:G	1.01374e-10	-1.63743	-0.995497
51324343	chr12:51324343:TC:T	3.54482e-10	-1.95781e-10	-1.38109
51324601	chr12:51324601:G:A	7.12057e-10	-1.95781e-10	-0.683593
51324922	chr12:51324922:C:T	1.52413e-09	0.0774256	-3.80397e-10
51325005	chr12:51325005:T:C	6.06021e-10	-1.95781e-10	-0.844836
51325375	chr12:51325375:G:A	4.12644e-10	-1.95781e-10	-1.22917
51325551	chr12:51325551:C:G	5.10692e-10	-1.01598	-3.80397e-10
51325895	chr12:51325895:A:G	5.99801e-11	-1.76565	-1.39209
51326198	chr12:51326198:A:G	3.91816e-10	-1.95781e-10	-1.28096
51326263	chr12:51326263:G:A	1.64507e-09	0.15379	-3.80397e-10
51327131	chr12:51327131:C:T	8.32576e-11	-1.71381	-1.116
51327421	chr12:51327421:C:A	1.45688e-08	-1.95781e-10	2.33488
51327556	chr12:51327556:C:T	1.37184e-10	-1.79462	-0.535804
51327875	chr12:51327875:C:A	1.66936e-09	0.168445	-3.80397e-10
51328121	chr12:51328121:T:C	9.87717e-11	-1.70141	-0.957528
51328192	chr12:51328192:G:A	5.58118e-10	-1.95781e-10	-0.927181
51328527	chr12:51328527:C:T	5.96471e-10	-1.69069	0.829969
51328625	chr12:51328625:G:GT	1.00032e-10	-1.691	-0.95526
51328849	chr12:51328849:G:A	1.36607e-09	-0.505491	0.473431
51329344	chr12:51329344:C:T	2.2339e-10	-1.591	-0.251828
51329715	chr12:51329715:T:C	1.00398e-10	-1.70197	-0.940639
51329814	chr12:51329814:A:AG	1.31209e-09	-0.510025	0.43765
51329943	chr12:51329943:A:G	2.43826e-09	-0.381513	0.928802
51329954	chr12:51329954:C:T	5.49217e-10	-1.95781e-10	-0.943257
51330502	chr12:51330502:T:C	1.53261e-09	-0.478515	0.561494
51331017	chr12:51331017:G:A	5.6686e-10	-1.95781e-10	-0.911638
51331123	chr12:51331123:TC:T	2.47241e-10	-0.95086	-0.790528
51331641	chr12:51331641:G:C	3.64513e-10	-1.95781e-10	-1.35319
51331751	chr12:51331751:A:G	3.89115e-10	-1.95781e-10	-1.28788
51331847	chr12:51331847:A:G	1.67451e-09	-1.95781e-10	0.171527
51331852	chr12:51331852:A:G	1.50274e-09	-0.516934	0.580231
51332271	chr12:51332271:A:G	2.89968e-10	-1.58198	-3.80397e-10
51332405	chr12:51332405:C:CTG	1.76555e-10	-1.45024	-0.627872
51332446	chr12:51332446:TA:T	5.79618e-10	-1.95781e-10	-0.889381
51332448	chr12:51332448:G:C	5.7886e-10	-1.95781e-10	-0.89069
51333040	chr12:51333040:C:T	8.64095e-11	-1.68034	-1.11231
51333317	chr12:51333317:C:A	2.60908e-10	-1.68758	-3.80397e-10
51333469	chr12:51333469:C:T	3.58547e-10	-1.95781e-10	-1.36969
51333501	chr12:51333501:C:T	4.38827e-09	-1.95781e-10	1.13494
51333594	chr12:51333594:T:C	1.76209e-09	-0.314346	0.536854
51333638	chr12:51333638:C:T	3.55951e-10	-1.95781e-10	-1.37696
51333684	chr12:51333684:C:T	4.19848e-10	-1.95781e-10	-1.21186
51333812	chr12:51333812:C:T	3.72316e-10	-1.95781e-10	-1.33201
51334303	chr12:51334303:T:C	3.54087e-09	-1.95781e-10	0.920376
51334579	chr12:51334579:A:G	3.50586e-10	-1.95781e-10	-1.39214
51334635	chr12:51334635:C:T	6.90507e-10	-1.95781e-10	-0.714325
51334680	chr12:51334680:T:C	2.44871e-10	-1.61389	-0.137135
51334997	chr12:51334997:G:A	6.46091e-10	-1.95781e-10	-0.78081
51335280	chr12:51335280:G:A	4.00966e-10	-1.95781e-10	-1.25787
51335505	chr12:51335505:T:C	9.16139e-11	-1.34227	-1.3919
51335543	chr12:51335543:C:T	4.53891e-09	-1.95781e-10	1.16869
51336517	chr12:51336517:C:G	2.64205e-10	-1.6138	-0.0612275
51336944	chr12:51336944:TA:T	3.75706e-10	-1.95781e-10	-1.32294
51337048	chr12:51337048:G:A	3.8018e-10	-1.95781e-10	-1.3111
51337143	chr12:51337143:C:G	8.7216e-11	-1.39214	-1.39122
51337185	chr12:51337185:T:A	3.6618e-10	-1.95781e-10	-1.34863
51337691	chr12:51337691:CA:C	5.97135e-10	-1.73177	0.872158
51337938	chr12:51337938:G:A	1.33527e-09	-1.95781e-10	-0.0548645
51338060	chr12:51338060:G:A	2.58403e-10	-1.69723	-3.80397e-10
51338716	chr12:51338716:G:A	8.53196e-11	-1.4226	-1.38274
51339002	chr12:51339002:T:C	3.91825e-10	-1.95781e-10	-1.28094
51339506	chr12:51339506:G:A	2.87584e-09	-1.95781e-10	0.71235
51339571	chr12:51339571:C:T	8.89914e-10	-0.460626	-3.80397e-10
51339950	chr12:51339950:G:A	2.23228e-10	-1.59663	-0.246929
51340093	chr12:51340093:C:T	6.10454e-10	-1.95781e-10	-0.837548
51340167	chr12:51340167:A:C	8.33073e-11	-1.44074	-1.38848
51340174	chr12:51340174:C:T	3.53927e-10	-1.95781e-10	-1.38266
51340251	chr12:51340251:C:G	3.66772e-10	-1.95781e-10	-1.34701
51340628	chr12:51340628:C:A	3.59927e-10	-1.95781e-10	-1.36585
51340843	chr12:51340843:A:C	4.30681e-10	-1.95781e-10	-1.18638
51340903	chr12:51340903:A:T	2.24247e-10	-1.839	-3.80397e-10
51341238	chr12:51341238:A:T	2.45244e-10	-1.54031	-0.209188
51342027	chr12:51342027:C:T	3.93387e-10	-1.95781e-10	-1.27696
51342102	chr12:51342102:C:T	3.89998e-10	-1.95781e-10	-1.28561
51342148	chr12:51342148:T:G	3.8674e-10	-1.95781e-10	-1.294
51342277	chr12:51342277:C:T	5.97189e-10	-0.859517	-3.80397e-10
51342752	chr12:51342752:T:G	4.31879e-10	-1.95781e-10	-1.18361
51343129	chr12:51343129:A:C	1.1554e-10	-1.26436	-1.23778
51343225	chr12:51343225:G:A	4.02311e-10	-1.95781e-10	-1.25453
51343258	chr12:51343258:G:A	3.58507e-10	-1.95781e-10	-1.3698
51343655	chr12:51343655:G:A	1.11142e-10	-1.67536	-0.865586
51343736	chr12:51343736:G:T	1.16364e-09	-0.421154	0.22871
51343778	chr12:51343778:T:C	1.34083e-09	-0.427638	0.37693
51343823	chr12:51343823:G:A	2.66641e-10	-1.62338	-0.042466
51344257	chr12:51344257:C:T	1.04509e-09	-1.95781e-10	-0.29989
51344324	chr12:51344324:C:G	9.58365e-10	-1.95781e-10	-0.386522
51344464	chr12:51344464:G:A	1.06475e-10	-1.68298	-0.900866
51344922	chr12:51344922:T:C	1.14591e-09	0.852966	-1.06077
51345038	chr12:51345038:C:T	4.92298e-09	-0.534209	1.78413
51345657	chr12:51345657:A:G	7.01147e-10	-0.699033	-3.80397e-10
51345687	chr12:51345687:T:C	3.43966e-09	-0.731276	1.62265
51345948	chr12:51345948:C:T	4.07491e-10	-1.95781e-10	-1.24173
51346334	chr12:51346334:G:A	2.28938e-10	-1.8183	-3.80397e-10
51346623	chr12:51346623:CATAA:C	1.37596e-10	-1.50226	-0.825174
51346849	chr12:51346849:T:A	4.67638e-09	1.19853	-3.80397e-10
51347038	chr12:51347038:T:C	1.00419e-10	-1.76	-0.8824
51347071	chr12:51347071:A:G	3.50931e-10	-1.95781e-10	-1.39116
51347418	chr12:51347418:G:A	1.35946e-10	-1.52919	-0.810301
51347500	chr12:51347500:A:G	4.21475e-10	-1.95781e-10	-1.20799
51347545	chr12:51347545:A:C	3.68438e-10	-1.95781e-10	-1.34248
51347833	chr12:51347833:T:A	1.62817e-08	3.45553	-1.00948
51347895	chr12:51347895:C:T	4.6988e-09	-0.414633	1.61794
51348127	chr12:51348127:C:T	1.24376e-10	-1.80857	-0.619869
51348511	chr12:51348511:T:C	3.51118e-10	-1.95781e-10	-1.39063
51348542	chr12:51348542:A:G	1.09469e-08	2.04906	-3.80397e-10
51348872	chr12:51348872:G:A	9.08733e-10	-1.95781e-10	-0.439699
51349062	chr12:51349062:T:A	5.29027e-10	-1.95781e-10	-0.980712
51349164	chr12:51349164:G:T	1.67759e-09	-0.500836	0.674199
51349587	chr12:51349587:G:A	3.67202e-10	-1.95781e-10	-1.34584
51349763	chr12:51349763:A:G	4.23208e-10	-1.95781e-10	-1.20389
51349770	chr12:51349770:C:T	3.85874e-10	-1.95781e-10	-1.29624
51349817	chr12:51349817:C:T	4.13779e-10	-1.95781e-10	-1.22642
51350524	chr12:51350524:T:C	2.44489e-10	-1.02109	-0.731496
51350623	chr12:51350623:T:C	5.56497e-09	0.972582	0.399914
51350695	chr12:51350695:A:G	1.4296e-09	-1.95781e-10	0.0133968
51351083	chr12:51351083:C:T	2.51763e-09	-0.790027	1.36935
51351101	chr12:51351101:C:T	3.51402e-10	-1.95781e-10	-1.38982
51351523	chr12:51351523:A:G	1.21456e-08	2.15297	-3.80397e-10
51351694	chr12:51351694:G:C	1.05632e-09	-0.678791	0.389591
51351814	chr12:51351814:G:T	3.86778e-10	-1.95781e-10	-1.2939
51351906	chr12:51351906:T:C	5.18632e-10	-1.95781e-10	-1.00056
51352480	chr12:51352480:G:A	1.70627e-10	-0.971104	-1.14117
51352735	chr12:51352735:G:A	3.58226e-10	-1.95781e-10	-1.37059
51352910	chr12:51352910:T:G	3.14828e-10	-0.666217	-0.833509
51353935	chr12:51353935:G:A	3.59331e-10	-1.95781e-10	-1.36751
51354130	chr12:51354130:G:A	2.06078e-10	-1.77541	-0.148084
51354542	chr12:51354542:G:A	1.28786e-10	-1.14788	-1.24571
51354611	chr12:51354611:G:A	4.00726e-10	-1.95781e-10	-1.25847
51354929	chr12:51354929:TTGAGCTCAGCATGG:T	1.816e-10	-0.658381	-1.39157
51354969	chr12:51354969:G:A	1.43465e-09	-1.95781e-10	0.0169286
51355688	chr12:51355688:C:T	3.35794e-09	-1.95781e-10	0.867334
51355799	chr12:51355799:G:A	8.37066e-10	-1.95781e-10	-0.521848
51356164	chr12:51356164:GTGTGTGTATATATATA:G	7.37892e-10	-0.647953	-3.80397e-10
51356771	chr12:51356771:TTAAAA:T	1.98933e-09	0.823082	-0.479281
51356801	chr12:51356801:C:T	7.88807e-10	-1.95781e-10	-0.581229
51356941	chr12:51356941:C:T	3.75087e-10	-1.95781e-10	-1.32459
51357737	chr12:51357737:G:A	5.44538e-10	0.30819	-1.26
51357980	chr12:51357980:C:T	3.54365e-10	-1.95781e-10	-1.38142
51358836	chr12:51358836:A:G	5.76011e-10	0.331938	-1.22756
51359113	chr12:51359113:G:A	6.16422e-11	-1.83926	-1.29115
51359405	chr12:51359405:C:T	3.9287e-10	-1.95781e-10	-1.27827
51359477	chr12:51359477:T:C	3.50773e-10	-1.95781e-10	-1.39161
51359868	chr12:51359868:G:A	5.22068e-10	0.202998	-1.19695
51360029	chr12:51360029:G:A	3.61239e-10	-1.95781e-10	-1.36221
51360295	chr12:51360295:C:T	5.94567e-10	0.330648	-1.19457
51360430	chr12:51360430:A:G	4.32609e-10	-1.95781e-10	-1.18192
51360586	chr12:51360586:A:G	9.82921e-11	-1.56574	-1.09807
51360845	chr12:51360845:A:G	2.14914e-10	-1.3127	-0.568816
51361003	chr12:51361003:T:C	5.36973e-10	-1.95781e-10	-0.965803
51361033	chr12:51361033:G:A	3.67426e-10	-1.95781e-10	-1.34523
51361210	chr12:51361210:C:T	3.68226e-10	-1.95781e-10	-1.34305
51361509	chr12:51361509:G:A	7.77027e-11	-1.65799	-1.24087
51361610	chr12:51361610:T:A	3.71659e-10	-1.95781e-10	-1.33377
51362006	chr12:51362006:T:C	3.73449e-10	-0.544213	-0.784756
51362112	chr12:51362112:G:A	9.59932e-11	-1.64857	-1.0389
51362270	chr12:51362270:C:A	3.56589e-10	-1.95781e-10	-1.37517
51362289	chr12:51362289:A:C	3.90067e-10	-1.95781e-10	-1.28543
51362434	chr12:51362434:G:A	3.61279e-10	-0.0975924	-1.26451
51362485	chr12:51362485:T:C	1.63212e-10	-1.29958	-0.857118
51363088	chr12:51363088:G:A	3.5457e-10	-1.95781e-10	-1.38084
51364905	chr12:51364905:G:A	3.54078e-10	-1.95781e-10	-1.38223
51365148	chr12:51365148:A:G	3.56069e-10	-1.95781e-10	-1.37663
51365413	chr12:51365413:G:A	8.20573e-10	-1.95781e-10	-0.541747
51366074	chr12:51366074:T:C	5.64899e-11	-1.83426	-1.38343
51366143	chr12:51366143:C:T	3.7474e-10	-1.95781e-10	-1.32552
51366319	chr12:51366319:G:A	3.82847e-10	-1.95781e-10	-1.30411
51366371	chr12:51366371:G:A	1.26954e-10	-1.13728	-1.27065
51366399	chr12:51366399:A:G	3.76147e-10	-1.95781e-10	-1.32177
51366424	chr12:51366424:A:G	3.77398e-10	-1.95781e-10	-1.31845
51366480	chr12:51366480:G:A	3.77398e-10	-1.95781e-10	-1.31845
51366543	chr12:51366543:C:T	1.33717e-09	1.27106	-1.32449
51366593	chr12:51366593:A:C	2.24105e-10	-1.83964	-3.80397e-10
51366652	chr12:51366652:A:G	4.0202e-10	-1.95781e-10	-1.25525
51366746	chr12:51366746:G:A	3.77579e-10	-1.95781e-10	-1.31797
51367328	chr12:51367328:G:A	3.55148e-10	-1.95781e-10	-1.37922
51367448	chr12:51367448:A:G	7.74241e-10	0.769326	-1.36919
51368138	chr12:51368138:T:A	3.5058e-10	-1.95781e-10	-1.39216
51368231	chr12:51368231:C:T	3.83486e-10	-1.95781e-10	-1.30245
51368233	chr12:51368233:C:CA	2.64001e-10	-1.26891	-0.406884
51368738	chr12:51368738:CAGGTG:C	7.96372e-11	-1.48305	-1.39122
51368830	chr12:51368830:A:G	7.80375e-11	-1.50642	-1.38815
51369974	chr12:51369974:T:C	3.71741e-10	-1.95781e-10	-1.33355
51370362	chr12:51370362:C:T	8.08586e-11	-1.48291	-1.37613
51370427	chr12:51370427:C:T	3.52228e-10	-1.95781e-10	-1.38747
51370600	chr12:51370600:A:G	5.43221e-10	-1.95781e-10	-0.954235
51370761	chr12:51370761:T:C	3.73216e-10	-1.95781e-10	-1.32959
51370902	chr12:51370902:G:A	3.57355e-10	-1.95781e-10	-1.37302
51370971	chr12:51370971:T:G	3.5059e-10	-1.95781e-10	-1.39213
51371170	chr12:51371170:G:A	5.62764e-11	-1.8399	-1.38157
51371185	chr12:51371185:G:A	3.51733e-10	-1.95781e-10	-1.38888
51371193	chr12:51371193:T:C	1.44715e-09	0.851887	-0.826285
51371233	chr12:51371233:A:G	1.45632e-09	0.703724	-0.671807
51371282	chr12:51371282:C:G	4.04079e-10	-1.95781e-10	-1.25014
51371726	chr12:51371726:C:T	3.53372e-10	-1.95781e-10	-1.38423
51372230	chr12:51372230:C:G	3.8261e-10	-1.95781e-10	-1.30473
51372735	chr12:51372735:G:C	4.11205e-10	-1.52539	0.292731
51373015	chr12:51373015:C:T	3.51456e-10	-1.95781e-10	-1.38966
51373279	chr12:51373279:G:A	3.54159e-10	-1.95781e-10	-1.382
51373403	chr12:51373403:G:A	7.44685e-11	-1.80871	-1.13267
51373529	chr12:51373529:A:C	3.55002e-10	-1.95781e-10	-1.37963
51373811	chr12:51373811:G:C	3.63901e-10	-1.95781e-10	-1.35487
51374331	chr12:51374331:C:A	3.65517e-10	-1.95781e-10	-1.35044
51374488	chr12:51374488:C:T	5.79919e-10	-1.34	0.451133
51374813	chr12:51374813:G:A	8.83707e-11	-1.73371	-1.03651
51374880	chr12:51374880:G:A	5.67967e-11	-1.82908	-1.38319
51375450	chr12:51375450:G:T	3.51349e-10	-1.95781e-10	-1.38997
51375627	chr12:51375627:G:A	1.61618e-10	-1.36325	-0.803263
51375630	chr12:51375630:T:C	3.67012e-10	-1.95781e-10	-1.34636
51375644	chr12:51375644:G:A	9.29355e-09	1.88532	-3.80397e-10
51375800	chr12:51375800:G:C	1.68558e-09	0.178117	-3.80397e-10
51375989	chr12:51375989:C:T	9.34388e-11	-1.5203	-1.19415
51376361	chr12:51376361:C:T	3.68711e-10	-1.95781e-10	-1.34174
51376569	chr12:51376569:G:A	3.77357e-10	-1.95781e-10	-1.31856
51376738	chr12:51376738:C:T	3.59877e-10	-1.95781e-10	-1.36599
51376999	chr12:51376999:C:T	7.5998e-10	-1.95781e-10	-0.618459
51377256	chr12:51377256:T:C	8.29375e-11	-1.52305	-1.31062
51377632	chr12:51377632:A:AG	3.6501e-10	-1.95781e-10	-1.35183
51377987	chr12:51377987:ACT:A	1.06436e-09	-1.95781e-10	-0.281618
51378314	chr12:51378314:C:T	3.58366e-10	-1.95781e-10	-1.3702
51378461	chr12:51378461:T:C	3.44425e-10	-1.40987	-3.80397e-10
51378570	chr12:51378570:ACG:A	3.72103e-10	-1.95781e-10	-1.33258
51378572	chr12:51378572:G:A	3.52397e-10	-1.95781e-10	-1.38699
51378993	chr12:51378993:C:T	2.29357e-10	-1.81647	-3.80397e-10
51379368	chr12:51379368:C:G	6.70311e-10	-1.95781e-10	-0.744008
51380514	chr12:51380514:T:C	6.07604e-11	-1.83465	-1.31016
51380657	chr12:51380657:A:G	6.88787e-10	-1.95781e-10	-0.716819
51380664	chr12:51380664:G:A	8.31457e-10	-1.95781e-10	-0.528572
51380703	chr12:51380703:G:A	6.75836e-11	-1.82891	-1.20947
51380713	chr12:51380713:C:T	5.26574e-10	-0.985358	-3.80397e-10
51380911	chr12:51380911:C:T	8.19951e-11	-1.83212	-1.01297
51380981	chr12:51380981:G:A	6.13437e-11	-1.77003	-1.36522
51381441	chr12:51381441:C:T	3.56218e-10	-0.00797599	-1.36823
51381492	chr12:51381492:C:T	7.35743e-11	-1.83228	-1.12118
51381957	chr12:51381957:C:T	3.65929e-10	-1.95781e-10	-1.34931
51382018	chr12:51382018:G:A	2.75441e-10	-1.63338	-3.80397e-10
51382374	chr12:51382374:C:T	6.40264e-10	-1.95781e-10	-0.78987
51382677	chr12:51382677:G:A	6.67096e-10	-1.95781e-10	-0.748817
51382710	chr12:51382710:A:C	1.31437e-10	-1.36375	-1.00947
51382921	chr12:51382921:T:C	3.58337e-10	-1.95781e-10	-1.37028
51382941	chr12:51382941:C:T	7.80693e-11	-1.8166	-1.07755
51383330	chr12:51383330:G:A	4.04173e-10	-1.95781e-10	-1.24991
51383344	chr12:51383344:G:A	7.91269e-11	-1.81016	-1.07054
51383851	chr12:51383851:C:T	9.34457e-11	-1.32838	-1.38599
51384217	chr12:51384217:G:C	1.76418e-09	-0.356617	0.580305
51384529	chr12:51384529:TA:T	7.00656e-11	-1.78358	-1.21874
51384561	chr12:51384561:A:T	7.29437e-11	-1.78075	-1.18131
51384767	chr12:51384767:C:A	1.33716e-09	-1.95781e-10	-0.0534508
51384771	chr12:51384771:G:T	2.02738e-09	-1.95781e-10	0.362747
51384823	chr12:51384823:T:C	4.99841e-10	-1.83232	0.794855
51384909	chr12:51384909:A:T	3.7375e-10	-1.95781e-10	-1.32816
51385508	chr12:51385508:C:T	1.0254e-09	-0.318915	-3.80397e-10
51385537	chr12:51385537:C:T	7.574e-11	-1.71933	-1.20511
51385760	chr12:51385760:AG:A	7.23365e-11	-1.76215	-1.20827
51386165	chr12:51386165:G:A	8.94394e-10	-1.95781e-10	-0.455605
51386281	chr12:51386281:T:G	3.54561e-10	-1.95781e-10	-1.38087
51386768	chr12:51386768:G:A	6.66522e-10	-1.95781e-10	-0.749678
51386801	chr12:51386801:C:T	2.36603e-10	-1.78537	-3.80397e-10
51386852	chr12:51386852:C:T	1.52123e-10	-1.5938	-0.633261
51387970	chr12:51387970:C:T	1.05018e-10	-1.7773	-0.820317
51389636	chr12:51389636:T:A	1.49822e-10	-1.83094	-0.411365
51389641	chr12:51389641:G:A	1.66653e-09	-1.95781e-10	0.166751
51390021	chr12:51390021:C:G	4.1951e-10	-1.21266	-3.80397e-10
51390079	chr12:51390079:G:A	6.26451e-11	-1.72206	-1.39221
51390168	chr12:51390168:T:C	7.5556e-11	-1.67323	-1.25364
51390218	chr12:51390218:A:T	6.27202e-11	-1.72155	-1.39152
51390724	chr12:51390724:GCA:G	1.78807e-10	-1.81728	-0.24816
51391400	chr12:51391400:A:G	1.25815e-09	-1.95781e-10	-0.114351
51391564	chr12:51391564:C:T	3.62656e-10	-1.95781e-10	-1.3583
51391667	chr12:51391667:C:T	6.99522e-10	-1.95781e-10	-0.701353
51391761	chr12:51391761:T:C	8.69911e-11	-1.52543	-1.26051
51392009	chr12:51392009:G:A	8.67768e-11	-1.50365	-1.28476
51392105	chr12:51392105:G:A	6.63175e-11	-1.78159	-1.27571
51392402	chr12:51392402:T:C	1.36128e-10	-1.82385	-0.514305
51392869	chr12:51392869:GAGA:G	4.00138e-10	-1.95781e-10	-1.25994
51393245	chr12:51393245:G:A	4.23279e-10	-1.20372	-3.80397e-10
51394035	chr12:51394035:C:T	6.66099e-11	-1.81666	-1.23624
51394556	chr12:51394556:T:C	9.32817e-11	-1.81042	-0.905705
51394964	chr12:51394964:G:A	8.26265e-11	-1.68516	-1.15226
51394969	chr12:51394969:C:T	3.57418e-10	-1.95781e-10	-1.37285
51395688	chr12:51395688:T:A	8.18933e-11	-1.69069	-1.15564
51396443	chr12:51396443:G:A	1.04806e-09	-1.95781e-10	-0.297055
51396650	chr12:51396650:C:T	3.83761e-10	-1.95781e-10	-1.30173
51396747	chr12:51396747:A:G	7.97978e-11	-1.65409	-1.21816
51398102	chr12:51398102:T:G	9.47647e-11	-1.60597	-1.09438
51398561	chr12:51398561:C:A	7.76393e-11	-1.64894	-1.25074
51398941	chr12:51398941:G:T	1.0412e-10	-1.76122	-0.844989
51399280	chr12:51399280:T:A	3.50577e-10	-1.95781e-10	-1.39217
51399447	chr12:51399447:T:C	8.61025e-11	-1.66573	-1.13048
51399797	chr12:51399797:C:T	4.97031e-08	-1.95781e-10	3.56207
51399808	chr12:51399808:G:C	8.83909e-11	-1.65382	-1.11616
51400037	chr12:51400037:G:A	6.97769e-11	-1.82922	-1.17723
51400259	chr12:51400259:A:G	6.84258e-11	-1.83471	-1.19129
51400590	chr12:51400590:ACC:A	1.04968e-10	-1.82684	-0.771258
51400670	chr12:51400670:T:G	4.73175e-10	-1.95781e-10	-1.09229
51400902	chr12:51400902:G:A	6.73017e-11	-1.66578	-1.37678
51401002	chr12:51401002:G:C	4.81918e-10	-1.95781e-10	-1.07398
51401427	chr12:51401427:T:C	4.91979e-09	-1.95781e-10	1.24927
51401461	chr12:51401461:G:T	3.17249e-08	-1.95781e-10	3.11311
51401839	chr12:51401839:A:G	1.0103e-10	-1.8309	-0.805441
51401847	chr12:51401847:T:C	2.93817e-10	-1.56879	-3.80397e-10
51402275	chr12:51402275:G:C	2.41776e-08	-1.95781e-10	2.84143
51402512	chr12:51402512:G:A	2.39312e-09	-1.95781e-10	0.528601
51402791	chr12:51402791:A:G	4.10701e-10	-1.95781e-10	-1.23389
51402841	chr12:51402841:C:G	5.69291e-11	-1.81798	-1.39196
51402848	chr12:51402848:G:A	5.7942e-11	-1.8397	-1.35261
51403105	chr12:51403105:ATTAGGTAATAGGTATAAACTGCTCAGAACAGTGCTCAGAACATAATAAATGC:A	1.03211e-10	-1.81598	-0.798997
51403330	chr12:51403330:G:A	1.50046e-09	-1.95781e-10	0.0617777
51403575	chr12:51403575:A:G	5.88654e-11	-1.83482	-1.34168
51403585	chr12:51403585:C:G	4.17459e-10	-1.95781e-10	-1.21756
51403861	chr12:51403861:C:A	1.38316e-09	-1.95781e-10	-0.0196279
51404217	chr12:51404217:A:G	4.63324e-09	-1.95781e-10	1.18926
51404218	chr12:51404218:T:C	2.23534e-08	-1.95781e-10	2.76298
51404877	chr12:51404877:G:T	2.39589e-10	-1.77283	-3.80397e-10
51404921	chr12:51404921:G:T	4.6899e-10	-1.95781e-10	-1.10117
51405350	chr12:51405350:G:A	3.74203e-09	-1.95781e-10	0.975633
51405520	chr12:51405520:C:T	6.41461e-10	-1.95781e-10	-0.788002
51405576	chr12:51405576:T:G	6.6374e-11	-1.66682	-1.38963
51405676	chr12:51405676:G:A	3.9593e-09	-1.95781e-10	1.03207
51406108	chr12:51406108:A:G	7.89302e-11	-1.59488	-1.28831
51406184	chr12:51406184:A:C	6.27254e-11	-1.72174	-1.39124
51406566	chr12:51406566:A:G	9.51835e-11	-1.47433	-1.22161
51406727	chr12:51406727:C:T	6.66661e-11	-1.66183	-1.39022
51407268	chr12:51407268:C:T	1.53487e-09	-1.95781e-10	0.0844471
51407559	chr12:51407559:G:A	6.69252e-11	-1.75295	-1.29523
51408021	chr12:51408021:C:T	3.59484e-10	-1.95781e-10	-1.36708
51408289	chr12:51408289:G:T	3.52172e-10	-1.95781e-10	-1.38763
51408332	chr12:51408332:T:C	7.14229e-11	-1.63008	-1.35305
51408489	chr12:51408489:G:A	7.40794e-11	-1.60453	-1.34208
51408506	chr12:51408506:G:A	7.15781e-11	-1.83393	-1.14703
51408533	chr12:51408533:G:A	3.66918e-10	-1.95781e-10	-1.34661
51408634	chr12:51408634:G:A	3.53349e-10	-1.95781e-10	-1.38429
51408684	chr12:51408684:G:T	7.63689e-11	-1.83521	-1.08097
51408844	chr12:51408844:G:T	5.47274e-10	-1.95781e-10	-0.946801
51408872	chr12:51408872:C:T	1.43537e-10	-1.55009	-0.735071
51409072	chr12:51409072:C:T	8.37411e-10	-1.95781e-10	-0.521436
51409155	chr12:51409155:G:A	5.60484e-10	-1.95781e-10	-0.922949
51409248	chr12:51409248:A:G	8.22204e-10	-1.95781e-10	-0.539763
51409326	chr12:51409326:A:C	2.95199e-10	-1.07323	-0.490871
51409369	chr12:51409369:C:T	4.98544e-10	-1.95781e-10	-1.04006
51409480	chr12:51409480:T:C	1.37719e-10	-1.63434	-0.692189
51411413	chr12:51411413:C:T	8.94721e-11	-1.42755	-1.33027
51411906	chr12:51411906:A:G	5.20074e-10	-0.99778	-3.80397e-10
51412030	chr12:51412030:C:A	1.84287e-08	-1.95781e-10	2.56991
51412588	chr12:51412588:C:T	1.22347e-10	-1.34804	-1.09684
51413598	chr12:51413598:G:A	9.28877e-11	-1.32814	-1.39222
51413768	chr12:51413768:C:T	1.00782e-10	-1.34535	-1.29344
51414422	chr12:51414422:C:T	4.04461e-10	-1.95781e-10	-1.2492
51414443	chr12:51414443:G:A	1.76534e-10	-1.60975	-0.468486
51414711	chr12:51414711:G:A	1.21736e-10	-1.07074	-1.37915
51414933	chr12:51414933:G:A	9.87457e-11	-1.3616	-1.2976
51414997	chr12:51414997:C:T	9.53033e-11	-1.30248	-1.39221
51415188	chr12:51415188:A:G	2.81528e-10	-1.61152	-3.80397e-10
51415592	chr12:51415592:T:C	2.25017e-10	-1.83558	-3.80397e-10
51417080	chr12:51417080:A:G	7.3874e-10	-1.95781e-10	-0.646805
51417283	chr12:51417283:C:T	9.24288e-11	-1.33679	-1.38853
51417563	chr12:51417563:A:G	7.456e-11	-1.62327	-1.31687
51417580	chr12:51417580:C:T	5.33255e-10	-0.972751	-3.80397e-10
51417586	chr12:51417586:T:C	7.24272e-11	-1.63673	-1.33244
51417621	chr12:51417621:G:A	9.98981e-11	-1.43455	-1.21305
51417690	chr12:51417690:G:A	1.19294e-09	-1.95781e-10	-0.167573
51417946	chr12:51417946:C:A	2.27724e-10	-1.82362	-3.80397e-10
51418069	chr12:51418069:T:C	3.753e-10	-1.95781e-10	-1.32403
51418651	chr12:51418651:T:G	5.17448e-10	-1.95781e-10	-1.00284
51418742	chr12:51418742:G:A	8.00767e-11	-1.49806	-1.3707
51419771	chr12:51419771:T:A	9.04018e-11	-1.41879	-1.32869
51419867	chr12:51419867:G:A	4.12037e-10	-1.95781e-10	-1.23064
51419921	chr12:51419921:G:A	3.04033e-09	-1.95781e-10	0.767971
51420252	chr12:51420252:A:G	7.16814e-11	-1.62526	-1.35426
51420611	chr12:51420611:T:C	7.17749e-11	-1.64655	-1.33166
51420636	chr12:51420636:C:T	6.81729e-11	-1.73497	-1.29473
51420646	chr12:51420646:A:G	1.59729e-09	-1.95781e-10	0.124312
51421257	chr12:51421257:G:A	5.41127e-10	-1.95781e-10	-0.958096
51421918	chr12:51421918:T:C	7.2319e-11	-1.63662	-1.33404
51421974	chr12:51421974:G:T	5.47852e-10	-1.95781e-10	-0.945745
51422002	chr12:51422002:C:T	6.59497e-11	-1.8348	-1.22806
51422356	chr12:51422356:A:G	7.39046e-11	-1.63185	-1.31712
51422655	chr12:51422655:C:T	6.16354e-10	-1.95781e-10	-0.82793
51422946	chr12:51422946:C:T	6.99022e-11	-1.68125	-1.32341
51423335	chr12:51423335:T:C	3.54348e-10	-1.95781e-10	-1.38147
51423731	chr12:51423731:A:T	3.56335e-10	-1.95781e-10	-1.37588
51423751	chr12:51423751:C:T	7.11401e-11	-1.73001	-1.25709
51424208	chr12:51424208:A:G	7.20668e-11	-1.69621	-1.27795
51424308	chr12:51424308:G:A	7.48942e-11	-1.7045	-1.23117
51424356	chr12:51424356:C:T	8.92269e-11	-1.46852	-1.29205
51424518	chr12:51424518:G:A	1.26593e-10	-1.82121	-0.589557
51425643	chr12:51425643:G:A	2.29223e-10	-1.81706	-3.80397e-10
51425670	chr12:51425670:G:C	3.50634e-10	-1.95781e-10	-1.39201
51426170	chr12:51426170:G:A	6.65667e-11	-1.66756	-1.38598
51427026	chr12:51427026:T:C	1.28055e-10	-1.80084	-0.598456
51427221	chr12:51427221:A:G	1.46299e-08	-1.95781e-10	2.33907
51427755	chr12:51427755:A:G	3.77334e-10	-1.95781e-10	-1.31862
51427822	chr12:51427822:T:C	1.4681e-09	-1.95781e-10	0.0399768
51427900	chr12:51427900:A:G	1.70569e-08	-1.95781e-10	2.49256
51428141	chr12:51428141:A:G	2.84474e-09	-1.95781e-10	0.701477
51428259	chr12:51428259:C:G	7.15227e-11	-1.60668	-1.37506
51428435	chr12:51428435:A:G	1.46838e-08	-1.95781e-10	2.34275
51428591	chr12:51428591:A:T	7.07397e-11	-1.61787	-1.37488
51428660	chr12:51428660:A:G	8.12109e-11	-1.48142	-1.37328
51429459	chr12:51429459:C:T	2.54401e-09	-1.95781e-10	0.589746
51429516	chr12:51429516:T:A	1.92001e-08	-1.95781e-10	2.61092
51429584	chr12:51429584:C:T	1.01875e-10	-1.70208	-0.925925
51429779	chr12:51429779:G:A	2.41377e-10	-1.76539	-3.80397e-10
51430232	chr12:51430232:T:C	3.50624e-10	-1.95781e-10	-1.39204
51430524	chr12:51430524:G:A	1.43387e-08	-1.95781e-10	2.31897
51430583	chr12:51430583:A:G	6.4396e-11	-1.70641	-1.38029
51430640	chr12:51430640:C:T	6.40808e-11	-1.71147	-1.38014
51430653	chr12:51430653:G:A	6.37398e-11	-1.71977	-1.37717
51431212	chr12:51431212:C:T	2.92274e-09	-1.95781e-10	0.728526
51431338	chr12:51431338:A:G	2.83399e-10	-1.6049	-3.80397e-10
51431956	chr12:51431956:T:A	5.66652e-10	-1.95781e-10	-0.912005
51432294	chr12:51432294:C:T	2.68662e-09	-1.95781e-10	0.644289
51432303	chr12:51432303:C:T	3.51046e-10	-1.95781e-10	-1.39083
51432769	chr12:51432769:T:C	3.50634e-10	-1.95781e-10	-1.39201
51433326	chr12:51433326:G:A	3.80851e-10	-1.95781e-10	-1.30934
51433335	chr12:51433335:C:T	6.4515e-11	-1.80549	-1.27936
51433559	chr12:51433559:T:G	6.00414e-09	-1.95781e-10	1.44845
51433931	chr12:51433931:A:G	3.03526e-10	-1.53628	-3.80397e-10
51434153	chr12:51434153:G:A	2.24104e-10	-1.83964	-3.80397e-10
51434331	chr12:51434331:G:T	2.44067e-10	-1.75431	-3.80397e-10
51434516	chr12:51434516:G:A	3.63499e-10	-1.95781e-10	-1.35597
51434814	chr12:51434814:C:T	2.29173e-10	-1.81727	-3.80397e-10
51434845	chr12:51434845:A:G	3.82047e-10	-1.95781e-10	-1.30621
51435326	chr12:51435326:T:C	2.66579e-09	-1.95781e-10	0.636506
51435589	chr12:51435589:G:A	2.28599e-10	-1.81978	-3.80397e-10
51435863	chr12:51435863:C:T	1.09405e-09	-1.95781e-10	-0.254105
51436321	chr12:51436321:A:G	4.68591e-10	-1.95781e-10	-1.10202
51436626	chr12:51436626:G:T	3.50912e-10	-1.95781e-10	-1.39121
51437353	chr12:51437353:A:G	2.64385e-09	-1.95781e-10	0.628242
51437438	chr12:51437438:A:G	4.64972e-10	-1.95781e-10	-1.10977
51437511	chr12:51437511:C:A	2.94989e-10	-1.56481	-3.80397e-10
51437987	chr12:51437987:G:A	1.206e-10	-1.8203	-0.638974
51438055	chr12:51438055:G:A	7.00302e-11	-1.7269	-1.27593
51438203	chr12:51438203:A:G	1.08175e-10	-1.82424	-0.743753
51439087	chr12:51439087:C:T	1.08321e-10	-1.82873	-0.737919
51439969	chr12:51439969:A:G	4.47694e-10	-1.95781e-10	-1.14764
51440224	chr12:51440224:G:A	1.04177e-10	-1.21452	-1.39114
51440440	chr12:51440440:C:T	1.43011e-09	-1.95781e-10	0.0137575
51441476	chr12:51441476:T:C	6.91876e-11	-1.70612	-1.30881
51441793	chr12:51441793:G:A	8.42249e-11	-1.48322	-1.33504
51441958	chr12:51441958:A:C	4.74828e-10	-1.95781e-10	-1.0888
51442476	chr12:51442476:C:T	7.00039e-11	-1.71519	-1.28801
51442832	chr12:51442832:C:T	1.49452e-10	-1.73037	-0.514399
51442839	chr12:51442839:C:T	1.1859e-10	-1.59072	-0.885364
51442983	chr12:51442983:C:CA	3.21237e-10	-1.47957	-3.80397e-10
51444005	chr12:51444005:T:C	1.1699e-10	-1.60625	-0.883414
51444030	chr12:51444030:T:C	1.30522e-08	-1.95781e-10	2.22496
51444359	chr12:51444359:C:T	1.10679e-10	-1.62258	-0.922543
51444718	chr12:51444718:T:C	2.55189e-10	-1.70975	-3.80397e-10
51445579	chr12:51445579:C:T	5.86334e-10	-1.95781e-10	-0.87786
51445620	chr12:51445620:G:A	4.43774e-10	-1.95781e-10	-1.15644
51446067	chr12:51446067:T:C	1.04311e-09	-0.301791	-3.80397e-10
51446547	chr12:51446547:AAAG:A	1.41059e-08	-1.95781e-10	2.3026
51446619	chr12:51446619:C:T	1.63361e-08	-1.95781e-10	2.44938
51447130	chr12:51447130:G:A	6.91742e-11	-1.71603	-1.29909
51447460	chr12:51447460:G:A	8.48172e-11	-1.45086	-1.36039
51447479	chr12:51447479:A:C	3.65558e-10	-1.95781e-10	-1.35033
51447647	chr12:51447647:G:A	1.64275e-08	-1.95781e-10	2.45496
51447774	chr12:51447774:T:C	3.54046e-10	-1.95781e-10	-1.38233
51447877	chr12:51447877:C:T	2.34024e-09	-1.95781e-10	0.506259
51447966	chr12:51447966:G:A	2.80595e-09	-1.95781e-10	0.687746
51448189	chr12:51448189:A:C	6.85975e-11	-1.74197	-1.28153
51449534	chr12:51449534:C:T	4.80604e-10	-1.95781e-10	-1.07671
51449854	chr12:51449854:C:T	8.58836e-11	-1.64958	-1.14918
51450067	chr12:51450067:A:G	5.32772e-10	-1.95781e-10	-0.973657
51451918	chr12:51451918:T:G	4.31538e-10	-1.95781e-10	-1.18439
51452023	chr12:51452023:G:A	2.70044e-09	-1.95781e-10	0.64942
51452306	chr12:51452306:G:A	7.2502e-11	-1.64097	-1.32717
51452448	chr12:51452448:A:G	7.41937e-10	-1.95781e-10	-0.642487
51452653	chr12:51452653:C:G	1.70993e-08	-1.95781e-10	2.49504
51454016	chr12:51454016:C:T	8.25491e-11	-1.82269	-1.01567
51454268	chr12:51454268:G:A	4.15454e-10	-1.95781e-10	-1.22238
51455324	chr12:51455324:G:A	2.03415e-09	-1.95781e-10	0.366082
51455522	chr12:51455522:A:G	2.06897e-08	-1.95781e-10	2.68564
51455640	chr12:51455640:G:A	1.07189e-10	-1.18498	-1.39218
51456189	chr12:51456189:TGATA:T	1.80304e-10	-0.697529	-1.35958
51456244	chr12:51456244:G:A	1.2257e-10	-1.59708	-0.845984
51456900	chr12:51456900:T:A	3.58612e-10	-1.95781e-10	-1.36951
51456943	chr12:51456943:A:G	7.47227e-11	-1.67557	-1.26239
51457180	chr12:51457180:G:A	2.75753e-10	-1.63225	-3.80397e-10
51458727	chr12:51458727:C:T	1.40833e-10	-1.51757	-0.7866
51458977	chr12:51458977:G:A	7.09325e-11	-1.66646	-1.32356
51459260	chr12:51459260:C:T	2.12582e-09	-1.95781e-10	0.410161
51459408	chr12:51459408:C:T	1.41909e-10	-1.52004	-0.776526
51459440	chr12:51459440:A:G	6.9874e-11	-1.70855	-1.2965
51460076	chr12:51460076:C:G	2.06494e-08	-1.95781e-10	2.68369
51460173	chr12:51460173:G:A	3.75362e-10	-1.95781e-10	-1.32386
51460391	chr12:51460391:CT:C	7.30434e-11	-1.67623	-1.28447
51460794	chr12:51460794:T:C	8.60393e-11	-1.64775	-1.1492
51461525	chr12:51461525:T:C	3.16952e-10	-1.493	-3.80397e-10
51461846	chr12:51461846:C:T	1.14977e-09	-1.95781e-10	-0.204435
51461884	chr12:51461884:TTTGA:T	1.70497e-10	-1.64174	-0.471293
51461943	chr12:51461943:A:G	1.24332e-10	-1.59563	-0.833162
51462004	chr12:51462004:T:C	4.00139e-10	-1.95781e-10	-1.25994
51462200	chr12:51462200:G:A	7.00957e-11	-1.71027	-1.29162
51462375	chr12:51462375:C:T	2.54869e-10	-1.711	-3.80397e-10
51462443	chr12:51462443:A:G	3.60676e-10	-1.95781e-10	-1.36377
51462538	chr12:51462538:A:G	2.68957e-09	-1.95781e-10	0.645386
51462695	chr12:51462695:C:A	1.17042e-10	-1.64016	-0.849057
51462851	chr12:51462851:T:C	6.92523e-11	-1.73466	-1.27933
51462966	chr12:51462966:G:A	1.08938e-09	-1.95781e-10	-0.258383
51463076	chr12:51463076:G:A	1.03392e-10	-1.22134	-1.39188
51463480	chr12:51463480:C:T	1.24383e-08	-1.95781e-10	2.17678
51464064	chr12:51464064:C:A	2.53108e-08	-1.95781e-10	2.88724
51464117	chr12:51464117:AC:A	6.46293e-11	-1.72811	-1.35497
51464793	chr12:51464793:G:A	1.13456e-10	-1.67277	-0.847567
51464835	chr12:51464835:A:G	2.74739e-10	-1.63593	-3.80397e-10
51465057	chr12:51465057:T:C	1.05201e-10	-1.83683	-0.759051
51465534	chr12:51465534:C:G	6.94285e-10	-1.95781e-10	-0.708868
51466166	chr12:51466166:G:T	1.15326e-10	-1.68163	-0.822362
51466535	chr12:51466535:CTTAAA:C	9.74523e-11	-1.29736	-1.37503
51466806	chr12:51466806:A:T	1.11074e-10	-1.68254	-0.859008
51467666	chr12:51467666:A:G	1.58352e-10	-1.73029	-0.456646
51467728	chr12:51467728:A:G	2.5043e-10	-1.72857	-3.80397e-10
51467771	chr12:51467771:CTTAAT:C	9.58586e-10	-1.95781e-10	-0.386292
51468865	chr12:51468865:C:G	3.50768e-10	-1.95781e-10	-1.39163
51468874	chr12:51468874:C:G	1.62317e-09	-1.95781e-10	0.140383
51468876	chr12:51468876:C:T	5.01599e-10	-1.03395	-3.80397e-10
51469174	chr12:51469174:C:A	2.07512e-08	-1.95781e-10	2.68861
51469544	chr12:51469544:A:G	8.4266e-11	-1.67001	-1.14777
51469653	chr12:51469653:C:G	2.76181e-09	-1.95781e-10	0.671892
51469759	chr12:51469759:C:T	2.17776e-09	-1.95781e-10	0.434302
51469859	chr12:51469859:T:C	7.14914e-11	-1.70407	-1.2781
51470848	chr12:51470848:C:T	1.76352e-08	-1.95781e-10	2.5259
51470957	chr12:51470957:T:C	2.23846e-09	-1.95781e-10	0.461794
51471153	chr12:51471153:G:C	2.35258e-09	-1.95781e-10	0.511515
51471255	chr12:51471255:A:G	2.81614e-09	-1.95781e-10	0.691371
51472169	chr12:51472169:C:T	1.54897e-09	-1.95781e-10	0.0935937
51472319	chr12:51472319:C:T	1.21231e-10	-1.71705	-0.737002
51472621	chr12:51472621:C:T	6.7675e-11	-1.71967	-1.31736
51472622	chr12:51472622:A:G	6.54298e-11	-1.78106	-1.28971
51472640	chr12:51472640:G:A	6.46091e-11	-1.78993	-1.29347
51472911	chr12:51472911:T:A	2.07028e-08	-1.95781e-10	2.68627
51473114	chr12:51473114:GATTTTGATAAATGTATAATGACATGT:G	1.717e-08	-1.95781e-10	2.49917
51473700	chr12:51473700:A:C	5.2572e-10	-1.95781e-10	-0.986981
51475314	chr12:51475314:G:A	6.68698e-11	-1.73019	-1.31882
51475748	chr12:51475748:T:C	1.62529e-08	-1.95781e-10	2.44428
51476202	chr12:51476202:C:T	1.58778e-09	-1.95781e-10	0.118341
51477001	chr12:51477001:G:A	3.72181e-10	-1.95781e-10	-1.33237
51477521	chr12:51477521:A:G	3.51402e-10	-1.95781e-10	-1.38982
51477788	chr12:51477788:C:T	2.25158e-10	-1.83495	-3.80397e-10
51477845	chr12:51477845:A:G	1.31541e-10	-1.72051	-0.651918
51478071	chr12:51478071:C:T	1.42172e-09	-1.95781e-10	0.00787435
51478098	chr12:51478098:AC:A	1.03958e-08	-1.95781e-10	1.99741
51478154	chr12:51478154:A:G	2.27459e-09	-1.95781e-10	0.477804
51478159	chr12:51478159:C:T	7.84516e-10	-1.95781e-10	-0.586684
51478453	chr12:51478453:A:T	1.30828e-10	-1.7334	-0.644462
51478492	chr12:51478492:A:G	6.60113e-11	-1.73854	-1.32338
51478583	chr12:51478583:T:TCTGTAA	3.52793e-10	-1.95781e-10	-1.38587
51478646	chr12:51478646:C:T	1.27498e-10	-1.73697	-0.666686
51478761	chr12:51478761:C:T	9.66386e-11	-1.81547	-0.865305
51478795	chr12:51478795:A:G	1.33698e-10	-1.61229	-0.743879
51479256	chr12:51479256:T:C	2.8778e-10	-1.58955	-3.80397e-10
51479410	chr12:51479410:T:G	6.98335e-11	-1.71491	-1.29073
51479530	chr12:51479530:T:TA	1.42174e-09	-1.95781e-10	0.0078879
51479784	chr12:51479784:A:G	2.62051e-09	-1.95781e-10	0.619373
51480130	chr12:51480130:G:A	7.67973e-10	-1.95781e-10	-0.607996
51480270	chr12:51480270:C:T	1.20245e-10	-1.10653	-1.35569
51480369	chr12:51480369:G:A	7.03465e-11	-1.71061	-1.28771
51480372	chr12:51480372:G:T	8.37331e-11	-1.74409	-1.08002
51480889	chr12:51480889:G:A	2.42542e-09	-1.95781e-10	0.542007
51481463	chr12:51481463:G:A	7.01959e-11	-1.68716	-1.3133
51481729	chr12:51481729:G:A	1.31841e-10	-1.58833	-0.781826
51481916	chr12:51481916:C:T	6.10448e-11	-1.76249	-1.37765
51482225	chr12:51482225:G:A	2.66917e-10	-1.66481	-3.80397e-10
51482824	chr12:51482824:A:G	5.1879e-10	-1.95781e-10	-1.00025
51482848	chr12:51482848:A:C	1.33209e-09	-1.95781e-10	-0.0572466
51483035	chr12:51483035:C:T	1.06601e-10	-1.51213	-1.07052
51483883	chr12:51483883:C:T	1.27181e-09	-1.95781e-10	-0.103554
51483985	chr12:51483985:G:A	1.29419e-09	-1.95781e-10	-0.0861071
51484117	chr12:51484117:G:GGGA	1.16371e-09	-1.95781e-10	-0.192382
51484211	chr12:51484211:G:T	2.59258e-10	-1.69393	-3.80397e-10
51484654	chr12:51484654:GCTCTCA:G	8.69955e-10	-1.95781e-10	-0.48331
51484915	chr12:51484915:G:A	2.59269e-10	-1.69388	-3.80397e-10
51484976	chr12:51484976:G:A	2.55594e-10	-1.70816	-3.80397e-10
51485018	chr12:51485018:G:A	2.30052e-10	-1.81345	-3.80397e-10
51485047	chr12:51485047:A:G	6.36946e-11	-1.71193	-1.38572
51485146	chr12:51485146:G:A	6.81423e-10	-1.95781e-10	-0.727568
51485392	chr12:51485392:TGCAAATAGACTG:T	7.29903e-10	-1.95781e-10	-0.658839
51486042	chr12:51486042:G:T	7.60457e-11	-1.60772	-1.3127
51486309	chr12:51486309:A:G	7.74032e-11	-1.51941	-1.38331
51486314	chr12:51486314:T:G	3.65421e-10	-1.95781e-10	-1.3507
51486588	chr12:51486588:A:G	1.13261e-09	-1.95781e-10	-0.219468
51486661	chr12:51486661:T:A	7.48585e-11	-1.64047	-1.29568
51486739	chr12:51486739:C:T	6.71456e-11	-1.71947	-1.32541
51487043	chr12:51487043:C:T	1.30579e-10	-1.03037	-1.3494
51487388	chr12:51487388:CAT:C	2.3059e-10	-1.81111	-3.80397e-10
51487598	chr12:51487598:A:G	1.21347e-09	-1.95781e-10	-0.150508
51487941	chr12:51487941:T:C	6.74366e-11	-1.71919	-1.32137
51488028	chr12:51488028:A:T	2.58564e-10	-1.69661	-3.80397e-10
51488469	chr12:51488469:G:A	7.59763e-11	-1.61213	-1.3092
51489006	chr12:51489006:T:G	1.20369e-09	-1.95781e-10	-0.158601
51490433	chr12:51490433:C:G	1.2017e-10	-1.61492	-0.847927
51490858	chr12:51490858:A:G	1.19938e-09	-1.95781e-10	-0.162187
51491034	chr12:51491034:A:G	8.98369e-11	-1.8296	-0.924156
51491037	chr12:51491037:G:A	1.22067e-10	-1.60263	-0.844548
51491098	chr12:51491098:A:G	3.61701e-10	-1.95781e-10	-1.36093
51491233	chr12:51491233:A:T	9.90073e-10	-1.95781e-10	-0.353972
51491346	chr12:51491346:G:A	1.91712e-09	-1.95781e-10	0.306827
51491643	chr12:51491643:T:A	4.84631e-10	-1.06836	-3.80397e-10
51492426	chr12:51492426:A:G	1.21918e-10	-1.60003	-0.848376
51492523	chr12:51492523:C:T	1.43227e-09	-1.95781e-10	0.0152682
51492712	chr12:51492712:G:T	1.93974e-09	-1.95781e-10	0.31856
51492738	chr12:51492738:A:G	2.49586e-10	-1.73195	-3.80397e-10
51493543	chr12:51493543:T:C	3.70398e-10	-1.95781e-10	-1.33717
51493944	chr12:51493944:A:G	3.76332e-10	-1.95781e-10	-1.32128
51494977	chr12:51494977:C:T	2.09434e-09	-1.95781e-10	0.395244
51495214	chr12:51495214:G:T	1.28708e-10	-1.57516	-0.819039
51495629	chr12:51495629:C:G	8.47444e-11	-1.73954	-1.07257
51495773	chr12:51495773:C:T	4.72503e-10	-1.95781e-10	-1.09371
51495827	chr12:51495827:C:T	9.93912e-09	-1.95781e-10	1.95248
51495856	chr12:51495856:C:T	3.11448e-09	-1.95781e-10	0.792065
51496423	chr12:51496423:G:A	1.26041e-09	-0.112558	-3.80397e-10
51496861	chr12:51496861:T:C	1.54682e-08	-1.95781e-10	2.39479
51496937	chr12:51496937:G:A	1.28648e-10	-1.56295	-0.831721
51497176	chr12:51497176:T:C	9.10904e-10	-1.95781e-10	-0.437313
51497568	chr12:51497568:C:T	8.88511e-11	-1.82826	-0.93653
51497801	chr12:51497801:G:C	8.0912e-10	-1.95781e-10	-0.555803
51498039	chr12:51498039:T:C	7.68414e-11	-1.57371	-1.3363
51498246	chr12:51498246:A:G	3.50975e-10	-1.95781e-10	-1.39104
51498258	chr12:51498258:A:G	7.00472e-11	-1.67129	-1.33129
51498709	chr12:51498709:C:T	4.34366e-10	-1.95781e-10	-1.17786
51498850	chr12:51498850:A:C	5.50146e-10	-1.95781e-10	-0.941567
51499318	chr12:51499318:T:C	8.23389e-11	-1.57851	-1.2624
51500263	chr12:51500263:A:G	3.52338e-10	-1.95781e-10	-1.38716
51500413	chr12:51500413:CTA:C	2.5713e-10	-1.70217	-3.80397e-10
51501071	chr12:51501071:C:T	4.26805e-10	-1.95781e-10	-1.19542
51501129	chr12:51501129:A:G	7.27053e-11	-1.63759	-1.32775
51501348	chr12:51501348:A:G	7.05248e-10	-1.95781e-10	-0.693201
51502048	chr12:51502048:A:G	1.21762e-10	-1.58923	-0.86045
51502098	chr12:51502098:C:T	1.27289e-10	-1.15537	-1.24992
51502164	chr12:51502164:A:T	6.15595e-10	-1.95781e-10	-0.829162
51502187	chr12:51502187:A:T	1.54046e-08	-1.95781e-10	2.39067
51502334	chr12:51502334:C:T	3.5519e-10	-1.95781e-10	-1.3791
51502354	chr12:51502354:G:T	1.20042e-09	-1.95781e-10	-0.161327
51502485	chr12:51502485:C:T	3.52113e-10	-1.95781e-10	-1.3878
51502584	chr12:51502584:G:C	1.11443e-09	-1.95781e-10	-0.235649
51502636	chr12:51502636:G:T	1.32524e-10	-1.50865	-0.856343
51502773	chr12:51502773:C:T	1.48463e-09	0.0511676	-3.80397e-10
51502865	chr12:51502865:GTC:G	1.30794e-09	-1.95781e-10	-0.075545
51502881	chr12:51502881:A:G	1.10427e-10	-1.44753	-1.09987
51503040	chr12:51503040:C:T	7.07114e-11	-1.65179	-1.34135
51503223	chr12:51503223:T:A	2.68127e-10	-1.66029	-3.80397e-10
51503229	chr12:51503229:T:A	1.27085e-10	-1.18956	-1.21733
51503588	chr12:51503588:A:G	2.28161e-10	-1.8217	-3.80397e-10
51503852	chr12:51503852:T:C	1.18572e-09	-1.95781e-10	-0.173649
51504324	chr12:51504324:G:A	1.18988e-10	-1.60831	-0.864417
51504495	chr12:51504495:T:A	3.66922e-10	-1.95781e-10	-1.3466
51504728	chr12:51504728:T:G	1.91331e-09	-1.95781e-10	0.304839
51504922	chr12:51504922:A:G	9.25828e-11	-1.80441	-0.919239
51505217	chr12:51505217:A:C	3.32749e-10	-1.44436	-3.80397e-10
51505984	chr12:51505984:C:T	6.48686e-10	-1.95781e-10	-0.776801
51506704	chr12:51506704:G:A	2.2542e-09	-1.95781e-10	0.4688
51507272	chr12:51507272:G:A	3.5068e-10	-1.95781e-10	-1.39188
51507606	chr12:51507606:A:G	7.15048e-11	-1.67074	-1.31125
51507651	chr12:51507651:A:T	3.61737e-10	-1.95781e-10	-1.36083
51507914	chr12:51507914:G:C	1.70588e-10	-1.20296	-0.909547
51508211	chr12:51508211:T:C	8.40869e-11	-1.54714	-1.27276
51508414	chr12:51508414:C:T	1.5213e-09	-1.95781e-10	0.075573
51508440	chr12:51508440:AG:A	9.38973e-11	-1.79737	-0.912184
51508465	chr12:51508465:C:T	7.26314e-11	-1.58542	-1.38094
51509632	chr12:51509632:T:C	8.19393e-10	-1.95781e-10	-0.543187
51509831	chr12:51509831:A:T	3.28207e-09	-1.95781e-10	0.844478
51509896	chr12:51509896:G:A	1.18958e-09	-1.95781e-10	-0.170393
51509953	chr12:51509953:G:A	3.51427e-10	-1.95781e-10	-1.38975
51509954	chr12:51509954:A:T	3.51437e-10	-1.95781e-10	-1.38972
51509979	chr12:51509979:G:A	4.34212e-10	-1.95781e-10	-1.17822
51510076	chr12:51510076:C:G	1.26726e-10	-1.15571	-1.25402
51510152	chr12:51510152:C:T	3.94488e-10	-1.27416	-3.80397e-10
51510232	chr12:51510232:C:CTGGCTA	3.538e-10	-1.95781e-10	-1.38302
51511032	chr12:51511032:C:T	1.19361e-10	-1.59041	-0.879181
51511075	chr12:51511075:T:C	9.46197e-11	-1.41517	-1.28671
51511824	chr12:51511824:C:T	6.1421e-10	-1.95781e-10	-0.831414
51512261	chr12:51512261:G:A	1.29673e-10	-1.57051	-0.816224
51512565	chr12:51512565:C:A	7.44891e-11	-1.61388	-1.32722
51513400	chr12:51513400:T:C	7.41342e-11	-1.64825	-1.29762
51513414	chr12:51513414:G:A	1.30585e-10	-1.56109	-0.818639
51513643	chr12:51513643:T:C	1.31069e-09	-1.95781e-10	-0.0734412
51513896	chr12:51513896:C:A	1.31745e-09	-1.95781e-10	-0.0682952
51514098	chr12:51514098:A:G	4.0619e-10	-1.95781e-10	-1.24493
51514820	chr12:51514820:G:A	1.51454e-10	-1.14626	-1.08521
51514912	chr12:51514912:G:A	3.5235e-10	-1.95781e-10	-1.38713
51515055	chr12:51515055:C:T	1.50065e-09	-1.95781e-10	0.0619012
51516205	chr12:51516205:G:A	1.45473e-09	-1.95781e-10	0.0308255
51516287	chr12:51516287:G:A	7.60069e-11	-1.61202	-1.3089
51516644	chr12:51516644:G:A	1.02707e-09	-1.95781e-10	-0.317289
51516867	chr12:51516867:T:C	1.60056e-09	0.126359	-3.80397e-10
51517025	chr12:51517025:G:A	1.23163e-10	-1.69333	-0.744907
51517094	chr12:51517094:C:T	1.1606e-10	-1.62524	-0.8724
51517376	chr12:51517376:C:T	1.176e-10	-1.61672	-0.86774
51517690	chr12:51517690:A:G	7.61246e-11	-1.65021	-1.26917
51517920	chr12:51517920:T:G	9.20292e-11	-1.45274	-1.2769
51518278	chr12:51518278:G:A	6.89448e-11	-1.70745	-1.311
51518627	chr12:51518627:G:A	2.77102e-10	-1.62737	-3.80397e-10
51518702	chr12:51518702:A:G	2.63085e-09	-1.95781e-10	0.623313
51520271	chr12:51520271:A:G	2.0154e-10	-1.14612	-0.799647
51520296	chr12:51520296:G:C	2.01851e-08	-1.95781e-10	2.66095
51520357	chr12:51520357:G:A	1.26055e-09	-0.112447	-3.80397e-10
51520365	chr12:51520365:GA:G	9.09697e-11	-1.62239	-1.11884
51520680	chr12:51520680:G:A	8.71597e-11	-1.63468	-1.14933
51520921	chr12:51520921:G:A	1.66876e-08	-1.95781e-10	2.47067
51521154	chr12:51521154:C:T	4.85137e-10	-1.95781e-10	-1.06732
51521559	chr12:51521559:T:G	2.34071e-10	-1.79613	-3.80397e-10
51521976	chr12:51521976:A:G	9.52652e-10	-1.95781e-10	-0.392501
51522056	chr12:51522056:C:T	3.07791e-10	-1.52233	-3.80397e-10
51522802	chr12:51522802:T:C	7.49557e-11	-1.63768	-1.29717
51523066	chr12:51523066:C:G	9.58826e-10	-1.95781e-10	-0.386041
51523359	chr12:51523359:G:T	4.31788e-10	-1.95781e-10	-1.18382
51523668	chr12:51523668:G:A	2.57397e-10	-1.70113	-3.80397e-10
51523816	chr12:51523816:G:A	3.75098e-10	-1.95781e-10	-1.32456
51524363	chr12:51524363:A:C	4.39389e-10	-1.95781e-10	-1.16636
51524858	chr12:51524858:T:C	7.79884e-11	-1.51132	-1.38387
51524925	chr12:51524925:A:G	4.5628e-10	-1.95781e-10	-1.12864
51525035	chr12:51525035:G:A	9.11393e-11	-1.6265	-1.11286
51525203	chr12:51525203:G:A	2.44406e-10	-1.75292	-3.80397e-10
51525417	chr12:51525417:G:C	1.15061e-10	-1.28689	-1.2194
51525423	chr12:51525423:C:T	2.51552e-08	-1.95781e-10	2.88107
51525424	chr12:51525424:G:A	3.07512e-10	-1.52324	-3.80397e-10
51525554	chr12:51525554:T:G	6.51952e-10	-1.95781e-10	-0.771779
51525877	chr12:51525877:T:C	4.29296e-10	-1.95781e-10	-1.1896
51526025	chr12:51526025:G:A	3.62634e-10	-1.95781e-10	-1.35836
51526067	chr12:51526067:C:T	2.52108e-08	-1.95781e-10	2.88328
51526296	chr12:51526296:C:G	2.62265e-08	-1.95781e-10	2.92277
51526332	chr12:51526332:T:G	2.66815e-08	-1.95781e-10	2.93997
51526480	chr12:51526480:G:A	7.23215e-11	-1.70463	-1.266
51526856	chr12:51526856:G:A	5.74404e-11	-1.81052	-1.39048
51527426	chr12:51527426:T:A	6.3265e-11	-1.71239	-1.39203
51528556	chr12:51528556:G:A	3.1512e-10	-1.4988	-3.80397e-10
51528696	chr12:51528696:T:C	6.583e-11	-1.6855	-1.37917
51528992	chr12:51528992:C:T	3.56284e-10	-1.95781e-10	-1.37602
51529531	chr12:51529531:GA:G	3.81136e-10	-1.95781e-10	-1.3086
51530246	chr12:51530246:T:C	5.60055e-11	-1.83861	-1.38769
51530296	chr12:51530296:A:G	7.33973e-11	-1.68435	-1.27151
51530341	chr12:51530341:C:A	3.72365e-10	-1.95781e-10	-1.33188
51530385	chr12:51530385:T:G	5.67676e-11	-1.83896	-1.37382
51530540	chr12:51530540:A:G	1.23664e-10	-1.59384	-0.840342
51530647	chr12:51530647:G:A	1.56272e-09	0.102431	-3.80397e-10
51531490	chr12:51531490:T:A	4.7681e-10	-1.95781e-10	-1.08463
51531521	chr12:51531521:T:C	2.49207e-10	-1.0591	-0.674364
51531760	chr12:51531760:T:C	1.7414e-10	-1.11033	-0.981555
51531941	chr12:51531941:GAGGTGGCACCAGGGC:G	7.33716e-08	-1.95781e-10	3.95154
51532267	chr12:51532267:C:T	2.10804e-08	-1.95781e-10	2.70435
51532509	chr12:51532509:T:C	1.05328e-09	-1.95781e-10	-0.292089
51532597	chr12:51532597:G:A	1.49271e-09	-1.95781e-10	0.0565997
51532620	chr12:51532620:A:G	3.59133e-10	-1.95781e-10	-1.36806
51532924	chr12:51532924:A:G	1.44247e-08	-1.95781e-10	2.32494
51533090	chr12:51533090:A:T	4.45413e-10	-1.95781e-10	-1.15275
51533154	chr12:51533154:A:G	2.25125e-08	-1.95781e-10	2.77008
51533956	chr12:51533956:T:G	2.68705e-10	-1.65814	-3.80397e-10
51534052	chr12:51534052:T:C	1.47807e-09	0.0467397	-3.80397e-10
51534731	chr12:51534731:G:C	4.15224e-10	-1.95781e-10	-1.22293
51534741	chr12:51534741:G:A	9.08845e-10	-1.95781e-10	-0.439577
51534896	chr12:51534896:C:T	1.02355e-09	-1.95781e-10	-0.320715
51535088	chr12:51535088:G:T	4.07073e-10	-1.95781e-10	-1.24276
51535494	chr12:51535494:C:T	3.518e-10	-1.95781e-10	-1.38869
51536011	chr12:51536011:A:G	1.19573e-09	-1.95781e-10	-0.165237
51536644	chr12:51536644:A:G	6.86922e-11	-1.6478	-1.37432
51536745	chr12:51536745:A:G	7.53264e-11	-1.61744	-1.31248
51536956	chr12:51536956:G:A	3.51091e-10	-1.95781e-10	-1.3907
51537019	chr12:51537019:C:T	4.21528e-10	-1.95781e-10	-1.20786
51537106	chr12:51537106:C:T	8.28015e-10	-1.95781e-10	-0.53272
51537242	chr12:51537242:CA:C	1.3983e-09	-1.95781e-10	-0.00873738
51537631	chr12:51537631:C:T	3.51702e-10	-1.95781e-10	-1.38897
51537719	chr12:51537719:C:T	2.24503e-10	-1.83786	-3.80397e-10
51537738	chr12:51537738:G:A	3.68122e-10	-1.95781e-10	-1.34334
51537943	chr12:51537943:G:A	3.61932e-10	-1.95781e-10	-1.36029
51538509	chr12:51538509:T:C	1.64632e-08	-1.95781e-10	2.45713
51538713	chr12:51538713:C:T	1.13579e-09	-1.95781e-10	-0.216669
51538774	chr12:51538774:G:A	3.78191e-10	-1.95781e-10	-1.31635
51538805	chr12:51538805:C:T	2.25509e-10	-1.83339	-3.80397e-10
51538840	chr12:51538840:G:A	1.13633e-09	-1.95781e-10	-0.216193
51538929	chr12:51538929:C:T	3.69861e-10	-1.95781e-10	-1.33862
51539354	chr12:51539354:T:C	4.34158e-09	-1.95781e-10	1.12424
51539506	chr12:51539506:G:A	6.466e-11	-1.69046	-1.39215
51539944	chr12:51539944:T:A	1.09184e-10	-1.79075	-0.767963
51540085	chr12:51540085:T:C	6.43663e-11	-1.7002	-1.38696
51540164	chr12:51540164:C:T	4.49374e-10	-1.95781e-10	-1.1439
51540911	chr12:51540911:G:A	6.59862e-10	-1.95781e-10	-0.75972
51541273	chr12:51541273:C:T	6.48728e-11	-1.71286	-1.36647
51541420	chr12:51541420:G:A	8.62116e-10	-1.95781e-10	-0.492361
51541454	chr12:51541454:T:C	3.75698e-10	-1.95781e-10	-1.32296
51541773	chr12:51541773:A:G	3.51319e-10	-1.95781e-10	-1.39006
51541916	chr12:51541916:A:G	2.24076e-10	-1.83977	-3.80397e-10
51542315	chr12:51542315:C:T	1.54003e-09	-1.81645	1.90426
51542361	chr12:51542361:C:T	3.57231e-10	-1.95781e-10	-1.37337
51542417	chr12:51542417:C:T	3.57449e-10	-1.95781e-10	-1.37276
51542442	chr12:51542442:G:A	8.96719e-11	-1.80679	-0.948807
51542509	chr12:51542509:G:A	3.51712e-10	-1.95781e-10	-1.38894
51542624	chr12:51542624:G:A	1.51242e-09	-1.95781e-10	0.0697181
51542724	chr12:51542724:G:T	6.91054e-11	-1.66516	-1.35096
51542808	chr12:51542808:T:G	2.40879e-09	-1.95781e-10	0.535129
51543164	chr12:51543164:A:G	3.7281e-10	-1.95781e-10	-1.33068
51543683	chr12:51543683:G:C	1.65007e-09	-1.95781e-10	0.156825
51543737	chr12:51543737:C:T	1.22965e-09	-1.95781e-10	-0.137262
51543802	chr12:51543802:T:A	1.23521e-09	-1.95781e-10	-0.132752
51544536	chr12:51544536:A:C	3.62072e-10	-1.95781e-10	-1.35991
51544727	chr12:51544727:G:A	3.87033e-10	-1.95781e-10	-1.29324
51544781	chr12:51544781:A:T	6.01455e-10	-1.95781e-10	-0.852399
51545107	chr12:51545107:T:C	3.90007e-10	-1.95781e-10	-1.28559
51545284	chr12:51545284:C:T	3.83583e-10	-1.30219	-3.80397e-10
51545463	chr12:51545463:C:T	7.33532e-10	-1.95781e-10	-0.653879
51545567	chr12:51545567:C:T	3.56272e-10	-1.95781e-10	-1.37606
51546079	chr12:51546079:G:A	3.5164e-10	-1.95781e-10	-1.38914
51546740	chr12:51546740:A:C	2.02082e-09	-1.95781e-10	0.35951
51547281	chr12:51547281:A:G	6.27567e-11	-1.7425	-1.36999
51547320	chr12:51547320:G:A	3.52269e-10	-1.95781e-10	-1.38736
51547909	chr12:51547909:C:T	4.64101e-10	-1.95781e-10	-1.11165
51547995	chr12:51547995:A:G	5.12798e-10	-1.95781e-10	-1.01187
51548818	chr12:51548818:A:G	1.4097e-09	-1.95781e-10	-0.000614963
51549049	chr12:51549049:T:C	1.14149e-10	-1.83806	-0.676188
51549337	chr12:51549337:G:A	6.00992e-11	-1.76885	-1.3869
51550064	chr12:51550064:T:G	2.33582e-10	-1.79822	-3.80397e-10
51550067	chr12:51550067:T:G	1.04121e-09	-1.95781e-10	-0.303613
51550495	chr12:51550495:G:A	3.72289e-10	-1.95781e-10	-1.33208
51551066	chr12:51551066:A:G	4.76011e-10	-1.95781e-10	-1.08631
51551447	chr12:51551447:A:G	5.8498e-11	-1.83955	-1.34321
51551504	chr12:51551504:A:G	4.64111e-10	-1.95781e-10	-1.11163
51551561	chr12:51551561:T:C	8.74769e-11	-1.75092	-1.02945
51551702	chr12:51551702:C:T	8.8253e-10	-1.95781e-10	-0.468958
51552323	chr12:51552323:G:C	8.50985e-10	-1.95781e-10	-0.505357
51552710	chr12:51552710:A:G	9.39557e-10	-1.95781e-10	-0.406342
51552876	chr12:51552876:A:G	5.94136e-11	-1.79641	-1.37082
51554019	chr12:51554019:A:T	2.32792e-10	-1.80161	-3.80397e-10
51554317	chr12:51554317:T:C	5.86005e-11	-1.8337	-1.3473
51554672	chr12:51554672:A:G	1.20438e-09	-1.95781e-10	-0.158027
51554933	chr12:51554933:T:C	4.58548e-10	-1.12369	-3.80397e-10
51555002	chr12:51555002:G:A	6.15592e-11	-1.74644	-1.38531
51555013	chr12:51555013:AC:A	6.17988e-11	-1.74256	-1.38531
51555020	chr12:51555020:A:G	6.15948e-11	-1.74531	-1.38587
51555065	chr12:51555065:T:C	1.00526e-09	-1.95781e-10	-0.338754
51555268	chr12:51555268:G:T	6.16943e-11	-1.74613	-1.38343
51555635	chr12:51555635:G:C	6.24382e-11	-1.75905	-1.35852
51555834	chr12:51555834:C:T	4.05632e-10	-1.95781e-10	-1.2463
51555984	chr12:51555984:T:C	3.51078e-10	-1.95781e-10	-1.39074
51556053	chr12:51556053:G:C	6.3366e-11	-1.75464	-1.34818
51556109	chr12:51556109:A:G	3.65e-10	-1.95781e-10	-1.35185
51556320	chr12:51556320:T:A	5.92697e-11	-1.80123	-1.36842
51556378	chr12:51556378:T:A	5.96119e-11	-1.79634	-1.36755
51556556	chr12:51556556:A:G	5.68785e-11	-1.81934	-1.39149
51556683	chr12:51556683:G:A	6.61354e-11	-1.66803	-1.39202
51556787	chr12:51556787:G:A	5.9446e-11	-1.79782	-1.36886
51557006	chr12:51557006:G:C	7.396e-10	-1.95781e-10	-0.645641
51557161	chr12:51557161:C:T	2.44728e-10	-1.7516	-3.80397e-10
51557447	chr12:51557447:A:G	4.66573e-10	-1.95781e-10	-1.10634
51557611	chr12:51557611:G:A	6.23469e-11	-1.79478	-1.32425
51557654	chr12:51557654:C:T	4.58454e-10	-1.95781e-10	-1.12389
51558016	chr12:51558016:C:T	4.29515e-10	-1.18909	-3.80397e-10
51558139	chr12:51558139:A:T	3.66162e-10	-1.95781e-10	-1.34868
51558273	chr12:51558273:T:C	2.28176e-10	-1.82163	-3.80397e-10
51558548	chr12:51558548:C:A	9.68178e-10	-1.95781e-10	-0.376335
51558760	chr12:51558760:CTT:C	5.79123e-11	-1.83735	-1.35547
51558787	chr12:51558787:C:T	7.69629e-11	-1.82666	-1.08177
51559096	chr12:51559096:T:C	7.94973e-11	-1.82	-1.05602
51559201	chr12:51559201:T:C	3.50586e-10	-1.95781e-10	-1.39215
51559336	chr12:51559336:C:T	3.52135e-10	-1.95781e-10	-1.38774
51559395	chr12:51559395:T:C	7.43516e-11	-1.56357	-1.37938
51559793	chr12:51559793:G:A	8.49068e-10	-1.95781e-10	-0.507611
51559914	chr12:51559914:A:G	6.07534e-11	-1.7565	-1.38843
51560037	chr12:51560037:C:T	2.28486e-10	-1.82028	-3.80397e-10
51560155	chr12:51560155:T:C	3.76736e-10	-1.95781e-10	-1.32021
51560272	chr12:51560272:C:T	1.08092e-09	-0.26618	-3.80397e-10
51560507	chr12:51560507:T:G	4.47745e-10	-1.95781e-10	-1.14753
51560744	chr12:51560744:T:C	6.01009e-11	-1.78239	-1.37333
51561185	chr12:51561185:A:G	4.66324e-10	-1.95781e-10	-1.10687
51561718	chr12:51561718:T:A	5.41011e-10	-1.95781e-10	-0.958311
51562087	chr12:51562087:G:A	5.58958e-11	-1.8373	-1.39096
51562136	chr12:51562136:A:G	4.63911e-10	-1.95781e-10	-1.11206
51566902	chr12:51566902:T:C	7.03067e-10	-1.95781e-10	-0.696299
51568404	chr12:51568404:G:GC	8.03667e-11	-1.61326	-1.25189
51568703	chr12:51568703:C:T	5.59047e-10	-1.95781e-10	-0.925516
51569331	chr12:51569331:T:C	6.91406e-11	-1.75363	-1.26198
51569436	chr12:51569436:A:G	2.39043e-10	-1.77511	-3.80397e-10
51570378	chr12:51570378:G:A	4.48033e-10	-1.95781e-10	-1.14688
51570604	chr12:51570604:C:T	1.25617e-10	-1.0348	-1.38371
51570607	chr12:51570607:G:A	8.24452e-11	-1.7413	-1.09832
51570819	chr12:51570819:T:G	3.50748e-10	-1.95781e-10	-1.39168
51570824	chr12:51570824:G:T	1.01439e-09	-1.95781e-10	-0.32971
51570842	chr12:51570842:T:G	8.74697e-10	-1.95781e-10	-0.477873
51571096	chr12:51571096:G:A	1.35754e-09	-1.95781e-10	-0.0383188
51571281	chr12:51571281:G:A	4.79986e-10	-1.95781e-10	-1.07799
51571316	chr12:51571316:G:A	5.08932e-10	-1.95781e-10	-1.01944
51571409	chr12:51571409:C:G	6.24264e-11	-1.74571	-1.37206
51571429	chr12:51571429:G:A	9.0545e-10	-1.95781e-10	-0.443318
51571496	chr12:51571496:C:T	1.63444e-10	-1.81049	-0.344789
51571746	chr12:51571746:C:T	6.08948e-11	-1.76563	-1.37698
51571776	chr12:51571776:A:G	8.00488e-11	-1.75804	-1.11107
51572076	chr12:51572076:G:A	4.57552e-10	-1.95781e-10	-1.12586
51572293	chr12:51572293:A:G	8.55169e-10	-1.95781e-10	-0.500452
51572384	chr12:51572384:C:T	1.70455e-09	-1.95781e-10	0.189305
51572640	chr12:51572640:G:A	6.43276e-11	-1.82354	-1.26423
51572884	chr12:51572884:C:T	6.01066e-11	-1.81496	-1.34067
51573019	chr12:51573019:T:G	4.51672e-10	-1.95781e-10	-1.1388
51573166	chr12:51573166:C:T	9.33411e-11	-1.70882	-1.00667
51573407	chr12:51573407:G:T	9.2061e-10	-1.95781e-10	-0.426714
51573642	chr12:51573642:C:T	3.79543e-10	-1.95781e-10	-1.31278
51573650	chr12:51573650:A:C	8.81282e-10	-1.95781e-10	-0.470373
51574004	chr12:51574004:A:G	5.00476e-10	-1.95781e-10	-1.03619
51574005	chr12:51574005:T:C	8.53552e-10	-1.95781e-10	-0.502344
51574453	chr12:51574453:C:T	3.653e-10	-1.95781e-10	-1.35103
51574765	chr12:51574765:C:T	8.98927e-10	-1.95781e-10	-0.450548
51574966	chr12:51574966:G:A	5.08105e-10	-1.95781e-10	-1.02106
51575015	chr12:51575015:AT:A	2.24339e-10	-1.83859	-3.80397e-10
51575465	chr12:51575465:A:C	3.50559e-10	-1.95781e-10	-1.39222
51575613	chr12:51575613:G:A	6.72568e-11	-1.77161	-1.27162
51575704	chr12:51575704:A:G	6.06908e-11	-1.80682	-1.33914
51576153	chr12:51576153:A:G	8.99647e-10	-1.95781e-10	-0.449748
51576362	chr12:51576362:C:T	3.50877e-10	-1.95781e-10	-1.39132
51576419	chr12:51576419:A:G	3.50785e-10	-1.95781e-10	-1.39158
51576431	chr12:51576431:G:A	3.5078e-10	-1.95781e-10	-1.39159
51576458	chr12:51576458:A:G	8.55366e-11	-1.61773	-1.18508
51576821	chr12:51576821:G:A	3.50797e-10	-1.95781e-10	-1.39154
51576849	chr12:51576849:A:G	7.23758e-11	-1.72225	-1.24763
51577192	chr12:51577192:A:G	8.93023e-10	-1.95781e-10	-0.457138
51577544	chr12:51577544:A:G	2.30639e-10	-1.81089	-3.80397e-10
51577665	chr12:51577665:A:T	3.60403e-10	-1.95781e-10	-1.36453
51577826	chr12:51577826:C:G	5.83066e-10	-1.95781e-10	-0.883451
51578555	chr12:51578555:T:C	3.60403e-10	-1.95781e-10	-1.36453
51578752	chr12:51578752:A:G	3.58626e-10	-1.95781e-10	-1.36947
51578768	chr12:51578768:A:C	6.42282e-11	-1.71113	-1.37818
51578937	chr12:51578937:CA:C	5.81167e-10	-1.95781e-10	-0.886713
51579052	chr12:51579052:G:A	2.29041e-10	-1.81785	-3.80397e-10
51579350	chr12:51579350:C:T	8.05494e-11	-1.75487	-1.10801
51579545	chr12:51579545:T:C	2.34682e-10	-1.79352	-3.80397e-10
51579651	chr12:51579651:A:G	3.50747e-10	-1.95781e-10	-1.39169
51579840	chr12:51579840:G:A	3.50649e-10	-1.95781e-10	-1.39197
51580058	chr12:51580058:G:T	6.99311e-10	-1.95781e-10	-0.701655
51580132	chr12:51580132:A:G	5.80843e-10	-1.95781e-10	-0.88727
51580203	chr12:51580203:C:G	3.63293e-10	-1.95781e-10	-1.35654
51580442	chr12:51580442:T:C	4.72206e-10	-1.95781e-10	-1.09434
51581552	chr12:51581552:T:G	3.50797e-10	-1.95781e-10	-1.39154
51581707	chr12:51581707:C:T	6.92395e-11	-1.63358	-1.3806
51582697	chr12:51582697:C:G	9.45226e-10	-1.95781e-10	-0.400327
51582714	chr12:51582714:C:T	3.50637e-10	-1.95781e-10	-1.392
51583095	chr12:51583095:G:A	9.50495e-11	-1.52472	-1.17263
51583269	chr12:51583269:T:A	3.62217e-10	-1.95781e-10	-1.35951
51583336	chr12:51583336:T:C	3.59277e-10	-1.95781e-10	-1.36766
51583610	chr12:51583610:GAA:G	2.27145e-10	-1.82616	-3.80397e-10
51583636	chr12:51583636:T:C	3.50794e-10	-1.95781e-10	-1.39155
51584217	chr12:51584217:G:A	3.51498e-10	-1.95781e-10	-1.38955
51584230	chr12:51584230:T:C	6.27851e-10	-1.95781e-10	-0.809448
51584232	chr12:51584232:A:G	6.25211e-11	-1.83055	-1.28569
51584481	chr12:51584481:C:T	2.55914e-10	-1.70691	-3.80397e-10
51585189	chr12:51585189:G:A	3.50766e-10	-1.95781e-10	-1.39163
51585536	chr12:51585536:C:T	1.68737e-09	-1.95781e-10	0.179176
51585644	chr12:51585644:C:A	1.16286e-10	-1.12417	-1.37153
51586114	chr12:51586114:AG:A	3.50792e-10	-1.95781e-10	-1.39156
51586611	chr12:51586611:C:T	4.52609e-10	-1.95781e-10	-1.13672
51586675	chr12:51586675:A:C	7.28758e-11	-1.58133	-1.38166
51587203	chr12:51587203:C:A	5.93184e-10	-1.95781e-10	-0.866246
51587594	chr12:51587594:A:G	8.81282e-10	-1.95781e-10	-0.470373
51588566	chr12:51588566:T:C	5.18787e-10	-1.95781e-10	-1.00026
51588926	chr12:51588926:C:T	3.53517e-10	-1.95781e-10	-1.38382
51588962	chr12:51588962:CAGG:C	5.11382e-10	-1.95781e-10	-1.01463
51589088	chr12:51589088:C:T	4.86667e-10	-1.95781e-10	-1.06417
51589120	chr12:51589120:A:T	3.63441e-09	-1.95781e-10	0.946452
51589175	chr12:51589175:A:G	2.25955e-10	-1.83142	-3.80397e-10
51589643	chr12:51589643:C:T	2.60218e-10	-0.302845	-1.38739
51590124	chr12:51590124:G:A	4.08854e-10	-1.95781e-10	-1.23839
51590462	chr12:51590462:C:A	3.50797e-10	-1.95781e-10	-1.39154
51590565	chr12:51590565:T:C	6.89973e-11	-1.72236	-1.29532
51590888	chr12:51590888:C:T	3.07425e-09	-1.95781e-10	0.779067
51592339	chr12:51592339:CTG:C	5.5626e-10	-0.930515	-3.80397e-10
51592642	chr12:51592642:C:T	5.66492e-10	-0.912287	-3.80397e-10
51592766	chr12:51592766:C:T	6.63977e-11	-1.78339	-1.2727
51592826	chr12:51592826:T:C	7.22578e-11	-1.68317	-1.28834
51592986	chr12:51592986:A:G	7.36578e-10	-1.95781e-10	-0.649735
51593034	chr12:51593034:G:A	3.22928e-09	-1.95781e-10	0.828265
51593555	chr12:51593555:T:A	7.75302e-11	-1.71556	-1.18552
51593576	chr12:51593576:T:C	2.24172e-10	-1.83934	-3.80397e-10
51593693	chr12:51593693:G:C	2.4548e-10	-1.74853	-3.80397e-10
51593694	chr12:51593694:C:T	7.36664e-11	-1.66042	-1.29178
51593831	chr12:51593831:T:C	2.3594e-10	-1.78818	-3.80397e-10
51594057	chr12:51594057:A:G	2.24733e-10	-1.83684	-3.80397e-10
51594077	chr12:51594077:A:G	5.78317e-11	-1.82039	-1.37383
51594184	chr12:51594184:T:G	5.01994e-10	-1.03316	-3.80397e-10
51594734	chr12:51594734:A:C	5.76274e-11	-1.83972	-1.35803
51594885	chr12:51594885:AG:A	7.72263e-10	-1.95781e-10	-0.602425
51595493	chr12:51595493:A:G	2.68588e-10	-1.65857	-3.80397e-10
51595551	chr12:51595551:G:T	2.5247e-09	-1.95781e-10	0.582125
51595776	chr12:51595776:C:T	2.39554e-10	-1.77297	-3.80397e-10
51596446	chr12:51596446:T:C	4.13572e-10	-1.95781e-10	-1.22692
51596808	chr12:51596808:C:T	2.34232e-10	-1.79544	-3.80397e-10
51596871	chr12:51596871:AG:A	3.69443e-10	-1.95781e-10	-1.33975
51597233	chr12:51597233:G:C	3.72426e-10	-1.95781e-10	-1.33171
51597438	chr12:51597438:T:C	2.27801e-09	0.479308	-3.80397e-10
51597444	chr12:51597444:C:T	9.84351e-10	-1.95781e-10	-0.359768
51597537	chr12:51597537:A:G	2.51989e-10	-1.72237	-3.80397e-10
51597548	chr12:51597548:C:T	1.49905e-10	-1.61999	-0.621755
51597670	chr12:51597670:GTTC:G	6.06886e-10	-1.95781e-10	-0.843409
51597920	chr12:51597920:G:A	2.47657e-10	-1.7397	-3.80397e-10
51598050	chr12:51598050:T:C	4.23779e-10	-1.95781e-10	-1.20254
51598779	chr12:51598779:A:G	2.48802e-10	-1.73509	-3.80397e-10
51598806	chr12:51598806:C:T	1.15502e-09	-1.95781e-10	-0.199876
51598824	chr12:51598824:CT:C	5.42951e-10	-1.95781e-10	-0.954732
51598827	chr12:51598827:T:C	7.31151e-11	-1.77397	-1.18575
51599221	chr12:51599221:T:C	5.91341e-10	-1.95781e-10	-0.869358
51599896	chr12:51599896:T:C	3.61779e-10	-1.95781e-10	-1.36072
51599966	chr12:51599966:T:C	8.22636e-10	-1.95781e-10	-0.539237
51600397	chr12:51600397:C:T	2.7127e-10	-1.64863	-3.80397e-10
51600593	chr12:51600593:C:T	2.68958e-10	-1.65719	-3.80397e-10
51600647	chr12:51600647:A:G	5.36659e-10	-1.95781e-10	-0.966388
51600727	chr12:51600727:G:T	6.07448e-10	-1.95781e-10	-0.842484
51600966	chr12:51600966:A:G	4.40228e-10	-1.95781e-10	-1.16446
51601722	chr12:51601722:C:T	6.39763e-10	-1.95781e-10	-0.790653
51601726	chr12:51601726:CTT:C	1.13568e-09	-1.95781e-10	-0.216762
51601819	chr12:51601819:G:GC	1.91115e-09	-1.95781e-10	0.303711
51601866	chr12:51601866:T:G	4.19928e-10	-1.95781e-10	-1.21167
51602085	chr12:51602085:C:G	1.57962e-09	-1.95781e-10	0.113188
51602628	chr12:51602628:A:G	7.42134e-11	-1.77293	-1.17187
51602760	chr12:51602760:G:A	6.01376e-10	-1.95781e-10	-0.852531
51602773	chr12:51602773:T:G	5.80292e-11	-1.80817	-1.38263
51603019	chr12:51603019:T:C	7.34304e-11	-1.77093	-1.18448
51603112	chr12:51603112:A:G	2.05377e-09	-1.95781e-10	0.375681
51603393	chr12:51603393:A:G	5.97745e-10	-1.95781e-10	-0.858587
51603947	chr12:51603947:G:A	2.72901e-10	-1.64264	-3.80397e-10
51603964	chr12:51603964:A:G	5.93959e-10	-1.95781e-10	-0.86494
51604009	chr12:51604009:C:T	4.53322e-10	-1.95781e-10	-1.13515
51604342	chr12:51604342:A:G	4.15049e-10	-1.95781e-10	-1.22335
51604640	chr12:51604640:G:T	7.9188e-09	-1.95781e-10	1.72524
51604641	chr12:51604641:C:T	7.9155e-09	-1.95781e-10	1.72483
51604826	chr12:51604826:C:T	5.60567e-10	-1.95781e-10	-0.922801
51604906	chr12:51604906:A:G	5.89495e-11	-1.83951	-1.33556
51605044	chr12:51605044:C:G	1.85347e-10	-1.83995	-0.189568
51605230	chr12:51605230:C:G	5.5692e-10	-1.95781e-10	-0.929329
51605700	chr12:51605700:C:T	5.4437e-10	-1.95781e-10	-0.952121
51605701	chr12:51605701:G:A	5.55015e-10	-1.95781e-10	-0.932756
51605952	chr12:51605952:T:C	5.8565e-10	-1.95781e-10	-0.879028
51606546	chr12:51606546:G:A	4.27223e-10	-1.95781e-10	-1.19444
51606748	chr12:51606748:C:T	3.16222e-10	-1.49531	-3.80397e-10
51606863	chr12:51606863:A:G	2.49463e-10	-1.73244	-3.80397e-10
51606969	chr12:51606969:C:T	5.49924e-10	-1.95781e-10	-0.94197
51606973	chr12:51606973:C:CT	5.95727e-10	-1.95781e-10	-0.861968
51607075	chr12:51607075:G:T	5.66047e-11	-1.83892	-1.37674
51607089	chr12:51607089:G:T	5.59539e-10	-1.95781e-10	-0.924638
51607177	chr12:51607177:G:A	1.46557e-09	-1.95781e-10	0.0382507
51607277	chr12:51607277:G:A	6.94532e-10	-1.95781e-10	-0.708512
51607674	chr12:51607674:G:A	6.28597e-11	-1.8395	-1.27134
51607975	chr12:51607975:T:C	3.64398e-10	-1.95781e-10	-1.3535
51608000	chr12:51608000:T:C	2.71046e-10	-1.64946	-3.80397e-10
51608106	chr12:51608106:C:T	7.17673e-11	-1.8007	-1.17762
51608457	chr12:51608457:T:C	3.73782e-10	-1.95781e-10	-1.32808
51608483	chr12:51608483:C:T	2.48339e-10	-1.73695	-3.80397e-10
51608574	chr12:51608574:T:C	2.50073e-10	-1.73	-3.80397e-10
51608603	chr12:51608603:T:A	1.01559e-09	-1.95781e-10	-0.328524
51608677	chr12:51608677:C:A	4.43975e-10	-1.95781e-10	-1.15598
51608921	chr12:51608921:G:A	1.53483e-09	-1.95781e-10	0.0844267
51609393	chr12:51609393:C:T	9.38814e-11	-1.65717	-1.05254
51609475	chr12:51609475:G:A	6.95453e-10	-1.95781e-10	-0.707188
51610043	chr12:51610043:G:T	5.92411e-10	-1.95781e-10	-0.86755
51610409	chr12:51610409:C:T	6.35693e-10	-0.797034	-3.80397e-10
51610562	chr12:51610562:T:C	2.47353e-10	-1.74093	-3.80397e-10
51610778	chr12:51610778:G:C	5.78216e-10	-1.95781e-10	-0.891803
51610952	chr12:51610952:C:G	2.29166e-10	-1.8173	-3.80397e-10
51611405	chr12:51611405:G:A	6.89687e-10	-1.95781e-10	-0.715513
51611470	chr12:51611470:G:C	3.60064e-10	-1.95781e-10	-1.36547
51611714	chr12:51611714:G:A	1.06642e-09	-0.279689	-3.80397e-10
51612224	chr12:51612224:C:T	3.56239e-10	-1.95781e-10	-1.37615
51612253	chr12:51612253:C:T	3.58186e-10	-1.95781e-10	-1.3707
51612488	chr12:51612488:T:G	4.08072e-10	-1.95781e-10	-1.24031
51612635	chr12:51612635:T:C	6.89951e-10	-1.95781e-10	-0.715131
51612662	chr12:51612662:G:A	5.30064e-10	-1.95781e-10	-0.978752
51612778	chr12:51612778:A:G	2.64086e-10	-1.67548	-3.80397e-10
51612825	chr12:51612825:G:A	3.19933e-10	-1.48364	-3.80397e-10
51612826	chr12:51612826:A:G	3.62401e-10	-1.95781e-10	-1.359
51612991	chr12:51612991:A:G	5.78001e-11	-1.83931	-1.35545
51613042	chr12:51613042:G:A	8.52991e-10	-1.95781e-10	-0.503002
51613676	chr12:51613676:G:A	1.42263e-10	-1.79145	-0.502627
51614040	chr12:51614040:A:G	4.60558e-10	-1.95781e-10	-1.11931
51614403	chr12:51614403:C:T	2.02147e-09	-1.95781e-10	0.35983
51614495	chr12:51614495:T:G	8.50787e-11	-1.82713	-0.981049
51614887	chr12:51614887:T:G	3.50614e-10	-1.95781e-10	-1.39207
51614936	chr12:51614936:G:A	3.52006e-10	-1.95781e-10	-1.3881
51615198	chr12:51615198:T:C	2.4776e-10	-1.73929	-3.80397e-10
51615557	chr12:51615557:A:C	6.02156e-10	-1.95781e-10	-0.851234
51615807	chr12:51615807:T:A	2.08012e-09	-1.95781e-10	0.38843
51615998	chr12:51615998:G:A	2.72626e-10	-1.64365	-3.80397e-10
51616401	chr12:51616401:G:T	4.04165e-10	-1.95781e-10	-1.24993
51616564	chr12:51616564:A:G	6.7966e-10	-1.95781e-10	-0.730158
51617242	chr12:51617242:G:A	8.769e-10	-1.95781e-10	-0.475358
51617277	chr12:51617277:T:G	3.90689e-10	-1.95781e-10	-1.28384
51617323	chr12:51617323:C:A	8.06421e-10	-1.95781e-10	-0.559145
51617400	chr12:51617400:A:T	3.52199e-10	-1.95781e-10	-1.38755
51617539	chr12:51617539:A:G	2.35533e-10	-1.7899	-3.80397e-10
51618010	chr12:51618010:C:T	4.91323e-10	-1.95781e-10	-1.05465
51618167	chr12:51618167:C:T	2.61075e-10	-1.68694	-3.80397e-10
51618379	chr12:51618379:T:C	1.0813e-09	-1.95781e-10	-0.265829
51618848	chr12:51618848:A:G	2.25974e-10	-1.83133	-3.80397e-10
51619748	chr12:51619748:C:T	6.01438e-10	-1.95781e-10	-0.852427
51619749	chr12:51619749:A:G	5.68589e-11	-1.83992	-1.37126
51619799	chr12:51619799:G:T	1.47183e-10	-1.05581	-1.20426
51620036	chr12:51620036:T:G	4.19781e-10	-1.95781e-10	-1.21202
51620469	chr12:51620469:T:C	5.74099e-10	-1.95781e-10	-0.898948
51620476	chr12:51620476:T:C	6.88629e-10	-1.95781e-10	-0.717048
51620736	chr12:51620736:C:T	4.25604e-10	-1.19824	-3.80397e-10
51620920	chr12:51620920:G:A	4.47584e-10	-1.95781e-10	-1.14789
51621663	chr12:51621663:G:A	6.14412e-10	-1.95781e-10	-0.831085
51621970	chr12:51621970:C:T	2.68735e-10	-1.65802	-3.80397e-10
51621979	chr12:51621979:A:G	5.69027e-11	-1.83316	-1.37725
51622393	chr12:51622393:T:C	7.45893e-11	-1.83353	-1.10623
51623130	chr12:51623130:C:G	4.23655e-10	-1.95781e-10	-1.20283
51623255	chr12:51623255:C:T	2.32933e-09	-1.95781e-10	0.501587
51624026	chr12:51624026:G:A	7.99093e-10	-1.95781e-10	-0.568274
51624201	chr12:51624201:G:T	3.51282e-10	-1.95781e-10	-1.39016
51624438	chr12:51624438:C:T	4.14613e-10	-1.95781e-10	-1.22441
51624652	chr12:51624652:G:A	3.03161e-10	-1.53749	-3.80397e-10
51625199	chr12:51625199:C:T	2.78298e-10	-1.62306	-3.80397e-10
51625314	chr12:51625314:T:A	2.52268e-10	-1.72126	-3.80397e-10
51625375	chr12:51625375:C:T	5.66515e-11	-1.83736	-1.37747
51625622	chr12:51625622:C:T	5.12184e-10	-1.01307	-3.80397e-10
51625702	chr12:51625702:T:C	3.52564e-10	-1.95781e-10	-1.38652
51625752	chr12:51625752:G:T	5.21478e-10	-1.95781e-10	-0.995084
51626132	chr12:51626132:G:A	3.57516e-10	-1.95781e-10	-1.37257
51626134	chr12:51626134:G:A	2.75607e-10	-1.63277	-3.80397e-10
51626866	chr12:51626866:T:A	2.73549e-10	-1.64027	-3.80397e-10
51626929	chr12:51626929:C:T	3.61679e-10	-1.95781e-10	-1.36099
51627752	chr12:51627752:AT:A	9.7067e-10	-0.373764	-3.80397e-10
51628487	chr12:51628487:C:A	3.59301e-10	-1.95781e-10	-1.36759
51628566	chr12:51628566:G:A	6.58599e-10	-1.95781e-10	-0.761635
51628854	chr12:51628854:T:C	2.58108e-10	-1.69837	-3.80397e-10
51628865	chr12:51628865:C:T	4.70997e-10	-1.95781e-10	-1.0969
51628912	chr12:51628912:A:G	2.6249e-10	-1.68154	-3.80397e-10
51628951	chr12:51628951:A:AGT	4.24951e-10	-1.95781e-10	-1.19978
51629014	chr12:51629014:A:G	3.50903e-10	-1.95781e-10	-1.39124
51629035	chr12:51629035:G:T	5.70808e-11	-1.83119	-1.37609
51629354	chr12:51629354:T:C	6.04198e-10	-1.95781e-10	-0.847849
51629361	chr12:51629361:T:C	2.47219e-10	-1.74148	-3.80397e-10
51629813	chr12:51629813:A:G	6.31218e-10	-1.95781e-10	-0.804099
51629858	chr12:51629858:T:G	3.56651e-10	-1.95781e-10	-1.37499
51630141	chr12:51630141:A:G	5.55389e-10	-0.932082	-3.80397e-10
51630385	chr12:51630385:G:A	1.36585e-10	-1.78275	-0.552055
51630548	chr12:51630548:T:C	5.98782e-10	-1.95781e-10	-0.856853
51630851	chr12:51630851:A:T	2.73462e-10	-1.64059	-3.80397e-10
51630953	chr12:51630953:C:A	2.70238e-10	-1.65245	-3.80397e-10
51631150	chr12:51631150:T:C	2.56985e-10	-1.72422	0.0214813
51631248	chr12:51631248:C:T	3.8816e-10	-1.95781e-10	-1.29033
51631436	chr12:51631436:T:C	3.98543e-10	-1.95781e-10	-1.26393
51632045	chr12:51632045:A:G	3.61482e-10	-1.95781e-10	-1.36154
51632281	chr12:51632281:C:T	5.05184e-10	-1.95781e-10	-1.02683
51632357	chr12:51632357:A:G	3.85928e-10	-1.95781e-10	-1.2961
51632567	chr12:51632567:C:T	6.74586e-11	-1.64802	-1.39222
51632760	chr12:51632760:T:C	8.39871e-11	-1.60598	-1.21511
51632881	chr12:51632881:T:C	3.5182e-10	-1.95781e-10	-1.38863
51632886	chr12:51632886:A:G	4.54641e-10	-1.95781e-10	-1.13224
51633009	chr12:51633009:C:G	2.60219e-10	-1.69023	-3.80397e-10
51633011	chr12:51633011:T:C	3.70699e-10	-1.95781e-10	-1.33636
51633420	chr12:51633420:A:T	1.11016e-10	-1.57253	-0.969547
51633641	chr12:51633641:T:C	9.21145e-11	-1.35855	-1.37017
51633680	chr12:51633680:G:A	3.74251e-10	-1.95781e-10	-1.32682
51633757	chr12:51633757:G:A	3.66088e-10	-1.95781e-10	-1.34888
51633817	chr12:51633817:T:C	4.0028e-10	-1.95781e-10	-1.25959
51634254	chr12:51634254:T:C	8.85824e-11	-1.37827	-1.38955
51634619	chr12:51634619:C:G	3.76259e-10	-1.95781e-10	-1.32147
51635147	chr12:51635147:C:T	4.30661e-10	-1.18643	-3.80397e-10
51635674	chr12:51635674:C:T	3.78689e-10	-1.95781e-10	-1.31503
51635886	chr12:51635886:A:G	3.72196e-10	-1.95781e-10	-1.33233
51635889	chr12:51635889:A:T	6.62072e-11	-1.83395	-1.22501
51635911	chr12:51635911:C:T	6.25022e-10	-1.95781e-10	-0.813964
51636324	chr12:51636324:T:C	2.37313e-10	-1.78237	-3.80397e-10
51636384	chr12:51636384:C:T	3.62069e-10	-1.95781e-10	-1.35991
51636456	chr12:51636456:A:G	3.86816e-10	-1.95781e-10	-1.2938
51636590	chr12:51636590:G:T	6.76344e-11	-1.73446	-1.30317
51636746	chr12:51636746:T:C	3.74359e-10	-1.95781e-10	-1.32654
51636993	chr12:51636993:C:T	3.70972e-10	-1.95781e-10	-1.33562
51637315	chr12:51637315:G:A	1.73364e-10	-0.865898	-1.23046
51637468	chr12:51637468:C:T	5.31578e-10	0.411662	-1.38756
51637625	chr12:51637625:A:G	4.23825e-10	-1.95781e-10	-1.20243
51637716	chr12:51637716:A:G	6.2419e-11	-1.83363	-1.28425
51637930	chr12:51637930:G:A	2.59664e-10	-1.69236	-3.80397e-10
51637989	chr12:51637989:A:G	3.70411e-10	-1.95781e-10	-1.33714
51638225	chr12:51638225:ATGT:A	5.30355e-10	-1.95781e-10	-0.978204
51638411	chr12:51638411:C:T	3.75677e-10	-1.95781e-10	-1.32302
51638675	chr12:51638675:C:T	3.58571e-10	-1.95781e-10	-1.36962
51638720	chr12:51638720:C:T	5.33492e-10	-1.95781e-10	-0.972307
51638785	chr12:51638785:G:A	3.52201e-10	-1.95781e-10	-1.38755
51638951	chr12:51638951:A:G	7.92767e-11	-1.55077	-1.32804
51639062	chr12:51639062:C:T	3.6373e-10	-1.95781e-10	-1.35534
51639234	chr12:51639234:C:T	8.97702e-11	-1.36234	-1.39216
51639294	chr12:51639294:C:A	8.09243e-11	-1.47694	-1.38129
51639500	chr12:51639500:G:A	5.96387e-11	-1.81137	-1.35208
51639563	chr12:51639563:C:T	8.57261e-10	-1.95781e-10	-0.498009
51640450	chr12:51640450:C:A	3.53623e-10	-1.95781e-10	-1.38352
51640782	chr12:51640782:T:C	3.7769e-10	-1.95781e-10	-1.31768
51641174	chr12:51641174:T:C	3.60445e-10	-1.95781e-10	-1.36441
51641249	chr12:51641249:C:T	3.74692e-10	-1.95781e-10	-1.32565
51641454	chr12:51641454:A:C	3.77829e-10	-1.95781e-10	-1.31731
51641640	chr12:51641640:C:T	4.5294e-10	-1.13599	-3.80397e-10
51641729	chr12:51641729:G:C	3.78017e-10	-1.95781e-10	-1.31681
51641864	chr12:51641864:C:A	7.6733e-11	-1.57441	-1.33701
51641974	chr12:51641974:C:T	1.1997e-09	-1.95781e-10	-0.161921
51642078	chr12:51642078:G:A	1.04133e-10	-1.49716	-1.10892
51643567	chr12:51643567:A:G	6.73624e-10	-1.95781e-10	-0.739078
51643719	chr12:51643719:A:G	6.45574e-11	-1.80453	-1.27967
51643723	chr12:51643723:C:T	3.78082e-10	-1.95781e-10	-1.31664
51643734	chr12:51643734:T:C	3.32498e-10	-1.44512	-3.80397e-10
51644417	chr12:51644417:A:G	1.15329e-09	-1.95781e-10	-0.20138
51645316	chr12:51645316:G:A	2.54422e-10	-1.71275	-3.80397e-10
51645399	chr12:51645399:C:T	3.5343e-10	-1.95781e-10	-1.38406
51645476	chr12:51645476:C:T	6.41657e-11	-1.69993	-1.39035
51645762	chr12:51645762:C:G	6.25572e-11	-1.81463	-1.30104
51645962	chr12:51645962:A:AT	7.16042e-11	-1.83643	-1.14416
51645978	chr12:51645978:A:T	6.62822e-11	-1.71451	-1.34332
51646598	chr12:51646598:T:A	6.17476e-11	-1.78413	-1.34456
51646605	chr12:51646605:A:G	1.32756e-09	-1.95781e-10	-0.060656
51646813	chr12:51646813:G:A	3.67717e-10	-1.95781e-10	-1.34444
51646893	chr12:51646893:T:C	9.2886e-10	-1.95781e-10	-0.417793
51647073	chr12:51647073:G:C	6.98883e-11	-1.69859	-1.30626
51647088	chr12:51647088:A:G	6.7535e-11	-1.71615	-1.32296
51647216	chr12:51647216:G:A	6.17972e-10	-1.95781e-10	-0.825308
51647434	chr12:51647434:G:T	7.84702e-11	-1.57257	-1.31646
51647485	chr12:51647485:G:A	1.10534e-09	-1.95781e-10	-0.243844
51647503	chr12:51647503:A:G	3.67769e-10	-1.95781e-10	-1.3443
51648045	chr12:51648045:CTG:C	6.42591e-11	-1.69827	-1.39056
51648054	chr12:51648054:G:C	8.78368e-11	-1.59338	-1.18289
51648064	chr12:51648064:A:G	3.51151e-10	-1.95781e-10	-1.39053
51648308	chr12:51648308:C:T	3.89549e-10	-1.28676	-3.80397e-10
51648358	chr12:51648358:C:T	7.75103e-11	-1.58308	-1.31826
51648416	chr12:51648416:T:C	1.13456e-10	-1.82103	-0.699303
51649296	chr12:51649296:T:C	3.52565e-10	-1.95781e-10	-1.38651
51649573	chr12:51649573:G:T	8.57671e-11	-1.40796	-1.39216
51649659	chr12:51649659:A:G	3.81298e-10	-1.95781e-10	-1.30817
51649968	chr12:51649968:G:A	3.63876e-10	-1.95781e-10	-1.35494
51650048	chr12:51650048:A:G	4.5008e-10	-1.14233	-3.80397e-10
51650580	chr12:51650580:T:C	6.6393e-10	-1.95781e-10	-0.753574
51651093	chr12:51651093:C:T	3.31446e-10	-1.44828	-3.80397e-10
51651253	chr12:51651253:G:A	1.03194e-09	-1.95781e-10	-0.312552
51651447	chr12:51651447:T:C	7.57142e-11	-1.58293	-1.34185
51651561	chr12:51651561:T:C	8.34694e-10	-1.95781e-10	-0.524685
51651591	chr12:51651591:T:C	1.66945e-10	-1.19975	-0.934336
51651623	chr12:51651623:G:A	6.11227e-11	-1.828	-1.31087
51652863	chr12:51652863:A:G	3.8384e-10	-1.95781e-10	-1.30152
51652907	chr12:51652907:T:C	7.09078e-10	-1.95781e-10	-0.687785
51653082	chr12:51653082:G:A	5.12918e-10	-1.01164	-3.80397e-10
51653522	chr12:51653522:A:G	7.31053e-11	-1.6773	-1.28255
51653599	chr12:51653599:G:A	4.23746e-10	-1.20262	-3.80397e-10
51654395	chr12:51654395:C:T	5.08075e-10	-1.95781e-10	-1.02112
51655002	chr12:51655002:C:T	2.30535e-10	-1.81135	-3.80397e-10
51655619	chr12:51655619:C:T	3.50663e-10	-1.95781e-10	-1.39193
51655737	chr12:51655737:C:T	6.94432e-11	-1.69296	-1.31828
51656115	chr12:51656115:T:A	1.18197e-09	-1.95781e-10	-0.176813
51657207	chr12:51657207:G:A	6.644e-11	-1.67643	-1.37902
51657346	chr12:51657346:T:C	4.58815e-10	-0.012841	-1.11026
51657373	chr12:51657373:C:T	3.52274e-10	-1.95781e-10	-1.38734
51657852	chr12:51657852:C:T	2.24029e-10	-1.83997	-3.80397e-10
51657952	chr12:51657952:T:C	6.20718e-11	-1.74472	-1.37874
51658428	chr12:51658428:A:G	6.40062e-11	-1.71772	-1.37505
51658452	chr12:51658452:C:T	9.96973e-10	-1.95781e-10	-0.347027
51658524	chr12:51658524:G:A	5.18647e-10	-1.95781e-10	-1.00053
51660340	chr12:51660340:C:T	2.26159e-10	-1.83051	-3.80397e-10
51660645	chr12:51660645:T:A	3.79743e-10	-1.95781e-10	-1.31226
51661325	chr12:51661325:A:G	3.73717e-10	-1.95781e-10	-1.32825
51661422	chr12:51661422:C:T	4.18527e-10	-1.95781e-10	-1.21501
51661477	chr12:51661477:A:G	7.17773e-10	-1.95781e-10	-0.675597
51661517	chr12:51661517:T:C	4.20883e-10	-1.95781e-10	-1.2094
51661618	chr12:51661618:G:A	1.1899e-09	-1.95781e-10	-0.170126
51662113	chr12:51662113:T:C	5.36613e-10	-1.95781e-10	-0.966473
51662120	chr12:51662120:A:G	3.60805e-10	-1.95781e-10	-1.36341
51663249	chr12:51663249:G:A	3.60789e-10	-1.95781e-10	-1.36346
51663821	chr12:51663821:C:T	3.63635e-10	-1.95781e-10	-1.3556
51663876	chr12:51663876:C:T	6.27069e-11	-1.72269	-1.39059
51664424	chr12:51664424:T:C	3.63642e-10	-1.95781e-10	-1.35558
51664476	chr12:51664476:G:A	5.26785e-10	-1.95781e-10	-0.984957
51664887	chr12:51664887:C:T	1.9447e-10	-1.11072	-0.87075
51665064	chr12:51665064:A:G	6.14549e-10	-1.95781e-10	-0.830862
51665111	chr12:51665111:T:C	5.18485e-10	-1.95781e-10	-1.00084
51665356	chr12:51665356:C:T	3.82326e-10	-1.95781e-10	-1.30548
51665829	chr12:51665829:T:C	7.05999e-11	-1.60256	-1.39216
51665888	chr12:51665888:C:T	3.5371e-10	-1.95781e-10	-1.38327
51666046	chr12:51666046:A:T	5.26259e-10	-0.985958	-3.80397e-10
51666135	chr12:51666135:A:T	5.39577e-10	-1.95781e-10	-0.960964
51666170	chr12:51666170:G:A	6.75944e-11	-1.80702	-1.2312
51666375	chr12:51666375:A:G	3.79947e-10	-1.95781e-10	-1.31172
51666551	chr12:51666551:C:T	6.51111e-11	-1.80796	-1.26769
51666575	chr12:51666575:C:T	8.65605e-11	-1.40152	-1.38938
51667066	chr12:51667066:G:C	6.33009e-11	-1.82325	-1.2806
51667187	chr12:51667187:A:G	6.35132e-11	-1.83092	-1.26958
51667259	chr12:51667259:A:G	6.30675e-10	-1.95781e-10	-0.804961
51667315	chr12:51667315:T:C	3.89554e-10	-1.95781e-10	-1.28675
51667370	chr12:51667370:A:G	7.08951e-11	-1.65817	-1.33238
51667451	chr12:51667451:C:G	5.69477e-10	-0.907033	-3.80397e-10
51668304	chr12:51668304:A:G	6.83104e-11	-1.66317	-1.36452
51668333	chr12:51668333:C:T	1.42763e-09	-1.95781e-10	0.0120185
51668560	chr12:51668560:A:G	6.09704e-10	-1.95781e-10	-0.838777
51668873	chr12:51668873:G:A	9.96589e-10	-0.347412	-3.80397e-10
51668880	chr12:51668880:G:A	6.14222e-11	-1.76521	-1.36877
51669770	chr12:51669770:A:G	3.51825e-10	-1.95781e-10	-1.38862
51670750	chr12:51670750:A:G	3.84216e-10	-1.95781e-10	-1.30055
51671176	chr12:51671176:A:AT	3.55091e-10	-1.95781e-10	-1.37938
51671578	chr12:51671578:A:G	1.19088e-10	-1.63205	-0.839837
51671670	chr12:51671670:T:G	3.72198e-10	-1.95781e-10	-1.33232
51673208	chr12:51673208:A:G	2.53034e-10	-1.71823	-3.80397e-10
51674085	chr12:51674085:A:G	3.50679e-10	-1.95781e-10	-1.39188
51674419	chr12:51674419:G:A	3.44384e-10	-1.40999	-3.80397e-10
51674523	chr12:51674523:C:T	8.6179e-11	-1.52473	-1.27059
51674586	chr12:51674586:C:T	4.10664e-10	-1.23398	-3.80397e-10
51674629	chr12:51674629:C:G	1.43745e-09	-1.95781e-10	0.0188746
51675000	chr12:51675000:T:C	3.622e-10	-1.95781e-10	-1.35955
51675683	chr12:51675683:C:T	7.95525e-11	-1.77959	-1.09574
51675894	chr12:51675894:C:T	3.76805e-10	-1.95781e-10	-1.32002
51677206	chr12:51677206:C:T	3.45412e-10	-1.40701	-3.80397e-10
51678400	chr12:51678400:A:C	5.74986e-10	-1.95781e-10	-0.897405
51678548	chr12:51678548:C:T	1.19165e-09	-1.07908	0.910428
51678863	chr12:51678863:G:A	3.66297e-10	-1.95781e-10	-1.34831
51679265	chr12:51679265:A:C	6.24034e-10	-1.95781e-10	-0.815546
51680178	chr12:51680178:C:T	6.23041e-11	-1.74829	-1.37143
51680401	chr12:51680401:C:T	7.6441e-11	-1.7991	-1.11614
51680788	chr12:51680788:A:G	6.31438e-11	-1.73353	-1.37281
51681413	chr12:51681413:G:A	6.36697e-11	-1.73167	-1.36637
51681916	chr12:51681916:T:C	3.71246e-10	-1.95781e-10	-1.33489
51682924	chr12:51682924:C:T	9.31072e-11	-1.32975	-1.38825
51683293	chr12:51683293:C:T	1.84006e-09	-1.95781e-10	0.265804
51684413	chr12:51684413:C:T	7.75451e-10	-1.95781e-10	-0.598306
51684533	chr12:51684533:TG:T	7.9344e-11	-1.7927	-1.08526
51684619	chr12:51684619:G:A	3.8048e-10	-1.95781e-10	-1.31032
51684839	chr12:51684839:AC:A	3.77749e-10	-1.95781e-10	-1.31752
51685140	chr12:51685140:G:T	6.47898e-11	-1.71925	-1.36135
51685346	chr12:51685346:A:T	6.21757e-10	-1.95781e-10	-0.819201
51687181	chr12:51687181:C:T	6.74501e-11	-1.6878	-1.35256
51687480	chr12:51687480:A:T	3.76747e-10	-1.95781e-10	-1.32018
51687532	chr12:51687532:C:T	6.00417e-10	-1.95781e-10	-0.854126
51688192	chr12:51688192:AT:A	4.33393e-10	-1.18011	-3.80397e-10
51688569	chr12:51688569:C:T	3.69387e-10	-1.95781e-10	-1.33991
51689313	chr12:51689313:T:C	8.42281e-10	-1.95781e-10	-0.515637
51690641	chr12:51690641:C:T	3.7261e-10	-1.95781e-10	-1.33122
51690884	chr12:51690884:C:T	3.62896e-10	-1.95781e-10	-1.35763
51691082	chr12:51691082:C:T	7.0726e-11	-1.71313	-1.27981
51691584	chr12:51691584:C:T	4.14599e-10	-1.95781e-10	-1.22444
51691891	chr12:51691891:C:T	7.89656e-10	-1.95781e-10	-0.580153
51692150	chr12:51692150:G:A	5.27325e-10	-1.95781e-10	-0.983933
51692234	chr12:51692234:A:G	4.05831e-10	-0.854794	-0.39102
51692345	chr12:51692345:C:T	3.90318e-10	-1.95781e-10	-1.28479
51693038	chr12:51693038:C:G	2.247e-10	-1.83699	-3.80397e-10
51693955	chr12:51693955:G:A	2.49441e-10	-1.73253	-3.80397e-10
51693962	chr12:51693962:C:T	4.28732e-10	-1.95781e-10	-1.19092
51695764	chr12:51695764:C:G	3.50706e-10	-1.95781e-10	-1.3918
51695890	chr12:51695890:A:G	5.36532e-10	-1.95781e-10	-0.966625
51696462	chr12:51696462:C:A	3.92181e-10	-1.95781e-10	-1.28003
51696589	chr12:51696589:G:T	8.29398e-11	-1.83546	-0.998172
51696890	chr12:51696890:T:C	3.97067e-10	-1.95781e-10	-1.26764
51697097	chr12:51697097:G:A	2.12457e-10	-0.669675	-1.22334
51697354	chr12:51697354:G:T	4.8486e-10	-1.95781e-10	-1.06789
51697718	chr12:51697718:C:T	4.09493e-10	-1.95781e-10	-1.23683
51697993	chr12:51697993:A:G	2.27796e-10	-1.8233	-3.80397e-10
51698015	chr12:51698015:G:A	7.68867e-11	-1.62617	-1.28325
51698207	chr12:51698207:C:A	1.01341e-10	-1.83913	-0.794127
51698295	chr12:51698295:T:C	1.11694e-10	-1.83907	-0.69692
51698742	chr12:51698742:G:C	1.79312e-10	-1.83993	-0.222693
51698744	chr12:51698744:A:T	3.95624e-10	-1.95781e-10	-1.27129
51699024	chr12:51699024:A:G	6.11624e-11	-1.81359	-1.32462
51699041	chr12:51699041:A:G	4.16915e-10	-1.95781e-10	-1.21887
51699286	chr12:51699286:A:T	4.1671e-10	-1.95781e-10	-1.21936
51699800	chr12:51699800:C:T	4.1671e-10	-1.95781e-10	-1.21936
51699955	chr12:51699955:T:C	5.70648e-10	-0.904979	-3.80397e-10
51700186	chr12:51700186:A:C	5.19048e-10	-1.95781e-10	-0.999754
51700262	chr12:51700262:C:T	2.53893e-10	-1.71484	-3.80397e-10
51700277	chr12:51700277:T:C	7.94724e-11	-1.57812	-1.29822
51700689	chr12:51700689:G:A	3.60383e-10	-1.95781e-10	-1.36458
51700731	chr12:51700731:A:G	2.14552e-10	-1.83045	-0.0527441
51701084	chr12:51701084:C:T	3.83946e-10	-1.95781e-10	-1.30125
51701586	chr12:51701586:G:A	1.12875e-10	-1.22472	-1.30075
51701605	chr12:51701605:C:T	7.84746e-11	-1.61043	-1.27854
51701755	chr12:51701755:C:T	8.07175e-11	-1.59675	-1.26404
51701773	chr12:51701773:A:G	1.36336e-10	-1.83997	-0.496665
51702006	chr12:51702006:G:A	5.61813e-10	-1.95781e-10	-0.920582
51702024	chr12:51702024:T:C	5.6342e-11	-1.83295	-1.38736
51702262	chr12:51702262:C:T	4.20417e-10	-1.95781e-10	-1.2105
51702358	chr12:51702358:G:A	1.44281e-10	-1.83936	-0.440628
51702411	chr12:51702411:A:G	6.2824e-10	-1.95781e-10	-0.808828
51702656	chr12:51702656:GGTTATTTATTATCTCCAAGGTCATGGAGTAAATAGAATTAT:G	7.52327e-11	-1.61453	-1.31663
51702715	chr12:51702715:A:G	3.72588e-10	-1.95781e-10	-1.33128
51703242	chr12:51703242:G:T	6.33536e-10	-1.95781e-10	-0.800433
51703997	chr12:51703997:A:G	4.28824e-10	-1.95781e-10	-1.1907
51704249	chr12:51704249:C:T	5.58482e-11	-1.83791	-1.3912
51705369	chr12:51705369:C:T	6.06948e-11	-1.83628	-1.30961
51705831	chr12:51705831:T:C	4.00025e-10	-1.95781e-10	-1.26022
51705969	chr12:51705969:A:G	3.7283e-10	-1.95781e-10	-1.33063
51706966	chr12:51706966:A:G	2.64871e-10	-1.67251	-3.80397e-10
51707516	chr12:51707516:G:A	3.60175e-10	-1.95781e-10	-1.36516
51707804	chr12:51707804:C:G	4.06801e-10	-1.95781e-10	-1.24343
51707865	chr12:51707865:G:A	7.48912e-11	-1.80814	-1.12758
51707885	chr12:51707885:G:A	5.96825e-11	-1.81208	-1.35063
51708767	chr12:51708767:C:T	4.3653e-10	-1.95781e-10	-1.17289
51708930	chr12:51708930:T:C	6.06807e-10	-1.95781e-10	-0.843539
51709068	chr12:51709068:A:G	6.37662e-11	-1.72026	-1.37627
51709637	chr12:51709637:G:T	8.19954e-11	-1.81797	-1.02712
51710201	chr12:51710201:A:G	3.50681e-10	-1.95781e-10	-1.39187
51710321	chr12:51710321:A:G	3.97913e-10	-1.95781e-10	-1.26552
51710409	chr12:51710409:A:G	4.31287e-10	-1.95781e-10	-1.18498
51710519	chr12:51710519:C:T	3.50801e-10	-1.95781e-10	-1.39153
51710670	chr12:51710670:G:A	5.76911e-11	-1.83663	-1.36002
51710884	chr12:51710884:A:G	2.295e-10	-1.81585	-3.80397e-10
51711004	chr12:51711004:CTT:C	7.47745e-11	-1.80067	-1.1366
51711110	chr12:51711110:A:G	6.00951e-10	-1.95781e-10	-0.853238
51712977	chr12:51712977:A:G	3.5931e-10	-1.95781e-10	-1.36756
51713076	chr12:51713076:A:G	9.90605e-11	-1.81769	-0.838326
51713199	chr12:51713199:A:G	6.96433e-10	-1.95781e-10	-0.705779
51713592	chr12:51713592:T:C	6.27174e-11	-1.75972	-1.35339
51713889	chr12:51713889:AT:A	6.41945e-10	-1.95781e-10	-0.787247
51714246	chr12:51714246:C:T	9.41385e-11	-1.77084	-0.936144
51714253	chr12:51714253:A:G	4.68305e-10	-1.95781e-10	-1.10263
51714363	chr12:51714363:A:AATTTTC	9.00103e-11	-1.79074	-0.961089
51714462	chr12:51714462:G:A	6.9031e-10	-1.95781e-10	-0.71461
51714465	chr12:51714465:A:G	6.49839e-11	-1.73443	-1.34318
51714557	chr12:51714557:T:G	3.51647e-10	-1.95781e-10	-1.38912
51714914	chr12:51714914:A:G	8.24737e-11	-1.78267	-1.0566
51715043	chr12:51715043:G:T	8.65521e-11	-1.78147	-1.00953
51715366	chr12:51715366:T:C	3.67336e-10	-1.95781e-10	-1.34547
51715920	chr12:51715920:T:C	5.31223e-10	-1.95781e-10	-0.976568
51715954	chr12:51715954:A:C	5.31223e-10	-1.95781e-10	-0.976568
51716016	chr12:51716016:A:G	6.45051e-10	-1.95781e-10	-0.782422
51716277	chr12:51716277:C:T	5.46997e-10	-1.95781e-10	-0.947308
51716959	chr12:51716959:C:G	2.61543e-09	-1.95781e-10	0.617434
51717373	chr12:51717373:C:T	8.18479e-11	-1.74271	-1.10418
51718895	chr12:51718895:A:C	2.24307e-10	-1.83874	-3.80397e-10
51718957	chr12:51718957:A:G	3.51233e-10	-1.95781e-10	-1.3903
51718989	chr12:51718989:A:G	4.69779e-10	-1.95781e-10	-1.09949
51719040	chr12:51719040:A:T	2.24715e-10	-1.83692	-3.80397e-10
51719803	chr12:51719803:G:A	1.09745e-10	-1.24724	-1.30635
51719865	chr12:51719865:A:G	4.0734e-10	-1.95781e-10	-1.2421
51720159	chr12:51720159:A:G	6.69853e-11	-1.65716	-1.39012
51720216	chr12:51720216:A:G	4.99479e-10	-1.95781e-10	-1.03818
51720337	chr12:51720337:G:C	3.51412e-10	-1.95781e-10	-1.38979
51721028	chr12:51721028:C:T	3.74854e-10	-1.95781e-10	-1.32521
51721309	chr12:51721309:G:A	4.65734e-10	-1.95781e-10	-1.10814
51722415	chr12:51722415:T:C	3.85301e-10	-1.95781e-10	-1.29773
51722424	chr12:51722424:C:T	2.78635e-10	-1.62185	-3.80397e-10
51722702	chr12:51722702:T:G	1.42588e-10	-1.55756	-0.734238
51723309	chr12:51723309:C:A	5.70166e-11	-1.82341	-1.385
51723444	chr12:51723444:A:C	4.40704e-10	-1.95781e-10	-1.16338
51724133	chr12:51724133:C:A	3.50582e-10	-1.95781e-10	-1.39216
51724936	chr12:51724936:A:G	2.30837e-10	-1.81004	-3.80397e-10
51725020	chr12:51725020:CACTT:C	6.66691e-10	-1.95781e-10	-0.749424
51725091	chr12:51725091:G:A	7.18143e-10	-1.95781e-10	-0.675083
51725574	chr12:51725574:T:A	3.51426e-10	-1.95781e-10	-1.38975
51725937	chr12:51725937:C:T	8.9583e-10	-1.95781e-10	-0.454
51726125	chr12:51726125:TATTC:T	2.1992e-09	-1.95781e-10	0.444097
51726260	chr12:51726260:C:A	3.65073e-10	-1.95781e-10	-1.35165
51726479	chr12:51726479:C:T	5.64159e-11	-1.83671	-1.38229
51726885	chr12:51726885:A:C	3.54304e-10	-1.95781e-10	-1.3816
51726907	chr12:51726907:G:A	3.65031e-10	-1.95781e-10	-1.35177
51726996	chr12:51726996:A:C	4.19797e-10	-1.95781e-10	-1.21198
51727418	chr12:51727418:C:A	5.98116e-11	-1.7718	-1.38875
51728280	chr12:51728280:A:G	3.59908e-10	-1.95781e-10	-1.3659
51728883	chr12:51728883:T:C	8.75664e-10	-1.95781e-10	-0.476768
51729061	chr12:51729061:G:A	2.39719e-10	-1.77229	-3.80397e-10
51729204	chr12:51729204:C:T	3.61765e-10	-1.95781e-10	-1.36076
51729239	chr12:51729239:G:A	5.77953e-10	-1.95781e-10	-0.892259
51729649	chr12:51729649:A:G	3.93642e-10	-1.95781e-10	-1.27631
51730018	chr12:51730018:A:G	2.59382e-10	-1.69345	-3.80397e-10
51730934	chr12:51730934:C:A	7.22932e-11	-1.7199	-1.25112
51730984	chr12:51730984:CT:C	3.58325e-10	-1.95781e-10	-1.37031
51731088	chr12:51731088:A:G	3.98596e-10	-1.2638	-3.80397e-10
51732003	chr12:51732003:T:G	3.53287e-10	-1.95781e-10	-1.38447
51732470	chr12:51732470:T:C	3.89933e-10	-1.95781e-10	-1.28578
51732484	chr12:51732484:A:G	4.05217e-10	-1.95781e-10	-1.24733
51732859	chr12:51732859:T:C	3.65931e-10	-1.95781e-10	-1.34931
51733035	chr12:51733035:G:A	7.02243e-11	-1.73478	-1.26528
51733079	chr12:51733079:C:T	6.53617e-11	-1.81532	-1.25649
51733485	chr12:51733485:G:A	7.18883e-11	-1.70765	-1.26899
51733605	chr12:51733605:C:A	3.91624e-10	-1.95781e-10	-1.28145
51734229	chr12:51734229:C:T	2.44351e-10	-1.75314	-3.80397e-10
51734277	chr12:51734277:G:A	7.41493e-11	-1.78972	-1.15595
51734320	chr12:51734320:A:G	6.5968e-11	-1.79436	-1.26822
51734379	chr12:51734379:A:G	5.67904e-11	-1.82882	-1.38356
51734509	chr12:51734509:A:G	2.94162e-09	0.734966	-3.80397e-10
51734843	chr12:51734843:C:G	3.55728e-10	-1.95781e-10	-1.37759
51734918	chr12:51734918:G:A	9.97696e-11	-1.80378	-0.845104
51735879	chr12:51735879:A:G	5.76212e-11	-1.81064	-1.38722
51736140	chr12:51736140:C:T	3.50692e-10	-1.95781e-10	-1.39184
51736177	chr12:51736177:T:C	4.04788e-10	-1.95781e-10	-1.24839
51737086	chr12:51737086:A:G	4.0539e-10	-1.95781e-10	-1.2469
51737363	chr12:51737363:G:A	5.85504e-11	-1.78977	-1.39209
51737401	chr12:51737401:T:C	8.94737e-11	-1.76984	-0.98797
51738242	chr12:51738242:G:A	4.16674e-10	-1.95781e-10	-1.21945
51738371	chr12:51738371:C:T	4.05865e-10	-1.95781e-10	-1.24573
51738524	chr12:51738524:G:A	4.56759e-10	-1.95781e-10	-1.1276
51738740	chr12:51738740:G:A	2.86621e-10	-1.59359	-3.80397e-10
51739375	chr12:51739375:T:C	7.72464e-11	-1.68474	-1.22001
51739628	chr12:51739628:G:A	7.74981e-11	-1.78354	-1.11796
51739651	chr12:51739651:G:A	3.50727e-10	-1.95781e-10	-1.39174
51739803	chr12:51739803:G:A	4.30619e-10	-1.95781e-10	-1.18653
51739905	chr12:51739905:G:A	5.91843e-11	-1.83015	-1.34094
51740070	chr12:51740070:A:G	9.19705e-10	-1.95781e-10	-0.427698
51740208	chr12:51740208:G:A	3.89356e-10	-1.95781e-10	-1.28726
51740537	chr12:51740537:T:G	4.02074e-10	-1.95781e-10	-1.25511
51740718	chr12:51740718:A:G	7.2764e-10	-1.95781e-10	-0.661944
51741151	chr12:51741151:C:T	3.51599e-10	-1.95781e-10	-1.38926
51741779	chr12:51741779:C:T	9.45446e-11	-1.47284	-1.22984
51741892	chr12:51741892:C:T	8.47271e-11	-1.78107	-1.03125
51741947	chr12:51741947:G:A	4.40929e-10	-1.95781e-10	-1.16287
51742247	chr12:51742247:A:G	6.4118e-11	-1.79828	-1.29274
51742491	chr12:51742491:C:T	5.72793e-10	-1.95781e-10	-0.901227
51742746	chr12:51742746:G:A	3.53086e-10	-1.95781e-10	-1.38504
51742808	chr12:51742808:C:T	8.07131e-11	-1.79717	-1.06368
51743789	chr12:51743789:G:T	6.59362e-11	-1.78097	-1.28209
51743873	chr12:51743873:A:G	3.7556e-10	-1.95781e-10	-1.32333
51744411	chr12:51744411:G:A	1.02778e-09	-1.95781e-10	-0.316591
51744794	chr12:51744794:G:A	4.19797e-10	-1.95781e-10	-1.21198
51745259	chr12:51745259:G:A	3.91536e-10	-1.95781e-10	-1.28167
51746061	chr12:51746061:A:C	3.91536e-10	-1.95781e-10	-1.28167
51746142	chr12:51746142:A:T	4.33284e-10	-1.95781e-10	-1.18036
51747422	chr12:51747422:T:C	6.06623e-10	-1.95781e-10	-0.843843
51749282	chr12:51749282:T:G	3.56541e-10	-1.95781e-10	-1.3753
51749918	chr12:51749918:T:C	3.73662e-10	-1.95781e-10	-1.3284
51750398	chr12:51750398:G:A	4.88739e-10	-1.95781e-10	-1.05992
51750876	chr12:51750876:T:G	2.64949e-10	-1.67221	-3.80397e-10
51750944	chr12:51750944:G:A	6.59404e-11	-1.814	-1.249
51752011	chr12:51752011:C:T	3.73564e-10	-1.95781e-10	-1.32866
51752184	chr12:51752184:C:T	6.44003e-11	-1.81911	-1.26753
51752838	chr12:51752838:T:C	5.95738e-11	-1.83971	-1.32482
51753116	chr12:51753116:G:A	1.02653e-09	-0.317811	-3.80397e-10
51753882	chr12:51753882:G:A	3.56275e-10	-1.95781e-10	-1.37605
51753960	chr12:51753960:A:G	3.82895e-10	-1.95781e-10	-1.30399
51754278	chr12:51754278:A:G	7.53058e-10	-1.95781e-10	-0.627608
51754404	chr12:51754404:A:T	3.68788e-10	-1.95781e-10	-1.34153
51754412	chr12:51754412:A:G	6.77953e-11	-1.77683	-1.25842
51754745	chr12:51754745:T:G	3.97301e-10	-1.95781e-10	-1.26706
51754853	chr12:51754853:C:T	6.0355e-11	-1.80836	-1.34314
51755216	chr12:51755216:A:G	6.98992e-11	-1.79341	-1.21129
51755223	chr12:51755223:A:G	7.41478e-10	-1.95781e-10	-0.643105
51755352	chr12:51755352:G:A	4.00636e-10	-1.95781e-10	-1.2587
51755775	chr12:51755775:A:G	3.91326e-10	-1.95781e-10	-1.28221
51755860	chr12:51755860:A:G	5.91156e-11	-1.83718	-1.33508
51756082	chr12:51756082:G:A	6.55722e-11	-1.68326	-1.38533
51756087	chr12:51756087:C:T	3.8255e-10	-1.95781e-10	-1.30489
51756191	chr12:51756191:G:A	3.73997e-10	-1.95781e-10	-1.3275
51756225	chr12:51756225:A:G	3.61149e-10	-1.95781e-10	-1.36246
51757187	chr12:51757187:C:T	3.67205e-10	-1.95781e-10	-1.34583
51757230	chr12:51757230:G:A	1.24038e-09	-1.95781e-10	-0.128577
51758032	chr12:51758032:C:T	6.06067e-11	-1.82523	-1.32211
51758280	chr12:51758280:C:G	6.70251e-11	-1.80857	-1.23812
51758408	chr12:51758408:G:A	6.7005e-11	-1.82036	-1.22662
51758507	chr12:51758507:G:A	1.91885e-09	-1.95781e-10	0.30773
51758541	chr12:51758541:G:A	6.25129e-11	-1.81724	-1.29914
51758590	chr12:51758590:A:G	3.51334e-10	-1.95781e-10	-1.39001
51758634	chr12:51758634:C:T	2.31148e-10	-1.80869	-3.80397e-10
51758681	chr12:51758681:A:G	3.51863e-10	-1.95781e-10	-1.38851
51758715	chr12:51758715:G:A	3.69232e-10	-1.95781e-10	-1.34033
51758731	chr12:51758731:C:G	6.75029e-11	-1.80383	-1.23575
51758797	chr12:51758797:G:GTTGTGATA	2.03412e-09	-1.95781e-10	0.366068
51759266	chr12:51759266:G:A	4.2049e-10	-1.95781e-10	-1.21033
51759295	chr12:51759295:G:T	2.2485e-10	-1.83632	-3.80397e-10
51759487	chr12:51759487:C:G	3.84938e-10	-1.95781e-10	-1.29867
51759583	chr12:51759583:A:G	4.32747e-10	-1.95781e-10	-1.1816
51759837	chr12:51759837:C:T	7.84064e-11	-1.79781	-1.09204
51759978	chr12:51759978:A:G	1.85224e-09	-1.95781e-10	0.2724
51760523	chr12:51760523:A:G	4.16466e-10	-1.95781e-10	-1.21995
51760788	chr12:51760788:T:C	8.01729e-11	-1.82399	-1.04358
51760865	chr12:51760865:A:G	3.50566e-10	-1.95781e-10	-1.3922
51761560	chr12:51761560:G:A	3.76768e-10	-1.95781e-10	-1.32012
51762758	chr12:51762758:AT:A	3.65935e-10	-1.95781e-10	-1.34929
51762860	chr12:51762860:T:C	6.83022e-10	-1.95781e-10	-0.725224
51763703	chr12:51763703:C:T	1.04111e-09	0.586066	-0.889775
51764165	chr12:51764165:A:C	6.94097e-11	-1.80025	-1.21148
51764214	chr12:51764214:G:C	3.60397e-10	-1.95781e-10	-1.36454
51764683	chr12:51764683:A:G	3.95398e-10	-1.95781e-10	-1.27186
51764705	chr12:51764705:C:T	3.63349e-10	-1.95781e-10	-1.35639
51764910	chr12:51764910:G:A	3.60932e-10	-1.95781e-10	-1.36306
51765061	chr12:51765061:C:T	5.85373e-10	-1.95781e-10	-0.879501
51766193	chr12:51766193:A:G	5.92803e-10	-0.866888	-3.80397e-10
51766304	chr12:51766304:T:C	4.80507e-10	-1.95781e-10	-1.07691
51767116	chr12:51767116:A:G	6.8116e-11	-1.81798	-1.21255
51767630	chr12:51767630:A:T	9.27518e-11	-1.83415	-0.887672
51767973	chr12:51767973:T:C	4.0104e-10	-1.95781e-10	-1.25769
51768020	chr12:51768020:G:A	4.03131e-10	-1.95781e-10	-1.25249
51768024	chr12:51768024:A:G	4.90107e-10	-1.95781e-10	-1.05713
51768303	chr12:51768303:C:T	3.92731e-10	-1.95781e-10	-1.27863
51768364	chr12:51768364:TTAAAA:T	1.28587e-10	-1.09757	-1.29757
51768655	chr12:51768655:A:G	3.63224e-10	-1.95781e-10	-1.35673
51769464	chr12:51769464:A:G	5.9181e-11	-1.83759	-1.33356
51769538	chr12:51769538:G:C	6.73834e-11	-1.8376	-1.20375
51770005	chr12:51770005:G:A	6.57607e-11	-1.75678	-1.30895
51770795	chr12:51770795:G:A	2.32515e-09	-1.95781e-10	0.499789
51770948	chr12:51770948:A:G	4.32941e-10	-1.95781e-10	-1.18115
51771262	chr12:51771262:A:G	4.16215e-10	-1.95781e-10	-1.22055
51771313	chr12:51771313:C:T	4.12798e-10	-1.95781e-10	-1.22879
51771900	chr12:51771900:G:A	1.68362e-10	-1.58963	-0.535999
51771929	chr12:51771929:A:G	1.69747e-10	-1.54205	-0.575386
51772150	chr12:51772150:CTGTGGGAGGCCAAGACG:C	3.98578e-10	-1.95781e-10	-1.26385
51772225	chr12:51772225:G:A	1.48295e-10	-1.34006	-0.912483
51772306	chr12:51772306:A:C	3.67357e-10	-1.95781e-10	-1.34542
51772708	chr12:51772708:C:T	7.86686e-10	-1.95781e-10	-0.583922
51772719	chr12:51772719:A:G	6.06663e-11	-1.78561	-1.36076
51772804	chr12:51772804:C:T	3.90146e-10	-1.95781e-10	-1.28523
51772849	chr12:51772849:T:G	8.79192e-11	-1.38419	-1.39115
51772924	chr12:51772924:A:G	6.85788e-11	-1.65166	-1.37211
51772986	chr12:51772986:A:G	4.31581e-10	-1.95781e-10	-1.1843
51773111	chr12:51773111:C:T	5.13585e-10	-1.95781e-10	-1.01034
51773112	chr12:51773112:G:A	6.18823e-11	-1.74587	-1.38065
```
