## Supplementary material for "Characterization of shared and ancestry-specific signals driving complex traits using multi-ancestry fine-mapping": susiex_nc1.cs80.summary

```
# chr12:50008099-51773120
CS_ID	CS_LENGTH	CS_PURITY	MAX_PIP_SNP	BP	REF_ALLELE	ALT_ALLELE	REF_FRQ	BETA	SE	-LOG10P	MAX_PIP	POST-HOC_PROB_POP1	POST-HOC_PROB_POP2
1	37	0.791873	chr12:50540649:C:T	50540649	T,T	C,C	1,1	inf,inf	inf,inf	8.07517,2.83465	0.0682441	0.999984	0.726984
```
