## Supplementary material for "Characterization of shared and ancestry-specific signals driving complex traits using multi-ancestry fine-mapping": susiex_nc2.cs80.cs

```
CS_ID	SNP	BP	REF_ALLELE	ALT_ALLELE	REF_FRQ	BETA	SE	-LOG10P	CS_PIP	OVRL_PIP
1	chr12:50540649:C:T	50540649	T,T	C,C	1,1	inf,inf	inf,inf	8.07517,2.83465	0.0633547	0.0633675
1	chr12:50810512:C:T	50810512	T,T	C,C	1,1	inf,inf	inf,inf	6.81999,4.01104	0.0474565	0.0474843
1	chr12:50767954:C:T	50767954	T,T	C,C	1,1	inf,inf	inf,inf	7.29903,3.29474	0.0351577	0.0351728
1	chr12:50740958:A:G	50740958	G,G	A,A	1,1	inf,inf	inf,inf	8.20867,2.29673	0.0310967	0.0311084
1	chr12:50628648:A:T	50628648	T,T	A,A	1,1	inf,inf	inf,inf	7.81773,2.7431	0.0309005	0.0309124
1	chr12:50552502:G:A	50552502	A,A	G,G	1,1	inf,inf	inf,inf	7.87892,2.66405	0.0302192	0.0302309
1	chr12:50540297:GACGGGGTTTC:G	50540297	G,G	GACGGGGTTTC,GACGGGGTTTC	1,1	inf,inf	inf,inf	7.82241,2.71442	0.0296521	0.0296639
1	chr12:50535155:C:G	50535155	G,G	C,C	1,1	inf,inf	inf,inf	7.8277,2.64631	0.0262389	0.0262505
1	chr12:50778044:G:T	50778044	T,T	G,G	1,1	inf,inf	inf,inf	6.87424,3.57673	0.0255041	0.0255208
1	chr12:50813921:A:G	50813921	G,G	A,A	1,1	inf,inf	inf,inf	6.79709,3.69484	0.0247572	0.0247801
1	chr12:50528927:A:C	50528927	C,C	A,A	1,1	inf,inf	inf,inf	7.82213,2.61635	0.0244717	0.0244832
1	chr12:50607833:A:G	50607833	G,G	A,A	1,1	-inf,-inf	inf,inf	7.76331,2.67362	0.0241274	0.0241389
1	chr12:50773835:C:T	50773835	T,T	C,C	1,1	inf,inf	inf,inf	6.91426,3.48882	0.0232697	0.0232857
1	chr12:50807367:G:A	50807367	A,A	G,G	1,1	inf,inf	inf,inf	6.96316,3.43298	0.0230329	0.0230485
1	chr12:50809905:C:G	50809905	G,G	C,C	1,1	inf,inf	inf,inf	6.94846,3.43488	0.0224215	0.0224371
1	chr12:50813631:T:C	50813631	C,C	T,T	1,1	inf,inf	inf,inf	6.71218,3.72542	0.022043	0.0220662
1	chr12:50781260:A:G	50781260	G,G	A,A	1,1	inf,inf	inf,inf	6.95161,3.37837	0.0201275	0.0201425
1	chr12:50808263:C:T	50808263	T,T	C,C	1,1	inf,inf	inf,inf	6.90549,3.41708	0.0197702	0.0197856
1	chr12:50511111:A:G	50511111	G,G	A,A	1,1	inf,inf	inf,inf	7.61954,2.70748	0.019142	0.0191534
1	chr12:50710209:C:T	50710209	T,T	C,C	1,1	inf,inf	inf,inf	7.94895,2.29703	0.0179809	0.0179917
1	chr12:50774834:G:A	50774834	A,A	G,G	1,1	inf,inf	inf,inf	7.05674,3.20293	0.0176098	0.0176237
1	chr12:50626688:A:G	50626688	G,G	A,A	1,1	inf,inf	inf,inf	7.77858,2.46402	0.0173761	0.0173869
1	chr12:50589782:T:C	50589782	C,C	T,T	1,1	-inf,-inf	inf,inf	7.92543,2.30242	0.0173201	0.0173309
1	chr12:50551486:C:T	50551486	T,T	C,C	1,1	inf,inf	inf,inf	7.8364,2.4011	0.0171304	0.0171413
1	chr12:50610957:T:C	50610957	C,C	T,T	1,1	-inf,-inf	inf,inf	7.77298,2.42795	0.0160619	0.0160726
1	chr12:50577358:T:C	50577358	C,C	T,T	1,1	-inf,-inf	inf,inf	7.98451,2.19718	0.0160128	0.0160236
1	chr12:50726391:T:C	50726391	C,C	T,T	1,1	-inf,-inf	inf,inf	9.14825,0.856733	0.0156124	0.0156499
1	chr12:50512812:C:T	50512812	T,T	C,C	1,1	inf,inf	inf,inf	7.87922,2.29252	0.0154542	0.0154648
1	chr12:50611506:A:G	50611506	G,G	A,A	1,1	-inf,-inf	inf,inf	7.78931,2.38335	0.0152266	0.0152372
1	chr12:50666567:C:T	50666567	T,T	C,C	1,1	inf,inf	inf,inf	7.7748,2.37277	0.0144448	0.0144554
1	chr12:50726419:C:T	50726419	T,T	C,C	1,1	inf,inf	inf,inf	7.79457,2.33653	0.0140275	0.0140381
1	chr12:50517140:C:T	50517140	T,T	C,C	1,1	inf,inf	inf,inf	7.83541,2.28799	0.0139537	0.0139643
1	chr12:50663844:T:A	50663844	A,A	T,T	1,1	inf,inf	inf,inf	7.71749,2.39478	0.0130006	0.0130111
1	chr12:50712308:A:C	50712308	C,C	A,A	1,1	inf,inf	inf,inf	7.75855,2.33062	0.0128982	0.0129086
1	chr12:50496875:C:T	50496875	T,T	C,C	1,1	inf,inf	inf,inf	7.88335,2.18699	0.0127553	0.0127661
1	chr12:50686091:A:G	50686091	G,G	A,A	1,1	inf,inf	inf,inf	7.74109,2.34171	0.0126957	0.0127062
2	chr12:50292729:G:A	50292729	A,A	G,G	1,1	-inf,inf	inf,inf	3.63081,3.65872	0.0169749	0.0169765
2	chr12:50812160:AC:A	50812160	A,A	AC,AC	1,1	-inf,-inf	inf,inf	8.60064,0.601694	0.0149389	0.0161688
2	chr12:51531941:GAGGTGGCACCAGGGC:G	51531941	NA,G	NA,GAGGTGGCACCAGGGC	NA,1	NA,inf	NA,inf	NA,3.13088	0.0119583	0.0119584
2	chr12:50767961:C:T	50767961	T,T	C,C	1,1	-inf,-inf	inf,inf	8.36921,0.411722	0.00970599	0.0102712
2	chr12:51399797:C:T	51399797	NA,T	NA,C	NA,1	NA,inf	NA,inf	NA,2.93639	0.00760072	0.00760087
2	chr12:50297526:T:C	50297526	C,C	T,T	1,1	-inf,inf	inf,inf	3.53185,3.04823	0.00560855	0.00560906
2	chr12:50318297:T:C	50318297	C,C	T,T	1,1	-inf,inf	inf,inf	3.53435,3.02655	0.00534339	0.00534388
2	chr12:50816055:C:G	50816055	G,G	C,C	1,1	-inf,-inf	inf,inf	8.01408,0.602605	0.00531841	0.0056974
2	chr12:51401461:G:T	51401461	NA,T	NA,G	NA,1	NA,inf	NA,inf	NA,2.7109	0.00489858	0.00489867
2	chr12:50827114:C:G	50827114	G,G	C,C	1,1	-inf,-inf	inf,inf	7.89539,0.604831	0.00486269	0.00516464
2	chr12:50340416:T:A	50340416	A,A	T,T	1,1	inf,-inf	inf,inf	3.44607,2.99703	0.00470615	0.00470656
2	chr12:50257673:T:A	50257673	A,A	T,T	1,1	-inf,inf	inf,inf	3.78555,2.90182	0.00459573	0.00459629
2	chr12:50260151:T:C	50260151	C,C	T,T	1,1	-inf,inf	inf,inf	3.77088,2.89845	0.00447896	0.0044795
2	chr12:51526332:T:G	51526332	NA,G	NA,T	NA,1	NA,inf	NA,inf	NA,2.62352	0.00437359	0.00437363
2	chr12:51526296:C:G	51526296	NA,G	NA,C	NA,1	NA,inf	NA,inf	NA,2.61483	0.00429815	0.00429819
2	chr12:50329843:G:T	50329843	T,T	G,G	1,1	-inf,inf	inf,inf	3.82894,2.84817	0.00427688	0.00427744
2	chr12:51464064:C:A	51464064	NA,A	NA,C	NA,1	NA,inf	NA,inf	NA,2.59685	0.00421541	0.00421545
2	chr12:50350130:C:T	50350130	T,T	C,C	1,1	inf,-inf	inf,inf	3.55314,2.8997	0.00421134	0.00421176
2	chr12:50300580:A:G	50300580	G,G	A,A	1,1	-inf,inf	inf,inf	3.86204,2.81963	0.00415718	0.00415775
2	chr12:51525423:C:T	51525423	NA,T	NA,C	NA,1	NA,inf	NA,inf	NA,2.59373	0.00415598	0.00415602
2	chr12:51526067:C:T	51526067	NA,T	NA,C	NA,1	NA,inf	NA,inf	NA,2.59485	0.00413042	0.00413047
2	chr12:50255177:A:G	50255177	G,G	A,A	1,1	-inf,inf	inf,inf	3.79537,2.82989	0.00400525	0.00400576
2	chr12:50314103:G:A	50314103	A,A	G,G	1,1	-inf,inf	inf,inf	3.81953,2.81206	0.00394084	0.00394136
2	chr12:50312089:T:C	50312089	C,C	T,T	1,1	-inf,inf	inf,inf	3.87886,2.78229	0.00392177	0.00392232
2	chr12:50230767:C:T	50230767	T,T	C,C	1,1	-inf,inf	inf,inf	3.61203,2.88451	0.00384222	0.00384262
2	chr12:50314316:C:T	50314316	T,T	C,C	1,1	-inf,inf	inf,inf	3.91717,2.75706	0.00383575	0.00383632
2	chr12:50313665:C:T	50313665	T,T	C,C	1,1	-inf,inf	inf,inf	3.84164,2.78678	0.0038151	0.00381562
2	chr12:50314613:C:T	50314613	T,T	C,C	1,1	-inf,inf	inf,inf	3.82193,2.79494	0.00381142	0.00381193
2	chr12:50297691:T:A	50297691	A,A	T,T	1,1	-inf,inf	inf,inf	3.85751,2.77695	0.00379674	0.00379727
2	chr12:50253441:C:T	50253441	T,T	C,C	1,1	-inf,inf	inf,inf	3.73109,2.8256	0.0037479	0.00374835
2	chr12:51402275:G:C	51402275	NA,C	NA,G	NA,1	NA,inf	NA,inf	NA,2.57367	0.00372191	0.00372199
2	chr12:50286339:G:A	50286339	A,A	G,G	1,1	-inf,inf	inf,inf	3.82508,2.78125	0.00371412	0.00371462
2	chr12:51347833:T:A	51347833	A,A	T,T	1,1	-inf,inf	inf,inf	3.00801,0.435945	0.00369695	0.003697
2	chr12:50259146:T:C	50259146	C,C	T,T	1,1	-inf,inf	inf,inf	3.74961,2.80973	0.00368636	0.00368682
2	chr12:50319311:G:A	50319311	A,A	G,G	1,1	-inf,inf	inf,inf	3.81764,2.7793	0.00367882	0.00367931
2	chr12:50256781:G:A	50256781	A,A	G,G	1,1	-inf,inf	inf,inf	3.758,2.80384	0.0036771	0.00367756
2	chr12:50274755:C:T	50274755	T,T	C,C	1,1	-inf,inf	inf,inf	3.78906,2.78745	0.00363731	0.00363778
2	chr12:51533154:A:G	51533154	NA,G	NA,A	NA,1	NA,inf	NA,inf	NA,2.53753	0.00362631	0.00362635
2	chr12:50291958:A:C	50291958	C,C	A,A	1,1	-inf,inf	inf,inf	3.75202,2.79971	0.00361235	0.0036128
2	chr12:50336675:C:T	50336675	T,T	C,C	1,1	-inf,inf	inf,inf	3.86792,2.74738	0.00360806	0.00360857
2	chr12:50274361:G:A	50274361	A,A	G,G	1,1	-inf,inf	inf,inf	3.77953,2.78016	0.00357268	0.00357314
2	chr12:50284576:G:A	50284576	A,A	G,G	1,1	-inf,inf	inf,inf	3.79117,2.77142	0.00353397	0.00353443
2	chr12:51469174:C:A	51469174	NA,A	NA,C	NA,1	NA,inf	NA,inf	NA,2.4962	0.00349607	0.0034961
2	chr12:51472911:T:A	51472911	NA,A	NA,T	NA,1	NA,inf	NA,inf	NA,2.49501	0.00348835	0.00348838
2	chr12:51455522:A:G	51455522	NA,G	NA,A	NA,1	NA,inf	NA,inf	NA,2.49469	0.00348576	0.0034858
2	chr12:50320462:A:T	50320462	T,T	A,A	1,1	-inf,inf	inf,inf	3.85287,2.73611	0.00348576	0.00348625
2	chr12:50293377:A:G	50293377	G,G	A,A	1,1	-inf,inf	inf,inf	3.82828,2.7472	0.00347954	0.00348002
2	chr12:51460076:C:G	51460076	NA,G	NA,C	NA,1	NA,inf	NA,inf	NA,2.4937	0.00347908	0.00347911
2	chr12:51404218:T:C	51404218	NA,C	NA,T	NA,1	NA,inf	NA,inf	NA,2.53393	0.00345606	0.00345613
2	chr12:50285827:C:G	50285827	G,G	C,C	1,1	-inf,inf	inf,inf	3.80796,2.74893	0.00343753	0.003438
2	chr12:50271444:T:C	50271444	C,C	T,T	1,1	-inf,inf	inf,inf	3.77662,2.76207	0.00342769	0.00342814
2	chr12:50179723:A:C	50179723	C,C	A,A	1,1	-inf,inf	inf,inf	2.69252,2.58452	0.0034228	0.00342289
2	chr12:51520296:G:C	51520296	NA,C	NA,G	NA,1	NA,inf	NA,inf	NA,2.48215	0.00338612	0.00338616
2	chr12:50280970:C:T	50280970	T,T	C,C	1,1	-inf,inf	inf,inf	3.68488,2.79147	0.00335647	0.00335687
2	chr12:50270073:A:G	50270073	G,G	A,A	1,1	-inf,inf	inf,inf	3.73455,2.76995	0.00335334	0.00335376
2	chr12:51532267:C:T	51532267	NA,T	NA,C	NA,1	NA,inf	NA,inf	NA,2.50419	0.00333884	0.00333888
2	chr12:50319308:G:C	50319308	C,C	G,G	1,1	-inf,inf	inf,inf	3.77686,2.74475	0.00330922	0.00330966
2	chr12:50356688:G:T	50356688	T,T	G,G	1,1	-inf,inf	inf,inf	3.87397,2.69436	0.00325793	0.00325841
2	chr12:51322920:C:T	51322920	NA,T	NA,C	NA,1	NA,-inf	NA,inf	NA,2.48268	0.0032479	0.00324796
2	chr12:51429516:T:A	51429516	NA,A	NA,T	NA,1	NA,inf	NA,inf	NA,2.45673	0.00324473	0.00324476
2	chr12:50228077:C:A	50228077	A,A	C,C	1,1	-inf,inf	inf,inf	3.67035,2.77195	0.00323915	0.00323952
2	chr12:50232282:A:T	50232282	T,T	A,A	1,1	-inf,inf	inf,inf	3.62304,2.79245	0.00323433	0.00323468
2	chr12:51427900:A:G	51427900	NA,G	NA,A	NA,1	NA,inf	NA,inf	NA,2.39647	0.00322514	0.00322519
2	chr12:50304122:A:G	50304122	G,G	A,A	1,1	-inf,inf	inf,inf	3.7251,2.75505	0.00322101	0.00322141
2	chr12:51412030:C:A	51412030	NA,A	NA,C	NA,1	NA,inf	NA,inf	NA,2.43587	0.00311659	0.00311662
2	chr12:50355511:A:G	50355511	G,G	A,A	1,1	-inf,inf	inf,inf	3.86919,2.67429	0.00311402	0.00311448
2	chr12:50208512:T:A	50208512	A,A	T,T	1,1	-inf,inf	inf,inf	3.65703,2.76675	0.00310714	0.00310751
2	chr12:51302163:A:C	51302163	NA,C	NA,A	NA,1	NA,-inf	NA,inf	NA,2.44132	0.00299396	0.00299401
2	chr12:50336460:C:T	50336460	T,T	C,C	1,1	-inf,inf	inf,inf	3.77203,2.69541	0.00298985	0.00299025
2	chr12:50356801:C:G	50356801	G,G	C,C	1,1	-inf,inf	inf,inf	3.87592,2.64962	0.00297995	0.00298041
2	chr12:51470848:C:T	51470848	NA,T	NA,C	NA,1	NA,inf	NA,inf	NA,2.41346	0.00297216	0.00297219
2	chr12:51452653:C:G	51452653	NA,G	NA,C	NA,1	NA,inf	NA,inf	NA,2.39774	0.00287966	0.00287969
2	chr12:51473114:GATTTTGATAAATGTATAATGACATGT:G	51473114	NA,G	NA,GATTTTGATAAATGTATAATGACATGT	NA,1	NA,inf	NA,inf	NA,2.39984	0.00286391	0.00286394
2	chr12:51520921:G:A	51520921	NA,A	NA,G	NA,1	NA,inf	NA,inf	NA,2.38532	0.00280327	0.0028033
2	chr12:50369632:G:T	50369632	T,T	G,G	1,1	inf,-inf	inf,inf	3.60724,2.59518	0.00277219	0.0027725
2	chr12:50217193:C:T	50217193	T,T	C,C	1,1	-inf,inf	inf,inf	3.68229,2.69695	0.0027721	0.00277244
2	chr12:51447647:G:A	51447647	NA,A	NA,G	NA,1	NA,inf	NA,inf	NA,2.3773	0.00276849	0.00276852
2	chr12:50361418:T:C	50361418	C,C	T,T	1,1	inf,-inf	inf,inf	3.25859,2.72567	0.00275462	0.00275482
2	chr12:51446619:C:T	51446619	NA,T	NA,C	NA,1	NA,inf	NA,inf	NA,2.37446	0.00275253	0.00275255
2	chr12:51538509:T:C	51538509	NA,C	NA,T	NA,1	NA,inf	NA,inf	NA,2.37841	0.00272921	0.00272924
2	chr12:50200084:G:A	50200084	A,A	G,G	1,1	-inf,inf	inf,inf	3.67972,2.69264	0.00272196	0.00272231
2	chr12:50368578:G:A	50368578	A,A	G,G	1,1	inf,-inf	inf,inf	3.59658,2.59115	0.00272012	0.00272042
2	chr12:50329782:G:A	50329782	A,A	G,G	1,1	-inf,inf	inf,inf	3.78953,2.64155	0.00271408	0.00271446
2	chr12:51475748:T:C	51475748	NA,C	NA,T	NA,1	NA,inf	NA,inf	NA,2.37186	0.00269172	0.00269175
2	chr12:50243157:T:C	50243157	C,C	T,T	1,1	-inf,inf	inf,inf	3.61464,2.70649	0.00268652	0.00268683
2	chr12:50243512:T:C	50243512	C,C	T,T	1,1	-inf,inf	inf,inf	3.57342,2.71786	0.00265701	0.0026573
2	chr12:50208951:G:A	50208951	A,A	G,G	1,1	-inf,inf	inf,inf	3.56698,2.72661	0.00264631	0.0026466
2	chr12:50370928:G:A	50370928	A,A	G,G	1,1	inf,-inf	inf,inf	3.51849,2.60248	0.00263529	0.00263555
2	chr12:50367702:C:T	50367702	T,T	C,C	1,1	inf,-inf	inf,inf	3.55931,2.59427	0.00262954	0.00262982
2	chr12:50209931:G:A	50209931	A,A	G,G	1,1	-inf,inf	inf,inf	3.62894,2.69428	0.00262227	0.00262259
2	chr12:50360780:T:G	50360780	G,G	T,T	1,1	inf,-inf	inf,inf	3.57012,2.58068	0.00260306	0.00260334
2	chr12:50362492:C:A	50362492	A,A	C,C	1,1	inf,-inf	inf,inf	3.56319,2.58193	0.00259335	0.00259363
2	chr12:50365650:AAATG:A	50365650	A,A	AAATG,AAATG	1,1	inf,-inf	inf,inf	3.56417,2.5803	0.00258736	0.00258764
2	chr12:51496861:T:C	51496861	NA,C	NA,T	NA,1	NA,inf	NA,inf	NA,2.34659	0.00258469	0.00258471
2	chr12:51502187:A:T	51502187	NA,T	NA,A	NA,1	NA,inf	NA,inf	NA,2.34449	0.00257878	0.00257881
2	chr12:50261054:T:A	50261054	NA,A	NA,T	NA,1	NA,inf	NA,inf	NA,3.58459	0.00257521	0.00257546
2	chr12:50222563:A:G	50222563	G,G	A,A	1,1	-inf,inf	inf,inf	3.45271,2.73947	0.00249245	0.00249269
2	chr12:50371950:T:C	50371950	C,C	T,T	1,1	inf,-inf	inf,inf	3.58287,2.54963	0.00246868	0.00246896
2	chr12:51428435:A:G	51428435	NA,G	NA,A	NA,1	NA,inf	NA,inf	NA,2.32	0.0024591	0.00245913
2	chr12:50350336:G:A	50350336	A,A	G,G	1,1	inf,-inf	inf,inf	3.55829,2.55689	0.00245018	0.00245044
2	chr12:51427221:A:G	51427221	NA,G	NA,A	NA,1	NA,inf	NA,inf	NA,2.31812	0.00244996	0.00244999
2	chr12:51430524:G:A	51430524	NA,A	NA,G	NA,1	NA,inf	NA,inf	NA,2.30784	0.00242143	0.00242146
2	chr12:50368706:G:A	50368706	A,A	G,G	1,1	inf,-inf	inf,inf	3.56037,2.54086	0.00237891	0.00237917
2	chr12:50139645:T:G	50139645	NA,G	NA,T	NA,1	NA,-inf	NA,inf	NA,2.58169	0.0023785	0.00237855
2	chr12:51446547:AAAG:A	51446547	NA,A	NA,AAAG	NA,1	NA,inf	NA,inf	NA,2.29946	0.00237279	0.00237281
2	chr12:50357925:T:C	50357925	C,C	T,T	1,1	inf,-inf	inf,inf	3.54706,2.54314	0.00236454	0.00236479
2	chr12:51532924:A:G	51532924	NA,G	NA,A	NA,1	NA,inf	NA,inf	NA,2.3109	0.00235818	0.00235821
2	chr12:50184922:T:G	50184922	G,G	T,T	1,1	-inf,inf	inf,inf	2.00283,2.89335	0.00233846	0.0023385
2	chr12:50944794:G:A	50944794	NA,A	NA,G	NA,1	NA,-inf	NA,inf	NA,2.49526	0.00233171	0.00233176
2	chr12:51327421:C:A	51327421	NA,A	NA,C	NA,1	NA,-inf	NA,inf	NA,2.31598	0.00233153	0.00233158
2	chr12:50430644:GATT:G	50430644	NA,G	NA,GATT	NA,1	NA,inf	NA,inf	NA,3.73305	0.00229903	0.00229934
2	chr12:50129692:A:ATT	50129692	NA,ATT	NA,A	NA,1	NA,-inf	NA,inf	NA,2.53184	0.0021903	0.00219034
2	chr12:51444030:T:C	51444030	NA,C	NA,T	NA,1	NA,inf	NA,inf	NA,2.2597	0.00217854	0.00217856
2	chr12:50159555:T:C	50159555	NA,C	NA,T	NA,1	NA,-inf	NA,inf	NA,2.52704	0.00214667	0.00214672
2	chr12:50220924:A:G	50220924	G,G	A,A	1,1	-inf,inf	inf,inf	3.51038,2.62955	0.00208976	0.00208999
2	chr12:51463480:C:T	51463480	NA,T	NA,C	NA,1	NA,inf	NA,inf	NA,2.23499	0.0020664	0.00206643
2	chr12:50315753:T:C	50315753	C,C	T,T	1,1	-inf,inf	inf,inf	3.71396,2.53425	0.00200799	0.00200828
2	chr12:50287756:C:T	50287756	T,T	C,C	1,1	-inf,inf	inf,inf	3.81415,2.46832	0.00195164	0.00195195
2	chr12:51038768:T:C	51038768	C,NA	T,NA	1,NA	inf,NA	inf,NA	1.89716,NA	0.00191891	0.00191892
2	chr12:50670483:G:A	50670483	A,NA	G,NA	1,NA	inf,NA	inf,NA	1.70411,NA	0.00187723	0.00187724
2	chr12:50415495:T:C	50415495	NA,C	NA,T	NA,1	NA,inf	NA,inf	NA,3.59429	0.00184808	0.00184833
2	chr12:50184893:G:A	50184893	NA,A	NA,G	NA,1	NA,-inf	NA,inf	NA,2.44252	0.00184167	0.0018417
2	chr12:50145636:T:G	50145636	G,G	T,T	1,1	-inf,inf	inf,inf	2.11678,2.59301	0.00178525	0.0017853
2	chr12:51478098:AC:A	51478098	NA,A	NA,AC	NA,1	NA,inf	NA,inf	NA,2.14272	0.00176731	0.00176733
2	chr12:50123717:G:A	50123717	NA,A	NA,G	NA,1	NA,-inf	NA,inf	NA,2.39538	0.00170441	0.00170445
2	chr12:50180980:C:T	50180980	T,T	C,C	1,1	-inf,inf	inf,inf	2.04675,2.56782	0.00168884	0.00168887
2	chr12:51495827:C:T	51495827	NA,T	NA,C	NA,1	NA,inf	NA,inf	NA,2.11955	0.00165055	0.00165056
2	chr12:50358938:G:A	50358938	A,A	G,G	1,1	inf,-inf	inf,inf	3.34281,2.438	0.0016375	0.00163765
2	chr12:50126578:C:T	50126578	NA,T	NA,C	NA,1	NA,-inf	NA,inf	NA,2.3633	0.00162269	0.00162272
2	chr12:50408290:C:T	50408290	NA,T	NA,C	NA,1	NA,-inf	NA,inf	NA,2.41756	0.00154632	0.00154637
2	chr12:50176736:G:A	50176736	A,A	G,G	1,1	inf,-inf	inf,inf	2.12428,2.45371	0.00147734	0.00147737
2	chr12:50239630:ACT:A	50239630	A,A	ACT,ACT	1,1	-inf,inf	inf,inf	3.54884,2.43292	0.00146601	0.0014662
2	chr12:50189421:C:T	50189421	T,T	C,C	1,1	-inf,inf	inf,inf	3.5165,2.33896	0.00139329	0.0013935
2	chr12:50112057:T:C	50112057	NA,C	NA,T	NA,1	NA,-inf	NA,inf	NA,2.28512	0.00139243	0.00139246
2	chr12:50280266:C:T	50280266	T,T	C,C	1,1	-inf,inf	inf,inf	3.69858,2.34668	0.00137887	0.00137909
2	chr12:51604640:G:T	51604640	NA,T	NA,G	NA,1	NA,inf	NA,inf	NA,2.0019	0.00132727	0.0013273
2	chr12:51604641:C:T	51604641	NA,T	NA,C	NA,1	NA,inf	NA,inf	NA,2.00168	0.00132676	0.00132679
2	chr12:50187707:C:T	50187707	T,T	C,C	1,1	-inf,inf	inf,inf	3.45727,2.34124	0.00132327	0.00132346
2	chr12:50305712:C:T	50305712	T,T	C,C	1,1	-inf,inf	inf,inf	4.37458,1.80753	0.00128874	0.00128915
2	chr12:50745079:C:T	50745079	T,T	C,C	1,1	-inf,inf	inf,inf	6.56992,0.00521946	0.0012656	0.00127476
2	chr12:50274971:T:C	50274971	NA,C	NA,T	NA,1	NA,-inf	NA,inf	NA,2.23508	0.00126178	0.00126181
2	chr12:50391690:AGCCTCTGCCTCCTAGGCAGATTCTCAT:A	50391690	NA,A	NA,AGCCTCTGCCTCCTAGGCAGATTCTCAT	NA,1	NA,-inf	NA,inf	NA,2.2303	0.00125208	0.00125211
2	chr12:50146864:AAG:A	50146864	NA,A	NA,AAG	NA,1	NA,-inf	NA,inf	NA,2.27791	0.00123739	0.00123742
2	chr12:50054145:C:T	50054145	NA,T	NA,C	NA,1	NA,-inf	NA,inf	NA,2.17563	0.00119355	0.00119357
2	chr12:50286195:C:T	50286195	NA,T	NA,C	NA,1	NA,-inf	NA,inf	NA,2.19164	0.00116672	0.00116674
2	chr12:50781543:C:T	50781543	NA,T	NA,C	NA,1	NA,-inf	NA,inf	NA,2.1826	0.00115281	0.00115284
2	chr12:51345038:C:T	51345038	T,T	C,C	1,1	-inf,inf	inf,inf	0.992572,2.03246	0.00113507	0.00113509
2	chr12:50287493:T:C	50287493	NA,C	NA,T	NA,1	NA,-inf	NA,inf	NA,2.17591	0.0011327	0.00113272
2	chr12:50311403:C:T	50311403	NA,T	NA,C	NA,1	NA,-inf	NA,inf	NA,2.17504	0.00112766	0.00112768
2	chr12:50319641:T:C	50319641	NA,C	NA,T	NA,1	NA,-inf	NA,inf	NA,2.16723	0.00111486	0.00111488
2	chr12:50326538:C:T	50326538	NA,T	NA,C	NA,1	NA,-inf	NA,inf	NA,2.16678	0.00111418	0.0011142
2	chr12:50326856:T:C	50326856	NA,C	NA,T	NA,1	NA,-inf	NA,inf	NA,2.16363	0.00110802	0.00110804
2	chr12:50308088:G:A	50308088	NA,A	NA,G	NA,1	NA,-inf	NA,inf	NA,2.16343	0.00110714	0.00110716
2	chr12:50288934:A:G	50288934	NA,G	NA,A	NA,1	NA,-inf	NA,inf	NA,2.16224	0.00110514	0.00110516
2	chr12:50323421:T:G	50323421	NA,G	NA,T	NA,1	NA,-inf	NA,inf	NA,2.15737	0.00109479	0.00109481
2	chr12:51347895:C:T	51347895	T,T	C,C	1,1	-inf,inf	inf,inf	1.05901,1.94608	0.00109026	0.00109028
2	chr12:50377079:G:A	50377079	A,A	G,G	1,1	inf,inf	inf,inf	0.0185327,2.7001	0.00107627	0.00107628
2	chr12:50295317:G:A	50295317	NA,A	NA,G	NA,1	NA,-inf	NA,inf	NA,2.14151	0.00106235	0.00106237
2	chr12:50372152:G:A	50372152	NA,A	NA,G	NA,1	NA,-inf	NA,inf	NA,2.13995	0.00105789	0.00105792
2	chr12:50165345:A:G	50165345	G,G	A,A	1,1	inf,-inf	inf,inf	1.83612,2.50891	0.00103928	0.0010393
2	chr12:51350623:T:C	51350623	C,C	T,T	1,1	-inf,inf	inf,inf	1.78748,1.29513	0.00102973	0.00102974
2	chr12:50742168:C:T	50742168	NA,T	NA,C	NA,1	NA,inf	NA,inf	NA,1.82718	0.00102308	0.00102309
2	chr12:50189367:A:G	50189367	G,G	A,A	1,1	-inf,inf	inf,inf	3.49395,2.19063	0.00102208	0.00102224
2	chr12:51312196:T:G	51312196	NA,G	NA,T	NA,1	NA,-inf	NA,inf	NA,1.87133	0.00100678	0.0010068
2	chr12:50381539:G:A	50381539	NA,A	NA,G	NA,1	NA,-inf	NA,inf	NA,2.10319	0.000989978	0.000989997
2	chr12:50362723:A:G	50362723	G,G	A,A	1,1	inf,-inf	inf,inf	3.31744,2.15967	0.00096735	0.000967447
2	chr12:50381649:C:T	50381649	NA,T	NA,C	NA,1	NA,-inf	NA,inf	NA,2.08765	0.000962732	0.000962752
2	chr12:51433559:T:G	51433559	NA,G	NA,T	NA,1	NA,inf	NA,inf	NA,1.8575	0.000961354	0.000961365
2	chr12:51351523:A:G	51351523	G,NA	A,NA	1,NA	inf,NA	inf,NA	2.37549,NA	0.000949271	0.000949312
2	chr12:50015851:T:C	50015851	NA,C	NA,T	NA,1	NA,inf	NA,inf	NA,2.74411	0.000948506	0.000948566
2	chr12:50371443:T:C	50371443	NA,C	NA,T	NA,1	NA,-inf	NA,inf	NA,2.0742	0.000939504	0.000939523
2	chr12:50170828:G:A	50170828	NA,A	NA,G	NA,1	NA,-inf	NA,inf	NA,2.05998	0.000927409	0.000927428
2	chr12:50387535:G:T	50387535	NA,T	NA,G	NA,1	NA,-inf	NA,inf	NA,2.06597	0.000926548	0.000926567
2	chr12:50382031:T:G	50382031	G,G	T,T	1,1	-inf,inf	inf,inf	0.000843645,2.64555	0.000921287	0.00092129
2	chr12:50381152:C:A	50381152	A,A	C,C	1,1	-inf,-inf	inf,inf	0.0981772,2.36957	0.000910256	0.000910258
2	chr12:50295296:C:T	50295296	NA,T	NA,C	NA,1	NA,-inf	NA,inf	NA,2.06647	0.000908501	0.000908519
2	chr12:50621081:G:A	50621081	NA,A	NA,G	NA,1	NA,inf	NA,inf	NA,1.76496	0.000906208	0.000906221
2	chr12:50678648:C:T	50678648	NA,T	NA,C	NA,1	NA,inf	NA,inf	NA,1.762	0.000903802	0.000903815
2	chr12:50147344:A:G	50147344	G,G	A,A	1,1	-inf,inf	inf,inf	1.62973,2.45957	0.000873835	0.00087385
2	chr12:50167833:C:G	50167833	NA,G	NA,C	NA,1	NA,inf	NA,inf	NA,3.00063	0.000871211	0.000871295
2	chr12:50373240:T:G	50373240	NA,G	NA,T	NA,1	NA,-inf	NA,inf	NA,2.03205	0.000871035	0.000871053
2	chr12:50781020:TTAAAA:T	50781020	NA,T	NA,TTAAAA	NA,1	NA,inf	NA,inf	NA,1.7487	0.000862982	0.000862994
2	chr12:50626564:C:T	50626564	NA,T	NA,C	NA,1	NA,inf	NA,inf	NA,1.73399	0.000855707	0.000855719
2	chr12:50377591:G:T	50377591	T,T	G,G	1,1	-inf,-inf	inf,inf	0.0927663,2.3393	0.000845107	0.00084511
2	chr12:51401427:T:C	51401427	NA,C	NA,T	NA,1	NA,inf	NA,inf	NA,1.75274	0.000843986	0.000843998
2	chr12:50163027:T:C	50163027	NA,C	NA,T	NA,1	NA,-inf	NA,inf	NA,2.07558	0.000843122	0.000843141
2	chr12:51039101:C:T	51039101	NA,T	NA,C	NA,1	NA,-inf	NA,inf	NA,2.02495	0.000838581	0.000838603
2	chr12:50378303:G:T	50378303	T,T	G,G	1,1	inf,inf	inf,inf	0.00935444,2.58369	0.000838488	0.000838491
2	chr12:50179650:G:C	50179650	C,C	G,G	1,1	-inf,inf	inf,inf	1.49062,2.46965	0.000836098	0.000836108
2	chr12:50199671:G:A	50199671	NA,A	NA,G	NA,1	NA,-inf	NA,inf	NA,2.0038	0.000832448	0.000832465
2	chr12:51127093:G:T	51127093	T,NA	G,NA	1,NA	inf,NA	inf,NA	1.53266,NA	0.000830459	0.000830466
2	chr12:50673908:C:A	50673908	NA,A	NA,C	NA,1	NA,inf	NA,inf	NA,1.7008	0.000802856	0.000802867
2	chr12:50588610:C:A	50588610	NA,A	NA,C	NA,1	NA,inf	NA,inf	NA,1.70006	0.000801801	0.000801812
2	chr12:50296671:T:C	50296671	C,C	T,T	1,1	-inf,inf	inf,inf	3.50143,2.02426	0.000799282	0.000799405
2	chr12:50287540:G:C	50287540	C,C	G,G	1,1	-inf,inf	inf,inf	3.5215,2.01544	0.000796107	0.000796233
2	chr12:51404217:A:G	51404217	NA,G	NA,A	NA,1	NA,inf	NA,inf	NA,1.72102	0.000794996	0.000795007
2	chr12:50947721:C:T	50947721	T,NA	C,NA	1,NA	inf,NA	inf,NA	1.50523,NA	0.000794282	0.000794288
2	chr12:50487389:G:A	50487389	NA,A	NA,G	NA,1	NA,inf	NA,inf	NA,1.68398	0.000790347	0.000790358
2	chr12:50159214:A:G	50159214	G,G	A,A	1,1	inf,-inf	inf,inf	1.7088,2.49043	0.000785422	0.000785439
2	chr12:50592722:C:T	50592722	NA,T	NA,C	NA,1	NA,inf	NA,inf	NA,1.68699	0.000780457	0.000780469
2	chr12:50311905:C:A	50311905	A,A	C,C	1,1	-inf,inf	inf,inf	3.48257,2.01663	0.000776183	0.000776301
2	chr12:50524529:C:T	50524529	NA,T	NA,C	NA,1	NA,inf	NA,inf	NA,1.68282	0.000775083	0.000775094
2	chr12:50349642:C:G	50349642	NA,G	NA,C	NA,1	NA,-inf	NA,inf	NA,1.61353	0.000774555	0.000774559
2	chr12:50291970:T:G	50291970	G,G	T,T	1,1	-inf,inf	inf,inf	3.42211,2.06194	0.000766437	0.000766547
2	chr12:50286793:A:G	50286793	G,G	A,A	1,1	-inf,inf	inf,inf	3.46604,2.03876	0.000758359	0.000758474
2	chr12:50049523:T:C	50049523	NA,C	NA,T	NA,1	NA,-inf	NA,inf	NA,1.69795	0.000748865	0.000748877
2	chr12:50460875:AGAGCTTGCAGTGAGCTGAGATGT:A	50460875	NA,A	NA,AGAGCTTGCAGTGAGCTGAGATGT	NA,1	NA,-inf	NA,inf	NA,1.94599	0.000740359	0.000740374
2	chr12:51268378:G:T	51268378	NA,T	NA,G	NA,1	NA,inf	NA,inf	NA,1.66309	0.000737823	0.000737837
2	chr12:50169220:G:A	50169220	NA,A	NA,G	NA,1	NA,-inf	NA,inf	NA,1.99675	0.000734468	0.000734485
2	chr12:50681690:A:G	50681690	NA,G	NA,A	NA,1	NA,inf	NA,inf	NA,1.65347	0.000732481	0.000732492
2	chr12:50388341:G:A	50388341	NA,A	NA,G	NA,1	NA,-inf	NA,inf	NA,1.93249	0.000731556	0.00073157
2	chr12:51345687:T:C	51345687	C,C	T,T	1,1	-inf,inf	inf,inf	0.880898,1.94853	0.000731104	0.000731115
2	chr12:50436463:T:A	50436463	NA,A	NA,T	NA,1	NA,-inf	NA,inf	NA,1.9839	0.000727208	0.000727228
2	chr12:51045845:G:A	51045845	NA,A	NA,G	NA,1	NA,-inf	NA,inf	NA,1.93333	0.00072133	0.000721349
2	chr12:50299583:G:A	50299583	A,A	G,G	1,1	-inf,inf	inf,inf	3.38412,2.01699	0.000717258	0.000717357
2	chr12:50319715:T:C	50319715	C,C	T,T	1,1	-inf,inf	inf,inf	3.53255,2.09243	0.000708672	0.000708785
2	chr12:50319721:G:A	50319721	A,A	G,G	1,1	-inf,inf	inf,inf	3.47737,1.97325	0.000707608	0.000707717
2	chr12:50159101:C:T	50159101	NA,T	NA,C	NA,1	NA,-inf	NA,inf	NA,1.96571	0.000696251	0.000696267
2	chr12:50856795:C:T	50856795	T,T	C,C	1,1	-inf,-inf	inf,inf	3.11874,0.931063	0.000690577	0.000690677
2	chr12:50323797:T:C	50323797	C,C	T,T	1,1	-inf,inf	inf,inf	3.5289,1.96344	0.000684162	0.000684277
2	chr12:50132763:A:G	50132763	NA,G	NA,A	NA,1	NA,-inf	NA,inf	NA,1.94897	0.000678945	0.000678961
2	chr12:50469458:G:A	50469458	NA,A	NA,G	NA,1	NA,-inf	NA,inf	NA,1.93294	0.000668966	0.000668984
2	chr12:50205926:T:C	50205926	C,C	T,T	1,1	-inf,inf	inf,inf	4.25616,1.53206	0.000668283	0.000668514
2	chr12:51405676:G:A	51405676	NA,A	NA,G	NA,1	NA,inf	NA,inf	NA,1.63757	0.000666312	0.000666321
2	chr12:50382220:T:G	50382220	G,G	T,T	1,1	-inf,inf	inf,inf	0.017355,2.48108	0.000664604	0.000664607
2	chr12:50377307:A:G	50377307	NA,G	NA,A	NA,1	NA,inf	NA,inf	NA,2.39573	0.000664165	0.000664183
2	chr12:50393601:C:T	50393601	NA,T	NA,C	NA,1	NA,-inf	NA,inf	NA,1.92495	0.000655069	0.000655086
2	chr12:50456247:C:G	50456247	NA,G	NA,C	NA,1	NA,-inf	NA,inf	NA,1.91553	0.000646689	0.000646706
2	chr12:51334303:T:C	51334303	NA,C	NA,T	NA,1	NA,inf	NA,inf	NA,1.57791	0.000646652	0.000646665
2	chr12:50397971:C:T	50397971	NA,T	NA,C	NA,1	NA,-inf	NA,inf	NA,1.91342	0.000642269	0.000642286
2	chr12:50156286:C:T	50156286	NA,T	NA,C	NA,1	NA,-inf	NA,inf	NA,1.91839	0.000637877	0.000637891
2	chr12:51405350:G:A	51405350	NA,A	NA,G	NA,1	NA,inf	NA,inf	NA,1.60746	0.000632209	0.000632218
2	chr12:50408592:G:A	50408592	NA,A	NA,G	NA,1	NA,-inf	NA,inf	NA,1.89172	0.000619735	0.000619752
2	chr12:50132642:T:TTGATTATAGC	50132642	NA,TTGATTATAGC	NA,T	NA,1	NA,-inf	NA,inf	NA,1.89756	0.000619154	0.000619168
2	chr12:50330661:G:C	50330661	C,NA	G,NA	1,NA	-inf,NA	inf,NA	2.46329,NA	0.000618577	0.000618613
2	chr12:50827281:C:T	50827281	NA,T	NA,C	NA,1	NA,-inf	NA,inf	NA,1.8338	0.000616529	0.000616542
2	chr12:50412301:TTAG:T	50412301	NA,T	NA,TTAG	NA,1	NA,-inf	NA,inf	NA,1.83919	0.000614553	0.000614565
2	chr12:50465098:G:A	50465098	NA,A	NA,G	NA,1	NA,-inf	NA,inf	NA,1.88339	0.000607213	0.00060723
2	chr12:50403647:A:G	50403647	NA,G	NA,A	NA,1	NA,-inf	NA,inf	NA,1.87794	0.000605072	0.000605088
2	chr12:51191846:G:A	51191846	A,NA	G,NA	1,NA	inf,NA	inf,NA	1.66775,NA	0.000603994	0.000604003
2	chr12:50141833:G:A	50141833	NA,A	NA,G	NA,1	NA,-inf	NA,inf	NA,1.88206	0.000600445	0.000600458
2	chr12:50585430:T:C	50585430	NA,C	NA,T	NA,1	NA,inf	NA,inf	NA,3.13195	0.000596665	0.000596787
2	chr12:50357363:G:A	50357363	A,A	G,G	1,1	inf,-inf	inf,inf	3.72797,1.71969	0.000595038	0.000595162
2	chr12:50112104:A:C	50112104	NA,C	NA,A	NA,1	NA,-inf	NA,inf	NA,1.86976	0.000589705	0.000589719
2	chr12:50275008:C:A	50275008	NA,A	NA,C	NA,1	NA,-inf	NA,inf	NA,1.92848	0.000586124	0.000586138
2	chr12:50466548:A:G	50466548	NA,G	NA,A	NA,1	NA,-inf	NA,inf	NA,1.84569	0.000577787	0.000577802
2	chr12:51335543:C:T	51335543	NA,T	NA,C	NA,1	NA,-inf	NA,inf	NA,1.71014	0.000576143	0.000576157
2	chr12:50613315:G:A	50613315	A,NA	G,NA	1,NA	inf,NA	inf,NA	1.39305,NA	0.000569168	0.000569174
2	chr12:50256038:T:C	50256038	NA,C	NA,T	NA,1	NA,inf	NA,inf	NA,1.84253	0.000566945	0.000566953
2	chr12:50219210:G:A	50219210	NA,A	NA,G	NA,1	NA,-inf	NA,inf	NA,1.85636	0.000565899	0.000565911
2	chr12:50449434:C:T	50449434	NA,T	NA,C	NA,1	NA,-inf	NA,inf	NA,1.83086	0.000562001	0.000562016
2	chr12:51333501:C:T	51333501	NA,T	NA,C	NA,1	NA,-inf	NA,inf	NA,1.69225	0.000560456	0.00056047
2	chr12:50652441:G:A	50652441	A,A	G,G	1,1	-inf,-inf	inf,inf	5.88145,0.449147	0.000556542	0.000560495
2	chr12:50187110:G:A	50187110	NA,A	NA,G	NA,1	NA,inf	NA,inf	NA,2.09214	0.000547836	0.000547849
2	chr12:51355688:C:T	51355688	NA,T	NA,C	NA,1	NA,inf	NA,inf	NA,1.54946	0.000543614	0.000543626
2	chr12:50405200:A:AT	50405200	NA,AT	NA,A	NA,1	NA,-inf	NA,inf	NA,1.81368	0.000541554	0.000541569
2	chr12:51168873:C:T	51168873	NA,T	NA,C	NA,1	NA,inf	NA,inf	NA,1.44439	0.000539405	0.000539415
2	chr12:51174476:G:A	51174476	NA,A	NA,G	NA,1	NA,inf	NA,inf	NA,1.44258	0.000538837	0.000538847
2	chr12:50040316:C:G	50040316	G,G	C,C	1,1	-inf,inf	inf,inf	0.964965,2.65632	0.000537109	0.000537134
2	chr12:50760334:C:T	50760334	NA,T	NA,C	NA,1	NA,inf	NA,inf	NA,1.51821	0.000536334	0.000536343
2	chr12:51539354:T:C	51539354	NA,C	NA,T	NA,1	NA,-inf	NA,inf	NA,1.68657	0.000536095	0.00053611
2	chr12:51589120:A:T	51589120	NA,T	NA,A	NA,1	NA,inf	NA,inf	NA,1.59186	0.000531724	0.000531737
2	chr12:50049803:C:T	50049803	NA,T	NA,C	NA,1	NA,inf	NA,inf	NA,2.27897	0.000524781	0.000524806
2	chr12:50681090:T:A	50681090	A,A	T,T	1,1	-inf,-inf	inf,inf	5.84549,0.250363	0.000522974	0.000525708
2	chr12:50670281:A:G	50670281	G,G	A,A	1,1	-inf,-inf	inf,inf	5.87042,0.425509	0.000522944	0.000526655
2	chr12:50254884:A:G	50254884	NA,G	NA,A	NA,1	NA,-inf	NA,inf	NA,1.85903	0.000520444	0.000520456
2	chr12:51348542:A:G	51348542	G,NA	A,NA	1,NA	-inf,NA	inf,NA	2.32442,NA	0.000517276	0.000517321
2	chr12:50498955:C:T	50498955	NA,T	NA,C	NA,1	NA,-inf	NA,inf	NA,1.73857	0.000516791	0.000516801
2	chr12:50267666:C:T	50267666	NA,T	NA,C	NA,1	NA,-inf	NA,inf	NA,1.85124	0.000513606	0.000513618
2	chr12:50443467:A:G	50443467	NA,G	NA,A	NA,1	NA,-inf	NA,inf	NA,1.78349	0.000513229	0.000513242
2	chr12:50219712:G:A	50219712	NA,A	NA,G	NA,1	NA,-inf	NA,inf	NA,1.76805	0.000512046	0.000512059
2	chr12:51469653:C:G	51469653	NA,G	NA,C	NA,1	NA,inf	NA,inf	NA,1.44398	0.000509186	0.000509194
2	chr12:50120310:C:T	50120310	NA,T	NA,C	NA,1	NA,-inf	NA,inf	NA,1.78348	0.000508685	0.000508697
2	chr12:51282644:G:A	51282644	NA,A	NA,G	NA,1	NA,inf	NA,inf	NA,1.47223	0.000507336	0.000507345
2	chr12:50260445:A:T	50260445	NA,T	NA,A	NA,1	NA,-inf	NA,inf	NA,1.8398	0.000504184	0.000504196
2	chr12:50270454:AG:A	50270454	NA,A	NA,AG	NA,1	NA,-inf	NA,inf	NA,1.8398	0.000503908	0.00050392
2	chr12:50316546:T:C	50316546	C,C	T,T	1,1	-inf,inf	inf,inf	3.5189,1.81638	0.000502158	0.00050225
2	chr12:50247174:C:T	50247174	NA,T	NA,C	NA,1	NA,-inf	NA,inf	NA,1.83531	0.000500523	0.000500535
2	chr12:50279739:C:T	50279739	NA,T	NA,C	NA,1	NA,-inf	NA,inf	NA,1.83289	0.000498402	0.000498413
2	chr12:50258796:C:T	50258796	NA,T	NA,C	NA,1	NA,-inf	NA,inf	NA,1.82781	0.000494347	0.000494359
2	chr12:50135531:C:T	50135531	T,T	C,C	1,1	-inf,inf	inf,inf	1.34667,2.38831	0.000487526	0.000487534
2	chr12:50263495:T:C	50263495	NA,C	NA,T	NA,1	NA,-inf	NA,inf	NA,1.81914	0.000487348	0.00048736
2	chr12:51509831:A:T	51509831	NA,T	NA,A	NA,1	NA,inf	NA,inf	NA,1.53718	0.000484089	0.0004841
2	chr12:50219646:A:C	50219646	NA,C	NA,A	NA,1	NA,-inf	NA,inf	NA,1.81272	0.000481141	0.000481153
2	chr12:50220779:C:CT	50220779	NA,CT	NA,C	NA,1	NA,-inf	NA,inf	NA,1.81205	0.000480706	0.000480718
2	chr12:51351083:C:T	51351083	T,T	C,C	1,1	-inf,inf	inf,inf	0.846983,1.81599	0.000479914	0.000479921
2	chr12:50242791:A:G	50242791	NA,G	NA,A	NA,1	NA,-inf	NA,inf	NA,1.80928	0.000478197	0.000478208
2	chr12:50135953:G:A	50135953	A,A	G,G	1,1	-inf,inf	inf,inf	1.30123,2.40241	0.000476809	0.000476817
2	chr12:50756137:C:A	50756137	NA,A	NA,C	NA,1	NA,inf	NA,inf	NA,1.45689	0.000473013	0.000473021
2	chr12:50764933:A:G	50764933	NA,G	NA,A	NA,1	NA,-inf	NA,inf	NA,1.637	0.000467951	0.000467965
2	chr12:50254979:T:C	50254979	NA,C	NA,T	NA,1	NA,-inf	NA,inf	NA,1.79516	0.000466457	0.000466469
2	chr12:50802167:G:A	50802167	NA,A	NA,G	NA,1	NA,-inf	NA,inf	NA,1.64953	0.000466229	0.000466243
2	chr12:50148617:C:T	50148617	NA,T	NA,C	NA,1	NA,-inf	NA,inf	NA,1.73291	0.000466077	0.000466087
2	chr12:50244776:G:T	50244776	NA,T	NA,G	NA,1	NA,-inf	NA,inf	NA,1.79267	0.000465766	0.000465777
2	chr12:51329943:A:G	51329943	G,G	A,A	1,1	-inf,inf	inf,inf	1.07726,1.58242	0.000462671	0.000462679
2	chr12:50268907:C:T	50268907	NA,T	NA,C	NA,1	NA,-inf	NA,inf	NA,1.78923	0.000462605	0.000462616
2	chr12:50666175:G:A	50666175	NA,A	NA,G	NA,1	NA,-inf	NA,inf	NA,1.67142	0.000461512	0.000461522
2	chr12:51495856:C:T	51495856	NA,T	NA,C	NA,1	NA,inf	NA,inf	NA,1.50897	0.000460348	0.000460358
2	chr12:50246421:C:T	50246421	NA,T	NA,C	NA,1	NA,-inf	NA,inf	NA,1.73358	0.000460122	0.000460132
2	chr12:50550189:G:A	50550189	NA,A	NA,G	NA,1	NA,inf	NA,inf	NA,1.42362	0.000459592	0.0004596
2	chr12:50225446:T:C	50225446	NA,C	NA,T	NA,1	NA,-inf	NA,inf	NA,1.78181	0.000456603	0.000456613
2	chr12:50226711:C:T	50226711	NA,T	NA,C	NA,1	NA,-inf	NA,inf	NA,1.77964	0.000454909	0.00045492
2	chr12:50750010:C:G	50750010	NA,G	NA,C	NA,1	NA,-inf	NA,inf	NA,1.7501	0.000454779	0.000454793
2	chr12:51593034:G:A	51593034	NA,A	NA,G	NA,1	NA,-inf	NA,inf	NA,1.52847	0.000453336	0.000453347
2	chr12:50208792:G:A	50208792	NA,A	NA,G	NA,1	NA,-inf	NA,inf	NA,1.76675	0.000445299	0.000445309
2	chr12:50132004:C:T	50132004	T,T	C,C	1,1	-inf,inf	inf,inf	1.40782,2.24116	0.000444435	0.000444442
2	chr12:51480889:G:A	51480889	NA,A	NA,G	NA,1	NA,inf	NA,inf	NA,1.37322	0.00044396	0.000443967
2	chr12:50242472:C:T	50242472	NA,T	NA,C	NA,1	NA,-inf	NA,inf	NA,1.76381	0.000443247	0.000443258
2	chr12:50766315:CTAAGAT:C	50766315	NA,C	NA,CTAAGAT	NA,1	NA,inf	NA,inf	NA,1.42241	0.000442583	0.00044259
2	chr12:50215418:G:A	50215418	NA,A	NA,G	NA,1	NA,-inf	NA,inf	NA,1.75705	0.000437445	0.000437456
2	chr12:50504945:G:A	50504945	A,A	G,G	1,1	-inf,-inf	inf,inf	5.52904,0.215734	0.000436692	0.000438084
2	chr12:51075838:CAGG:C	51075838	NA,C	NA,CAGG	NA,1	NA,-inf	NA,inf	NA,1.64738	0.000435888	0.000435899
2	chr12:51262644:A:G	51262644	NA,G	NA,A	NA,1	NA,inf	NA,inf	NA,1.31288	0.000433767	0.000433774
2	chr12:51431212:C:T	51431212	NA,T	NA,C	NA,1	NA,inf	NA,inf	NA,1.47466	0.000433712	0.000433722
2	chr12:50208695:T:C	50208695	NA,C	NA,T	NA,1	NA,-inf	NA,inf	NA,1.75092	0.000433492	0.000433503
2	chr12:50581113:C:T	50581113	NA,T	NA,C	NA,1	NA,inf	NA,inf	NA,1.27911	0.000433069	0.000433075
2	chr12:51590888:C:T	51590888	NA,T	NA,C	NA,1	NA,-inf	NA,inf	NA,1.50196	0.000431599	0.00043161
2	chr12:51471153:G:C	51471153	NA,C	NA,G	NA,1	NA,inf	NA,inf	NA,1.35653	0.000430213	0.00043022
2	chr12:50818010:T:C	50818010	NA,C	NA,T	NA,1	NA,-inf	NA,inf	NA,1.71988	0.00042908	0.000429094
2	chr12:51447877:C:T	51447877	NA,T	NA,C	NA,1	NA,inf	NA,inf	NA,1.35365	0.000427788	0.000427795
2	chr12:51716959:C:G	51716959	NA,G	NA,C	NA,1	NA,inf	NA,inf	NA,1.41438	0.000427451	0.000427458
2	chr12:50271139:C:T	50271139	NA,T	NA,C	NA,1	NA,-inf	NA,inf	NA,1.73958	0.00042554	0.00042555
2	chr12:50252971:G:A	50252971	A,A	G,G	1,1	-inf,inf	inf,inf	3.49355,1.66823	0.000424601	0.000424678
2	chr12:50421375:G:A	50421375	NA,A	NA,G	NA,1	NA,-inf	NA,inf	NA,1.66755	0.000423145	0.000423156
2	chr12:50427062:T:C	50427062	NA,C	NA,T	NA,1	NA,-inf	NA,inf	NA,1.76279	0.000421549	0.000421562
2	chr12:51428141:A:G	51428141	NA,G	NA,A	NA,1	NA,inf	NA,inf	NA,1.46002	0.00042118	0.00042119
2	chr12:51346849:T:A	51346849	A,NA	T,NA	1,NA	inf,NA	inf,NA	1.90157,NA	0.000419009	0.000419025
2	chr12:50263949:C:G	50263949	G,G	C,C	1,1	-inf,inf	inf,inf	3.45343,1.67588	0.000416914	0.000416987
2	chr12:51471255:A:G	51471255	NA,G	NA,A	NA,1	NA,inf	NA,inf	NA,1.45454	0.000416584	0.000416594
2	chr12:50198645:C:T	50198645	NA,T	NA,C	NA,1	NA,-inf	NA,inf	NA,1.72866	0.000416582	0.000416592
2	chr12:51447966:G:A	51447966	NA,A	NA,G	NA,1	NA,inf	NA,inf	NA,1.45258	0.00041515	0.000415159
2	chr12:51478154:A:G	51478154	NA,G	NA,A	NA,1	NA,inf	NA,inf	NA,1.33803	0.000414298	0.000414304
2	chr12:50141207:C:T	50141207	T,T	C,C	1,1	-inf,inf	inf,inf	1.22071,2.35166	0.000410589	0.000410596
2	chr12:50385186:G:A	50385186	A,A	G,G	1,1	-inf,-inf	inf,inf	0.0304334,2.06781	0.000410258	0.00041026
2	chr12:50790846:G:T	50790846	NA,T	NA,G	NA,1	NA,inf	NA,inf	NA,3.31374	0.000408321	0.000408566
2	chr12:51470957:T:C	51470957	NA,C	NA,T	NA,1	NA,inf	NA,inf	NA,1.32923	0.000408235	0.000408242
2	chr12:50233567:C:T	50233567	NA,T	NA,C	NA,1	NA,inf	NA,inf	NA,1.33578	0.000408181	0.000408189
2	chr12:51419921:G:A	51419921	NA,A	NA,G	NA,1	NA,-inf	NA,inf	NA,1.49597	0.00040656	0.00040657
2	chr12:50796355:C:T	50796355	NA,T	NA,C	NA,1	NA,-inf	NA,inf	NA,1.68595	0.000405345	0.000405357
2	chr12:50218067:A:G	50218067	NA,G	NA,A	NA,1	NA,-inf	NA,inf	NA,1.61891	0.000404245	0.000404255
2	chr12:50218066:A:G	50218066	NA,G	NA,A	NA,1	NA,-inf	NA,inf	NA,1.61726	0.00040378	0.000403791
2	chr12:51261376:T:C	51261376	NA,C	NA,T	NA,1	NA,inf	NA,inf	NA,1.27597	0.000403722	0.000403729
2	chr12:51262698:T:C	51262698	NA,C	NA,T	NA,1	NA,inf	NA,inf	NA,1.27549	0.000403389	0.000403395
2	chr12:51307894:G:A	51307894	NA,A	NA,G	NA,1	NA,inf	NA,inf	NA,1.28741	0.000401246	0.000401254
2	chr12:50284851:G:C	50284851	C,C	G,G	1,1	-inf,inf	inf,inf	3.48616,1.64212	0.000401078	0.000401151
2	chr12:51452023:G:A	51452023	NA,A	NA,G	NA,1	NA,inf	NA,inf	NA,1.43178	0.000399543	0.000399552
2	chr12:51469759:C:T	51469759	NA,T	NA,C	NA,1	NA,inf	NA,inf	NA,1.3141	0.000398481	0.000398488
2	chr12:51432294:C:T	51432294	NA,T	NA,C	NA,1	NA,inf	NA,inf	NA,1.42899	0.000398203	0.000398212
2	chr12:51462538:A:G	51462538	NA,G	NA,A	NA,1	NA,inf	NA,inf	NA,1.42959	0.000398201	0.00039821
2	chr12:50582257:T:A	50582257	NA,A	NA,T	NA,1	NA,inf	NA,inf	NA,1.34768	0.000397801	0.000397808
2	chr12:50628050:A:G	50628050	NA,G	NA,A	NA,1	NA,-inf	NA,inf	NA,1.56322	0.000396071	0.000396082
2	chr12:50759794:G:A	50759794	A,A	G,G	1,1	-inf,-inf	inf,inf	6.97132,0.387872	0.000395223	0.000431144
2	chr12:51435326:T:C	51435326	NA,C	NA,T	NA,1	NA,inf	NA,inf	NA,1.42476	0.000394887	0.000394896
2	chr12:50272163:G:T	50272163	T,T	G,G	1,1	-inf,inf	inf,inf	3.5042,1.62788	0.000394047	0.000394121
2	chr12:50757741:G:A	50757741	A,A	G,G	1,1	-inf,-inf	inf,inf	6.96391,0.5193	0.000393558	0.000438653
2	chr12:51518702:A:G	51518702	NA,G	NA,A	NA,1	NA,inf	NA,inf	NA,1.41758	0.000392362	0.00039237
2	chr12:51437353:A:G	51437353	NA,G	NA,A	NA,1	NA,inf	NA,inf	NA,1.42026	0.000391644	0.000391652
2	chr12:50967628:A:G	50967628	NA,G	NA,A	NA,1	NA,inf	NA,inf	NA,1.95514	0.000391406	0.000391426
2	chr12:51021110:A:G	51021110	NA,G	NA,A	NA,1	NA,-inf	NA,inf	NA,1.5362	0.000390608	0.000390617
2	chr12:50809182:T:C	50809182	NA,C	NA,T	NA,1	NA,-inf	NA,inf	NA,1.66157	0.000388416	0.000388428
2	chr12:50497152:T:C	50497152	NA,C	NA,T	NA,1	NA,-inf	NA,inf	NA,1.55567	0.000388077	0.000388088
2	chr12:51479784:A:G	51479784	NA,G	NA,A	NA,1	NA,inf	NA,inf	NA,1.41544	0.000387947	0.000387955
2	chr12:51459260:C:T	51459260	NA,T	NA,C	NA,1	NA,inf	NA,inf	NA,1.30079	0.000386411	0.000386417
2	chr12:50830403:T:A	50830403	NA,A	NA,T	NA,1	NA,-inf	NA,inf	NA,1.63934	0.000384705	0.000384714
2	chr12:50040219:G:A	50040219	NA,A	NA,G	NA,1	NA,-inf	NA,inf	NA,1.51355	0.000383404	0.000383411
2	chr12:51595551:G:T	51595551	NA,T	NA,G	NA,1	NA,inf	NA,inf	NA,1.39514	0.000382384	0.000382391
2	chr12:50608486:C:T	50608486	NA,T	NA,C	NA,1	NA,inf	NA,inf	NA,1.27362	0.000381972	0.000381979
2	chr12:50030676:G:A	50030676	NA,A	NA,G	NA,1	NA,inf	NA,inf	NA,1.97674	0.000381071	0.000381088
2	chr12:51145479:T:C	51145479	NA,C	NA,T	NA,1	NA,inf	NA,inf	NA,1.29277	0.000381039	0.000381047
2	chr12:51494977:C:T	51494977	NA,T	NA,C	NA,1	NA,inf	NA,inf	NA,1.29255	0.000380672	0.000380678
2	chr12:50781313:C:T	50781313	NA,T	NA,C	NA,1	NA,inf	NA,inf	NA,3.25165	0.000379441	0.000379659
2	chr12:51623255:C:T	51623255	NA,T	NA,C	NA,1	NA,inf	NA,inf	NA,1.35108	0.000378881	0.000378889
2	chr12:51318535:T:C	51318535	C,C	T,T	1,1	-inf,inf	inf,inf	1.31322,1.18717	0.000378646	0.000378652
2	chr12:51429459:C:T	51429459	NA,T	NA,C	NA,1	NA,inf	NA,inf	NA,1.39929	0.000377505	0.000377513
2	chr12:51216624:G:T	51216624	T,T	G,G	1,1	inf,inf	inf,inf	1.11076,0.984973	0.000375807	0.00037581
2	chr12:50790265:C:T	50790265	NA,T	NA,C	NA,1	NA,inf	NA,inf	NA,1.16312	0.00037421	0.000374215
2	chr12:51295235:AT:A	51295235	A,A	AT,AT	1,1	-inf,inf	inf,inf	2.0355,0.15484	0.000373058	0.000373064
2	chr12:51770795:G:A	51770795	NA,A	NA,G	NA,1	NA,inf	NA,inf	NA,1.3501	0.000371856	0.000371864
2	chr12:51339506:G:A	51339506	NA,A	NA,G	NA,1	NA,-inf	NA,inf	NA,1.46591	0.00037018	0.000370189
2	chr12:51455324:G:A	51455324	NA,A	NA,G	NA,1	NA,inf	NA,inf	NA,1.27642	0.000368989	0.000368995
2	chr12:50862956:G:A	50862956	A,NA	G,NA	1,NA	inf,NA	inf,NA	1.15259,NA	0.000365837	0.000365841
2	chr12:50213930:C:A	50213930	NA,A	NA,C	NA,1	NA,-inf	NA,inf	NA,1.5587	0.00036572	0.000365729
2	chr12:50480876:GC:G	50480876	NA,G	NA,GC	NA,1	NA,-inf	NA,inf	NA,1.06374	0.000365616	0.000365619
2	chr12:51101108:C:T	51101108	NA,T	NA,C	NA,1	NA,inf	NA,inf	NA,1.90079	0.000365367	0.000365386
2	chr12:51314435:A:G	51314435	NA,G	NA,A	NA,1	NA,-inf	NA,inf	NA,1.39386	0.000365323	0.000365331
2	chr12:51402512:G:A	51402512	NA,A	NA,G	NA,1	NA,inf	NA,inf	NA,1.36589	0.000364823	0.00036483
2	chr12:50203789:T:C	50203789	NA,C	NA,T	NA,1	NA,-inf	NA,inf	NA,1.56779	0.000364306	0.000364316
2	chr12:51375644:G:A	51375644	A,NA	G,NA	1,NA	inf,NA	inf,NA	2.24371,NA	0.000363965	0.000363995
2	chr12:51333594:T:C	51333594	C,C	T,T	1,1	-inf,inf	inf,inf	1.11408,1.3704	0.000363392	0.000363397
2	chr12:51060252:C:T	51060252	NA,T	NA,C	NA,1	NA,inf	NA,inf	NA,1.31774	0.000363274	0.00036328
2	chr12:51299237:C:T	51299237	T,NA	C,NA	1,NA	inf,NA	inf,NA	1.46134,NA	0.000361947	0.000361954
2	chr12:50306896:T:A	50306896	A,A	T,T	1,1	-inf,inf	inf,inf	2.45564,1.77289	0.000356664	0.00035668
2	chr12:50229390:C:T	50229390	T,T	C,C	1,1	-inf,inf	inf,inf	3.36069,1.62676	0.000356453	0.000356511
2	chr12:50786360:C:T	50786360	T,T	C,C	1,1	-inf,-inf	inf,inf	6.87747,0.409255	0.000354992	0.00038625
2	chr12:50958083:G:T	50958083	NA,T	NA,G	NA,1	NA,inf	NA,inf	NA,1.30656	0.000354088	0.000354094
2	chr12:50905068:G:A	50905068	A,NA	G,NA	1,NA	inf,NA	inf,NA	1.13907,NA	0.000353476	0.000353479
2	chr12:51384771:G:T	51384771	NA,T	NA,G	NA,1	NA,inf	NA,inf	NA,1.27457	0.000352791	0.000352798
2	chr12:50573004:C:T	50573004	NA,T	NA,C	NA,1	NA,-inf	NA,inf	NA,1.52919	0.000352613	0.000352621
2	chr12:50277587:T:C	50277587	C,C	T,T	1,1	-inf,inf	inf,inf	3.47123,1.58269	0.000352544	0.000352611
2	chr12:50797944:G:A	50797944	A,A	G,G	1,1	-inf,-inf	inf,inf	6.87381,0.418175	0.000352238	0.000383821
2	chr12:51492712:G:T	51492712	NA,T	NA,G	NA,1	NA,inf	NA,inf	NA,1.25006	0.000352043	0.000352049
2	chr12:50807966:T:C	50807966	C,C	T,T	1,1	-inf,-inf	inf,inf	6.77405,0.164341	0.000351956	0.000368957
2	chr12:50340155:C:T	50340155	NA,T	NA,C	NA,1	NA,-inf	NA,inf	NA,1.54682	0.000349157	0.000349165
2	chr12:51491346:G:A	51491346	NA,A	NA,G	NA,1	NA,inf	NA,inf	NA,1.24354	0.000348021	0.000348026
2	chr12:50484908:A:G	50484908	NA,G	NA,A	NA,1	NA,-inf	NA,inf	NA,1.57544	0.000347422	0.000347433
2	chr12:51504728:T:G	51504728	NA,G	NA,T	NA,1	NA,inf	NA,inf	NA,1.24243	0.000347104	0.000347109
2	chr12:50229875:G:A	50229875	A,A	G,G	1,1	-inf,inf	inf,inf	3.33675,1.62539	0.000347033	0.000347088
2	chr12:50436129:GTGTGTGTGTGT:G	50436129	NA,G	NA,GTGTGTGTGTGT	NA,1	NA,inf	NA,inf	NA,1.32223	0.000346789	0.000346796
2	chr12:50393252:T:C	50393252	C,C	T,T	1,1	inf,-inf	inf,inf	1.17213,0.201011	0.00034592	0.000345921
2	chr12:51615807:T:A	51615807	NA,A	NA,T	NA,1	NA,inf	NA,inf	NA,1.28878	0.000345201	0.000345207
2	chr12:51025165:G:GA	51025165	NA,GA	NA,G	NA,1	NA,inf	NA,inf	NA,1.79801	0.00034486	0.000344875
2	chr12:50072161:G:A	50072161	NA,A	NA,G	NA,1	NA,-inf	NA,inf	NA,1.14673	0.000344071	0.000344076
2	chr12:50560675:C:T	50560675	NA,T	NA,C	NA,1	NA,-inf	NA,inf	NA,1.51567	0.000342823	0.00034283
2	chr12:50766932:C:T	50766932	T,T	C,C	1,1	-inf,-inf	inf,inf	6.83888,0.509283	0.000341611	0.000376156
2	chr12:50225835:T:C	50225835	C,C	T,T	1,1	-inf,inf	inf,inf	3.30323,1.62521	0.000341226	0.000341279
2	chr12:51131058:G:A	51131058	NA,A	NA,G	NA,1	NA,inf	NA,inf	NA,1.23456	0.000341016	0.000341023
2	chr12:50118849:T:C	50118849	C,C	T,T	1,1	-inf,inf	inf,inf	1.45281,2.11974	0.000339959	0.000339966
2	chr12:51265022:A:G	51265022	NA,G	NA,A	NA,1	NA,inf	NA,inf	NA,1.18605	0.000339453	0.000339459
2	chr12:50692675:TA:T	50692675	NA,T	NA,TA	NA,1	NA,-inf	NA,inf	NA,1.58793	0.00033928	0.00033929
2	chr12:51317267:A:G	51317267	NA,G	NA,A	NA,1	NA,-inf	NA,inf	NA,1.35152	0.000339051	0.000339058
2	chr12:50119736:G:T	50119736	T,T	G,G	1,1	-inf,inf	inf,inf	1.44607,2.12067	0.00033878	0.000338786
2	chr12:50599488:A:G	50599488	G,NA	A,NA	1,NA	-inf,NA	inf,NA	1.92777,NA	0.000337419	0.000337433
2	chr12:50744056:T:C	50744056	NA,C	NA,T	NA,1	NA,inf	NA,inf	NA,1.93736	0.000336109	0.000336124
2	chr12:50794743:G:T	50794743	T,T	G,G	1,1	-inf,-inf	inf,inf	6.8258,0.375839	0.000335404	0.000361968
2	chr12:50119192:G:A	50119192	A,A	G,G	1,1	-inf,inf	inf,inf	1.42207,2.12428	0.000334706	0.000334712
2	chr12:51506704:G:A	51506704	NA,A	NA,G	NA,1	NA,inf	NA,inf	NA,1.33308	0.000334303	0.00033431
2	chr12:50892437:A:G	50892437	G,NA	A,NA	1,NA	inf,NA	inf,NA	1.11314,NA	0.000334082	0.000334085
2	chr12:51265853:T:C	51265853	C,NA	T,NA	1,NA	inf,NA	inf,NA	1.81197,NA	0.00033295	0.000332963
2	chr12:50357307:G:A	50357307	NA,A	NA,G	NA,1	NA,inf	NA,inf	NA,1.63226	0.00033223	0.000332244
2	chr12:51603112:A:G	51603112	NA,G	NA,A	NA,1	NA,inf	NA,inf	NA,1.28173	0.00033159	0.000331597
2	chr12:50778595:ACTT:A	50778595	NA,A	NA,ACTT	NA,1	NA,inf	NA,inf	NA,1.13058	0.000331574	0.000331579
2	chr12:50235829:G:A	50235829	A,A	G,G	1,1	-inf,inf	inf,inf	3.3443,1.59608	0.00033135	0.000331404
2	chr12:51063323:A:G	51063323	NA,G	NA,A	NA,1	NA,inf	NA,inf	NA,1.77918	0.000330401	0.000330416
2	chr12:50793507:C:T	50793507	T,T	C,C	1,1	-inf,-inf	inf,inf	6.81452,0.410411	0.000330157	0.000357799
2	chr12:50700137:C:T	50700137	NA,T	NA,C	NA,1	NA,-inf	NA,inf	NA,1.58195	0.000329648	0.000329658
2	chr12:51014744:T:C	51014744	NA,C	NA,T	NA,1	NA,inf	NA,inf	NA,1.76995	0.000329529	0.000329544
2	chr12:51758797:G:GTTGTGATA	51758797	NA,GTTGTGATA	NA,G	NA,1	NA,inf	NA,inf	NA,1.27641	0.000328054	0.000328059
2	chr12:50211972:A:AC	50211972	AC,AC	A,A	1,1	-inf,inf	inf,inf	3.45068,1.53246	0.000327956	0.000328017
2	chr12:51614403:C:T	51614403	NA,T	NA,C	NA,1	NA,inf	NA,inf	NA,1.27296	0.000327494	0.000327501
2	chr12:51043190:C:G	51043190	NA,G	NA,C	NA,1	NA,inf	NA,inf	NA,1.15087	0.000327197	0.000327203
2	chr12:51349164:G:T	51349164	T,T	G,G	1,1	-inf,inf	inf,inf	1.0112,1.44523	0.000326402	0.000326407
2	chr12:50242581:A:G	50242581	G,G	A,A	1,1	-inf,inf	inf,inf	3.38936,1.54873	0.00032599	0.000326046
2	chr12:50072302:A:G	50072302	G,G	A,A	1,1	-inf,-inf	inf,inf	1.22881,0.660734	0.000325041	0.000325043
2	chr12:50300163:C:T	50300163	NA,T	NA,C	NA,1	NA,-inf	NA,inf	NA,1.5023	0.000323908	0.000323916
2	chr12:50205436:A:G	50205436	G,G	A,A	1,1	-inf,inf	inf,inf	3.42519,1.53642	0.000323857	0.000323916
2	chr12:51090735:T:C	51090735	NA,C	NA,T	NA,1	NA,inf	NA,inf	NA,1.7581	0.000322456	0.00032247
2	chr12:50494043:A:G	50494043	NA,G	NA,A	NA,1	NA,inf	NA,inf	NA,2.48141	0.000322346	0.000322386
2	chr12:50208158:G:T	50208158	T,T	G,G	1,1	-inf,inf	inf,inf	3.428,1.53644	0.00032117	0.000321228
2	chr12:50790794:A:G	50790794	G,G	A,A	1,1	-inf,-inf	inf,inf	6.7818,0.490898	0.000320808	0.000350723
2	chr12:51542808:T:G	51542808	NA,G	NA,T	NA,1	NA,-inf	NA,inf	NA,1.36946	0.000319763	0.000319771
2	chr12:50771027:A:G	50771027	G,G	A,A	1,1	-inf,-inf	inf,inf	6.79271,0.457378	0.000319492	0.000347885
2	chr12:50760875:T:TTC	50760875	TTC,TTC	T,T	1,1	-inf,-inf	inf,inf	6.7905,0.44838	0.00031875	0.00034698
2	chr12:51138491:G:T	51138491	NA,T	NA,G	NA,1	NA,inf	NA,inf	NA,1.19799	0.000317248	0.000317255
2	chr12:50201480:A:T	50201480	T,T	A,A	1,1	-inf,inf	inf,inf	3.38719,1.53639	0.000314193	0.000314248
2	chr12:50512733:C:T	50512733	NA,T	NA,C	NA,1	NA,-inf	NA,inf	NA,1.46238	0.000313611	0.000313618
2	chr12:50908922:C:T	50908922	NA,T	NA,C	NA,1	NA,inf	NA,inf	NA,1.07651	0.000313598	0.000313603
2	chr12:50438223:G:A	50438223	NA,A	NA,G	NA,1	NA,inf	NA,inf	NA,1.26848	0.000313539	0.000313545
2	chr12:51276418:A:G	51276418	G,G	A,A	1,1	-inf,inf	inf,inf	1.55425,0.786583	0.000312549	0.000312553
2	chr12:50819982:T:C	50819982	C,C	T,T	1,1	-inf,-inf	inf,inf	6.64358,0.948691	0.000312492	0.000361271
2	chr12:50203357:C:T	50203357	NA,T	NA,C	NA,1	NA,-inf	NA,inf	NA,1.46959	0.000310695	0.000310702
2	chr12:51384217:G:C	51384217	C,C	G,G	1,1	inf,-inf	inf,inf	1.09093,1.39414	0.000310194	0.0003102
2	chr12:50807824:T:G	50807824	G,G	T,T	1,1	-inf,-inf	inf,inf	6.79639,0.527791	0.000309772	0.000340744
2	chr12:51758507:G:A	51758507	NA,A	NA,G	NA,1	NA,inf	NA,inf	NA,1.24404	0.00030962	0.000309627
2	chr12:51100966:G:A	51100966	NA,A	NA,G	NA,1	NA,inf	NA,inf	NA,1.18334	0.000308556	0.000308563
2	chr12:51330502:T:C	51330502	C,C	T,T	1,1	-inf,inf	inf,inf	1.02363,1.38387	0.000307835	0.000307839
2	chr12:50825918:G:A	50825918	A,A	G,G	1,1	-inf,-inf	inf,inf	6.72811,0.348474	0.000307416	0.000328203
2	chr12:50788587:A:T	50788587	NA,T	NA,A	NA,1	NA,-inf	NA,inf	NA,1.49367	0.000307159	0.000307166
2	chr12:50778697:C:T	50778697	T,T	C,C	1,1	-inf,-inf	inf,inf	6.74408,0.515159	0.000305587	0.00033455
2	chr12:50776087:C:T	50776087	NA,T	NA,C	NA,1	NA,inf	NA,inf	NA,1.07902	0.000305128	0.000305132
2	chr12:51040074:T:C	51040074	NA,C	NA,T	NA,1	NA,inf	NA,inf	NA,1.17497	0.000302655	0.000302661
2	chr12:51326263:G:A	51326263	A,NA	G,NA	1,NA	inf,NA	inf,NA	1.365,NA	0.000301957	0.000301963
2	chr12:51222567:A:G	51222567	NA,G	NA,A	NA,1	NA,-inf	NA,inf	NA,1.36568	0.000301545	0.000301553
2	chr12:51265854:G:A	51265854	A,NA	G,NA	1,NA	inf,NA	inf,NA	1.75596,NA	0.000301125	0.000301136
2	chr12:50028598:G:A	50028598	A,NA	G,NA	1,NA	-inf,NA	inf,NA	1.97595,NA	0.000300542	0.000300556
2	chr12:51331852:A:G	51331852	G,G	A,A	1,1	-inf,inf	inf,inf	1.00223,1.3941	0.000300056	0.00030006
2	chr12:51307507:A:G	51307507	G,G	A,A	1,1	-inf,inf	inf,inf	1.62375,0.612436	0.000299425	0.000299429
2	chr12:51197400:C:G	51197400	NA,G	NA,C	NA,1	NA,-inf	NA,inf	NA,1.40269	0.000298884	0.000298893
2	chr12:50700087:T:C	50700087	NA,C	NA,T	NA,1	NA,-inf	NA,inf	NA,1.51725	0.000298811	0.00029882
2	chr12:50817909:A:G	50817909	G,G	A,A	1,1	-inf,-inf	inf,inf	6.72279,0.367248	0.000298494	0.000319566
2	chr12:50767709:CT:C	50767709	NA,C	NA,CT	NA,1	NA,-inf	NA,inf	NA,1.47168	0.000298419	0.000298425
2	chr12:51759978:A:G	51759978	NA,G	NA,A	NA,1	NA,inf	NA,inf	NA,1.22436	0.00029839	0.000298397
2	chr12:51734509:A:G	51734509	G,NA	A,NA	1,NA	inf,NA	inf,NA	1.66649,NA	0.00029831	0.00029832
2	chr12:51327875:C:A	51327875	A,NA	C,NA	1,NA	-inf,NA	inf,NA	1.37272,NA	0.000297205	0.000297211
2	chr12:50267972:G:A	50267972	A,A	G,G	1,1	inf,-inf	inf,inf	0.998552,0.570856	0.000296873	0.000296874
2	chr12:50359570:A:G	50359570	NA,G	NA,A	NA,1	NA,inf	NA,inf	NA,1.55958	0.000294756	0.000294768
2	chr12:51066114:G:A	51066114	NA,A	NA,G	NA,1	NA,inf	NA,inf	NA,1.16021	0.000294185	0.000294191
2	chr12:50811980:C:T	50811980	T,T	C,C	1,1	-inf,-inf	inf,inf	6.64532,0.839296	0.000293709	0.000333665
2	chr12:50728622:C:T	50728622	NA,T	NA,C	NA,1	NA,inf	NA,inf	NA,1.19011	0.000293411	0.000293416
2	chr12:51389641:G:A	51389641	NA,A	NA,G	NA,1	NA,inf	NA,inf	NA,1.16517	0.000293133	0.000293138
2	chr12:50595918:A:C	50595918	NA,C	NA,A	NA,1	NA,-inf	NA,inf	NA,1.41935	0.000292541	0.000292548
2	chr12:51063937:G:C	51063937	NA,C	NA,G	NA,1	NA,inf	NA,inf	NA,1.13825	0.000291768	0.000291774
2	chr12:50800721:A:G	50800721	NA,G	NA,A	NA,1	NA,inf	NA,inf	NA,1.05129	0.000289049	0.000289053
2	chr12:50804355:A:C	50804355	NA,C	NA,A	NA,1	NA,inf	NA,inf	NA,1.05129	0.000289049	0.000289053
2	chr12:50680187:C:T	50680187	NA,T	NA,C	NA,1	NA,-inf	NA,inf	NA,1.50488	0.000289005	0.000289013
2	chr12:50212077:A:C	50212077	NA,C	NA,A	NA,1	NA,-inf	NA,inf	NA,0.734117	0.000288722	0.000288725
2	chr12:51726125:TATTC:T	51726125	NA,T	NA,TATTC	NA,1	NA,-inf	NA,inf	NA,1.31949	0.000288652	0.000288659
2	chr12:50759443:T:C	50759443	C,NA	T,NA	1,NA	inf,NA	inf,NA	0.849268,NA	0.00028839	0.000288392
2	chr12:50517172:G:A	50517172	NA,A	NA,G	NA,1	NA,-inf	NA,inf	NA,1.41183	0.000288088	0.000288095
2	chr12:51054563:A:G	51054563	NA,G	NA,A	NA,1	NA,inf	NA,inf	NA,1.14752	0.000287536	0.000287542
2	chr12:51234971:A:T	51234971	NA,T	NA,A	NA,1	NA,inf	NA,inf	NA,1.15722	0.000287464	0.00028747
2	chr12:50691602:T:C	50691602	NA,C	NA,T	NA,1	NA,-inf	NA,inf	NA,1.4097	0.000287333	0.00028734
2	chr12:51331847:A:G	51331847	NA,G	NA,A	NA,1	NA,inf	NA,inf	NA,1.16786	0.000286839	0.000286845
2	chr12:50528534:C:T	50528534	NA,T	NA,C	NA,1	NA,inf	NA,inf	NA,1.11322	0.000286471	0.000286477
2	chr12:51255234:C:T	51255234	T,NA	C,NA	1,NA	inf,NA	inf,NA	1.72942,NA	0.000285443	0.000285455
2	chr12:50792015:G:A	50792015	NA,A	NA,G	NA,1	NA,-inf	NA,inf	NA,1.44989	0.000285356	0.000285363
2	chr12:50783176:G:A	50783176	NA,A	NA,G	NA,1	NA,-inf	NA,inf	NA,1.44958	0.000285222	0.000285228
2	chr12:50763898:C:T	50763898	NA,T	NA,C	NA,1	NA,-inf	NA,inf	NA,1.45241	0.000284927	0.000284934
2	chr12:51516867:T:C	51516867	C,NA	T,NA	1,NA	-inf,NA	inf,NA	1.35053,NA	0.000284751	0.000284757
2	chr12:50627176:C:T	50627176	NA,T	NA,C	NA,1	NA,-inf	NA,inf	NA,1.40392	0.000284401	0.000284407
2	chr12:50608102:T:C	50608102	NA,C	NA,T	NA,1	NA,-inf	NA,inf	NA,1.40322	0.000284249	0.000284256
2	chr12:50620141:C:G	50620141	NA,G	NA,C	NA,1	NA,-inf	NA,inf	NA,1.40258	0.000283622	0.000283628
2	chr12:50509833:G:A	50509833	NA,A	NA,G	NA,1	NA,-inf	NA,inf	NA,1.4025	0.000283619	0.000283625
2	chr12:50819604:C:T	50819604	NA,T	NA,C	NA,1	NA,-inf	NA,inf	NA,1.44564	0.000283142	0.000283149
2	chr12:50608971:A:G	50608971	NA,G	NA,A	NA,1	NA,-inf	NA,inf	NA,1.40058	0.000282981	0.000282987
2	chr12:50777307:A:G	50777307	G,G	A,A	1,1	-inf,-inf	inf,inf	6.67388,0.510402	0.000282392	0.000307381
2	chr12:50118834:T:C	50118834	NA,C	NA,T	NA,1	NA,inf	NA,inf	NA,1.11466	0.000282347	0.000282352
2	chr12:50351632:G:C	50351632	NA,C	NA,G	NA,1	NA,-inf	NA,inf	NA,1.41683	0.000280495	0.000280502
2	chr12:50684929:TA:T	50684929	NA,T	NA,TA	NA,1	NA,-inf	NA,inf	NA,1.39476	0.000280332	0.000280338
2	chr12:51601819:G:GC	51601819	NA,GC	NA,G	NA,1	NA,-inf	NA,inf	NA,1.2418	0.000279685	0.000279692
2	chr12:50774986:C:T	50774986	NA,T	NA,C	NA,1	NA,-inf	NA,inf	NA,1.43728	0.000279179	0.000279185
2	chr12:50823107:T:C	50823107	C,C	T,T	1,1	-inf,-inf	inf,inf	6.68467,1.12033	0.000277719	0.000343787
2	chr12:50775335:G:T	50775335	NA,T	NA,G	NA,1	NA,-inf	NA,inf	NA,1.43348	0.000277456	0.000277462
2	chr12:50708311:A:G	50708311	NA,G	NA,A	NA,1	NA,-inf	NA,inf	NA,1.38842	0.00027742	0.000277426
2	chr12:50745484:G:A	50745484	NA,A	NA,G	NA,1	NA,-inf	NA,inf	NA,1.38842	0.00027742	0.000277426
2	chr12:50676871:A:T	50676871	NA,T	NA,A	NA,1	NA,-inf	NA,inf	NA,1.38842	0.00027742	0.000277426
2	chr12:50504343:A:G	50504343	NA,G	NA,A	NA,1	NA,inf	NA,inf	NA,1.10395	0.000277181	0.000277187
2	chr12:50654295:A:G	50654295	NA,G	NA,A	NA,1	NA,-inf	NA,inf	NA,1.38732	0.000276745	0.000276751
2	chr12:50357635:T:A	50357635	NA,A	NA,T	NA,1	NA,inf	NA,inf	NA,1.50843	0.000276709	0.00027672
2	chr12:50799230:C:G	50799230	G,G	C,C	1,1	-inf,-inf	inf,inf	6.65303,0.478574	0.000276635	0.000299242
2	chr12:50509381:T:C	50509381	NA,C	NA,T	NA,1	NA,-inf	NA,inf	NA,1.38749	0.000276594	0.0002766
2	chr12:50520740:C:T	50520740	NA,T	NA,C	NA,1	NA,-inf	NA,inf	NA,1.38631	0.000276024	0.00027603
2	chr12:50539019:A:G	50539019	NA,G	NA,A	NA,1	NA,-inf	NA,inf	NA,1.38519	0.000275524	0.00027553
2	chr12:50589800:T:C	50589800	NA,C	NA,T	NA,1	NA,-inf	NA,inf	NA,1.38286	0.000275254	0.00027526
2	chr12:50122045:G:A	50122045	A,A	G,G	1,1	-inf,inf	inf,inf	1.33744,2.05416	0.00027524	0.000275245
2	chr12:50809593:T:C	50809593	C,C	T,T	1,1	-inf,-inf	inf,inf	6.64639,0.438216	0.000274976	0.000296059
2	chr12:50778780:A:G	50778780	NA,G	NA,A	NA,1	NA,-inf	NA,inf	NA,1.42584	0.000274291	0.000274297
2	chr12:50079972:A:G	50079972	NA,G	NA,A	NA,1	NA,-inf	NA,inf	NA,1.17059	0.000274276	0.000274281
2	chr12:50117164:C:A	50117164	A,A	C,C	1,1	-inf,inf	inf,inf	1.40174,2.03099	0.000273504	0.000273509
2	chr12:50679740:G:A	50679740	A,A	G,G	1,1	-inf,inf	inf,inf	5.40574,0.0447435	0.000273389	0.000274274
2	chr12:51328849:G:A	51328849	A,A	G,G	1,1	-inf,inf	inf,inf	1.00861,1.33563	0.000273069	0.000273073
2	chr12:50088012:A:G	50088012	NA,G	NA,A	NA,1	NA,inf	NA,inf	NA,1.15618	0.000273005	0.00027301
2	chr12:50685649:A:G	50685649	NA,G	NA,A	NA,1	NA,-inf	NA,inf	NA,1.37832	0.000272767	0.000272773
2	chr12:50525476:A:G	50525476	NA,G	NA,A	NA,1	NA,-inf	NA,inf	NA,1.37925	0.000272715	0.000272721
2	chr12:51546740:A:C	51546740	NA,C	NA,A	NA,1	NA,-inf	NA,inf	NA,1.27278	0.000271983	0.00027199
2	chr12:50895120:C:T	50895120	NA,T	NA,C	NA,1	NA,inf	NA,inf	NA,1.00387	0.000271764	0.000271769
2	chr12:50780190:A:G	50780190	NA,G	NA,A	NA,1	NA,-inf	NA,inf	NA,1.41707	0.000270589	0.000270596
2	chr12:50087084:C:G	50087084	NA,G	NA,C	NA,1	NA,inf	NA,inf	NA,1.15052	0.000269929	0.000269935
2	chr12:51343778:T:C	51343778	C,C	T,T	1,1	-inf,inf	inf,inf	1.05182,1.28242	0.000269627	0.000269631
2	chr12:50817992:A:AT	50817992	AT,AT	A,A	1,1	-inf,-inf	inf,inf	6.52834,1.35389	0.000269522	0.000343014
2	chr12:50772020:G:A	50772020	NA,A	NA,G	NA,1	NA,-inf	NA,inf	NA,1.40572	0.000265621	0.000265627
2	chr12:50904561:T:C	50904561	NA,C	NA,T	NA,1	NA,inf	NA,inf	NA,0.991407	0.000265202	0.000265207
2	chr12:50795461:T:A	50795461	NA,A	NA,T	NA,1	NA,-inf	NA,inf	NA,1.39847	0.000264824	0.00026483
2	chr12:50811155:T:C	50811155	C,C	T,T	1,1	-inf,-inf	inf,inf	6.56613,1.23657	0.000264499	0.000328554
2	chr12:50933915:C:T	50933915	NA,T	NA,C	NA,1	NA,-inf	NA,inf	NA,0.829046	0.000264307	0.00026431
2	chr12:51113091:TGG:T	51113091	NA,T	NA,TGG	NA,1	NA,inf	NA,inf	NA,1.10071	0.000263919	0.000263924
2	chr12:51113232:C:A	51113232	NA,A	NA,C	NA,1	NA,inf	NA,inf	NA,1.09937	0.000263258	0.000263263
2	chr12:50761063:T:C	50761063	NA,C	NA,T	NA,1	NA,-inf	NA,inf	NA,1.42504	0.00026281	0.000262818
2	chr12:51329814:A:AG	51329814	AG,AG	A,A	1,1	-inf,inf	inf,inf	1.00608,1.31594	0.000262803	0.000262806
2	chr12:51105044:T:C	51105044	NA,C	NA,T	NA,1	NA,inf	NA,inf	NA,1.09774	0.000262469	0.000262475
2	chr12:50362125:G:A	50362125	NA,A	NA,G	NA,1	NA,inf	NA,inf	NA,1.47605	0.000262446	0.000262457
2	chr12:50543377:CT:C	50543377	NA,C	NA,CT	NA,1	NA,-inf	NA,inf	NA,1.35299	0.000261422	0.000261428
2	chr12:51468874:C:G	51468874	NA,G	NA,C	NA,1	NA,inf	NA,inf	NA,1.15031	0.000261302	0.000261307
2	chr12:50014282:G:C	50014282	C,C	G,G	1,1	-inf,inf	inf,inf	0.624722,2.35241	0.000261237	0.000261246
2	chr12:50522818:A:C	50522818	NA,C	NA,A	NA,1	NA,-inf	NA,inf	NA,1.35029	0.000260279	0.000260285
2	chr12:50070471:G:A	50070471	NA,A	NA,G	NA,1	NA,-inf	NA,inf	NA,1.06184	0.000259746	0.00025975
2	chr12:51078814:C:T	51078814	NA,T	NA,C	NA,1	NA,inf	NA,inf	NA,1.09502	0.000259669	0.000259675
2	chr12:51202034:A:AT	51202034	NA,AT	NA,A	NA,1	NA,inf	NA,inf	NA,1.06554	0.000258605	0.00025861
2	chr12:51683293:C:T	51683293	NA,T	NA,C	NA,1	NA,-inf	NA,inf	NA,1.22068	0.000257063	0.000257069
2	chr12:50326397:C:T	50326397	NA,T	NA,C	NA,1	NA,inf	NA,inf	NA,1.09994	0.000256951	0.000256956
2	chr12:51420646:A:G	51420646	NA,G	NA,A	NA,1	NA,inf	NA,inf	NA,1.14124	0.000256539	0.000256544
2	chr12:50073125:A:G	50073125	NA,G	NA,A	NA,1	NA,-inf	NA,inf	NA,1.15068	0.000256298	0.000256303
2	chr12:50582159:T:G	50582159	NA,G	NA,T	NA,1	NA,inf	NA,inf	NA,1.05438	0.000255329	0.000255333
2	chr12:50198830:A:T	50198830	T,T	A,A	1,1	-inf,inf	inf,inf	3.37979,1.43843	0.000255304	0.000255352
2	chr12:51099143:G:A	51099143	A,NA	G,NA	1,NA	-inf,NA	inf,NA	1.41815,NA	0.000253559	0.000253565
2	chr12:51427822:T:C	51427822	NA,C	NA,T	NA,1	NA,inf	NA,inf	NA,1.09339	0.000253056	0.000253062
2	chr12:51159597:C:T	51159597	NA,T	NA,C	NA,1	NA,inf	NA,inf	NA,1.11533	0.000251842	0.000251847
2	chr12:50558143:G:A	50558143	NA,A	NA,G	NA,1	NA,-inf	NA,inf	NA,1.32948	0.000251574	0.00025158
2	chr12:50113656:G:A	50113656	NA,A	NA,G	NA,1	NA,-inf	NA,inf	NA,1.12564	0.000248108	0.000248113
2	chr12:50607173:A:G	50607173	NA,G	NA,A	NA,1	NA,inf	NA,inf	NA,1.0997	0.000247966	0.00024797
2	chr12:51608921:G:A	51608921	NA,A	NA,G	NA,1	NA,inf	NA,inf	NA,1.11866	0.000247583	0.000247588
2	chr12:50417597:G:A	50417597	NA,A	NA,G	NA,1	NA,inf	NA,inf	NA,1.79688	0.000247486	0.000247501
2	chr12:50811933:C:T	50811933	NA,T	NA,C	NA,1	NA,-inf	NA,inf	NA,1.36049	0.000246908	0.000246914
2	chr12:50250710:G:A	50250710	NA,A	NA,G	NA,1	NA,inf	NA,inf	NA,1.43433	0.000246344	0.000246353
2	chr12:51222612:G:A	51222612	A,A	G,G	1,1	inf,inf	inf,inf	1.01517,0.885234	0.000246166	0.000246168
2	chr12:51597438:T:C	51597438	C,NA	T,NA	1,NA	-inf,NA	inf,NA	1.53496,NA	0.000245821	0.00024583
2	chr12:50410952:A:G	50410952	G,NA	A,NA	1,NA	inf,NA	inf,NA	0.959906,NA	0.000244677	0.000244679
2	chr12:51508414:C:T	51508414	NA,T	NA,C	NA,1	NA,inf	NA,inf	NA,1.11363	0.000244453	0.000244458
2	chr12:50202616:T:C	50202616	NA,C	NA,T	NA,1	NA,inf	NA,inf	NA,1.40949	0.000243734	0.000243738
2	chr12:50497288:T:TA	50497288	NA,TA	NA,T	NA,1	NA,-inf	NA,inf	NA,1.31224	0.000243683	0.000243688
2	chr12:50811666:T:C	50811666	NA,C	NA,T	NA,1	NA,-inf	NA,inf	NA,1.35622	0.000243666	0.000243672
2	chr12:50801677:A:G	50801677	NA,G	NA,A	NA,1	NA,-inf	NA,inf	NA,1.34566	0.000243429	0.000243435
2	chr12:50479762:G:T	50479762	T,NA	G,NA	1,NA	inf,NA	inf,NA	0.780562,NA	0.000243216	0.000243218
2	chr12:51051936:T:C	51051936	NA,C	NA,T	NA,1	NA,inf	NA,inf	NA,1.05694	0.000242961	0.000242966
2	chr12:50459907:G:A	50459907	NA,A	NA,G	NA,1	NA,inf	NA,inf	NA,1.78084	0.000241728	0.000241743
2	chr12:51149401:T:C	51149401	NA,C	NA,T	NA,1	NA,inf	NA,inf	NA,1.02763	0.000241565	0.00024157
2	chr12:51354969:G:A	51354969	NA,A	NA,G	NA,1	NA,inf	NA,inf	NA,1.08024	0.000241033	0.000241038
2	chr12:51124813:C:G	51124813	NA,G	NA,C	NA,1	NA,inf	NA,inf	NA,1.04788	0.000240361	0.000240366
2	chr12:51585536:C:T	51585536	NA,T	NA,C	NA,1	NA,-inf	NA,inf	NA,1.17216	0.00024025	0.000240256
2	chr12:50736422:G:T	50736422	NA,T	NA,G	NA,1	NA,inf	NA,inf	NA,1.01949	0.00024024	0.000240244
2	chr12:51314132:T:C	51314132	C,C	T,T	1,1	-inf,inf	inf,inf	1.40019,0.751847	0.000239878	0.000239881
2	chr12:51055566:G:A	51055566	NA,A	NA,G	NA,1	NA,inf	NA,inf	NA,0.989051	0.000239365	0.000239369
2	chr12:50448284:A:G	50448284	NA,G	NA,A	NA,1	NA,inf	NA,inf	NA,1.77315	0.000239101	0.000239116
2	chr12:50476872:G:A	50476872	NA,A	NA,G	NA,1	NA,inf	NA,inf	NA,1.77126	0.000238488	0.000238503
2	chr12:51093288:G:A	51093288	NA,A	NA,G	NA,1	NA,inf	NA,inf	NA,1.08367	0.00023841	0.000238415
2	chr12:51572384:C:T	51572384	NA,T	NA,C	NA,1	NA,-inf	NA,inf	NA,1.17785	0.000238082	0.000238088
2	chr12:50859978:A:G	50859978	G,NA	A,NA	1,NA	inf,NA	inf,NA	0.95773,NA	0.000237198	0.000237201
2	chr12:50398336:G:C	50398336	C,NA	G,NA	1,NA	inf,NA	inf,NA	0.946884,NA	0.000237044	0.000237046
2	chr12:51343736:G:T	51343736	T,T	G,G	1,1	-inf,inf	inf,inf	1.05541,1.19995	0.000236093	0.000236096
2	chr12:50132210:A:G	50132210	NA,G	NA,A	NA,1	NA,-inf	NA,inf	NA,0.64116	0.000236088	0.000236091
2	chr12:51542315:C:T	51542315	T,T	C,C	1,1	inf,-inf	inf,inf	0.08295,2.09465	0.000235921	0.000235926
2	chr12:50132378:G:A	50132378	NA,A	NA,G	NA,1	NA,-inf	NA,inf	NA,1.08844	0.000234805	0.000234809
2	chr12:51350695:A:G	51350695	NA,G	NA,A	NA,1	NA,inf	NA,inf	NA,1.07822	0.00023339	0.000233395
2	chr12:50874166:G:A	50874166	NA,A	NA,G	NA,1	NA,inf	NA,inf	NA,0.938554	0.000233126	0.00023313
2	chr12:50065995:A:G	50065995	G,G	A,A	1,1	-inf,-inf	inf,inf	1.07758,0.688436	0.000232995	0.000232996
2	chr12:50413202:G:A	50413202	NA,A	NA,G	NA,1	NA,inf	NA,inf	NA,1.76901	0.000232898	0.000232912
2	chr12:51602085:C:G	51602085	NA,G	NA,C	NA,1	NA,-inf	NA,inf	NA,1.13495	0.000232205	0.00023221
2	chr12:50440922:C:T	50440922	NA,T	NA,C	NA,1	NA,inf	NA,inf	NA,1.75697	0.000232067	0.000232081
2	chr12:51001147:A:G	51001147	NA,G	NA,A	NA,1	NA,-inf	NA,inf	NA,0.66087	0.000231963	0.000231965
2	chr12:50913278:C:T	50913278	NA,T	NA,C	NA,1	NA,inf	NA,inf	NA,0.913093	0.000231689	0.000231693
2	chr12:50446243:T:A	50446243	NA,A	NA,T	NA,1	NA,inf	NA,inf	NA,1.76875	0.00023119	0.000231204
2	chr12:51543683:G:C	51543683	NA,C	NA,G	NA,1	NA,-inf	NA,inf	NA,1.15958	0.00023095	0.000230956
2	chr12:50412202:CT:C	50412202	NA,C	NA,CT	NA,1	NA,inf	NA,inf	NA,1.74696	0.00023063	0.000230644
2	chr12:50911894:C:T	50911894	NA,T	NA,C	NA,1	NA,inf	NA,inf	NA,0.909828	0.000230552	0.000230556
2	chr12:50429920:G:A	50429920	NA,A	NA,G	NA,1	NA,inf	NA,inf	NA,1.74626	0.000230223	0.000230237
2	chr12:51668333:C:T	51668333	NA,T	NA,C	NA,1	NA,inf	NA,inf	NA,1.07744	0.000229672	0.000229677
2	chr12:50910429:T:A	50910429	NA,A	NA,T	NA,1	NA,inf	NA,inf	NA,0.907035	0.000229216	0.00022922
2	chr12:50937213:G:A	50937213	NA,A	NA,G	NA,1	NA,inf	NA,inf	NA,1.0856	0.000229035	0.00022904
2	chr12:50152363:A:G	50152363	NA,G	NA,A	NA,1	NA,inf	NA,inf	NA,1.70155	0.000228589	0.000228599
2	chr12:50794877:C:T	50794877	NA,T	NA,C	NA,1	NA,-inf	NA,inf	NA,1.3363	0.000228134	0.000228141
2	chr12:50640951:A:G	50640951	G,NA	A,NA	1,NA	inf,NA	inf,NA	0.813534,NA	0.00022732	0.000227322
2	chr12:50828718:C:T	50828718	NA,T	NA,C	NA,1	NA,-inf	NA,inf	NA,1.70254	0.000225057	0.000225071
2	chr12:50802291:C:T	50802291	NA,T	NA,C	NA,1	NA,-inf	NA,inf	NA,1.29665	0.000225	0.000225006
2	chr12:51003279:T:C	51003279	NA,C	NA,T	NA,1	NA,-inf	NA,inf	NA,0.646449	0.000224771	0.000224773
2	chr12:51384767:C:A	51384767	NA,A	NA,C	NA,1	NA,inf	NA,inf	NA,1.03989	0.00022472	0.000224724
2	chr12:50549323:G:A	50549323	NA,A	NA,G	NA,1	NA,inf	NA,inf	NA,1.04401	0.00022458	0.000224584
2	chr12:51001551:T:G	51001551	NA,G	NA,T	NA,1	NA,-inf	NA,inf	NA,0.645699	0.000224119	0.000224122
2	chr12:51280240:A:T	51280240	NA,T	NA,A	NA,1	NA,inf	NA,inf	NA,1.0333	0.00022384	0.000223845
2	chr12:50089663:G:C	50089663	NA,C	NA,G	NA,1	NA,-inf	NA,inf	NA,1.05715	0.000223584	0.000223588
2	chr12:51023452:T:C	51023452	NA,C	NA,T	NA,1	NA,-inf	NA,inf	NA,0.643257	0.000223352	0.000223355
2	chr12:50378564:ATATATATATACACATATGTAAATTG:A	50378564	A,A	ATATATATATACACATATGTAAATTG,ATATATATATACACATATGTAAATTG	1,1	inf,-inf	inf,inf	0.0375527,1.39827	0.000222507	0.000222508
2	chr12:50989640:A:G	50989640	NA,G	NA,A	NA,1	NA,-inf	NA,inf	NA,0.641984	0.000222417	0.000222419
2	chr12:50872340:C:T	50872340	NA,T	NA,C	NA,1	NA,inf	NA,inf	NA,0.912903	0.000221401	0.000221405
2	chr12:50170765:G:T	50170765	NA,T	NA,G	NA,1	NA,-inf	NA,inf	NA,1.27048	0.000220888	0.000220892
2	chr12:50043372:T:A	50043372	NA,A	NA,T	NA,1	NA,-inf	NA,inf	NA,0.927215	0.000220483	0.000220487
2	chr12:51532597:G:A	51532597	NA,A	NA,G	NA,1	NA,-inf	NA,inf	NA,1.10285	0.000220408	0.000220413
2	chr12:50190605:C:A	50190605	NA,A	NA,C	NA,1	NA,-inf	NA,inf	NA,1.26591	0.000220239	0.000220244
2	chr12:51476202:C:T	51476202	NA,T	NA,C	NA,1	NA,-inf	NA,inf	NA,1.13786	0.000219779	0.000219784
2	chr12:51542624:G:A	51542624	NA,A	NA,G	NA,1	NA,-inf	NA,inf	NA,1.11031	0.000219711	0.000219717
2	chr12:51050750:A:G	51050750	NA,G	NA,A	NA,1	NA,-inf	NA,inf	NA,1.23539	0.000219681	0.000219687
2	chr12:51069943:G:A	51069943	NA,A	NA,G	NA,1	NA,-inf	NA,inf	NA,1.17544	0.000219577	0.000219583
2	chr12:50453103:A:T	50453103	NA,T	NA,A	NA,1	NA,inf	NA,inf	NA,1.71323	0.000219452	0.000219465
2	chr12:50388823:C:T	50388823	T,NA	C,NA	1,NA	inf,NA	inf,NA	0.734462,NA	0.000217716	0.000217718
2	chr12:50834569:C:G	50834569	NA,G	NA,C	NA,1	NA,inf	NA,inf	NA,1.01314	0.000217624	0.000217628
2	chr12:51217877:C:A	51217877	NA,A	NA,C	NA,1	NA,inf	NA,inf	NA,0.97572	0.000216242	0.000216246
2	chr12:50199755:T:G	50199755	G,NA	T,NA	1,NA	inf,NA	inf,NA	0.898376,NA	0.000215949	0.000215951
2	chr12:50620208:C:T	50620208	T,NA	C,NA	1,NA	inf,NA	inf,NA	0.7896,NA	0.000215154	0.000215157
2	chr12:51607177:G:A	51607177	NA,A	NA,G	NA,1	NA,-inf	NA,inf	NA,1.09241	0.000215035	0.00021504
2	chr12:51260582:G:A	51260582	NA,A	NA,G	NA,1	NA,inf	NA,inf	NA,0.97205	0.000214513	0.000214517
2	chr12:51472169:C:T	51472169	NA,T	NA,C	NA,1	NA,-inf	NA,inf	NA,1.12385	0.000214474	0.000214479
2	chr12:51571096:G:A	51571096	NA,A	NA,G	NA,1	NA,inf	NA,inf	NA,1.0486	0.000214065	0.00021407
2	chr12:50633021:CT:C	50633021	NA,C	NA,CT	NA,1	NA,-inf	NA,inf	NA,1.3033	0.000213742	0.000213748
2	chr12:51516205:G:A	51516205	NA,A	NA,G	NA,1	NA,inf	NA,inf	NA,1.08817	0.000213179	0.000213184
2	chr12:51239637:G:A	51239637	NA,A	NA,G	NA,1	NA,inf	NA,inf	NA,0.985873	0.000212521	0.000212525
2	chr12:50841935:C:T	50841935	NA,T	NA,C	NA,1	NA,-inf	NA,inf	NA,1.80349	0.000211246	0.000211263
2	chr12:50527790:A:G	50527790	NA,G	NA,A	NA,1	NA,-inf	NA,inf	NA,1.29759	0.000211035	0.000211041
2	chr12:50115239:G:A	50115239	NA,A	NA,G	NA,1	NA,-inf	NA,inf	NA,1.03291	0.000210817	0.000210821
2	chr12:50439460:TG:T	50439460	NA,T	NA,TG	NA,1	NA,inf	NA,inf	NA,1.68432	0.000210614	0.000210626
2	chr12:51186676:T:C	51186676	NA,C	NA,T	NA,1	NA,inf	NA,inf	NA,1.25817	0.000209594	0.000209601
2	chr12:50617913:G:C	50617913	NA,C	NA,G	NA,1	NA,-inf	NA,inf	NA,1.29815	0.000208991	0.000208997
2	chr12:50529547:A:G	50529547	NA,G	NA,A	NA,1	NA,-inf	NA,inf	NA,1.2995	0.000208956	0.000208962
2	chr12:50123299:A:G	50123299	NA,G	NA,A	NA,1	NA,-inf	NA,inf	NA,1.02519	0.000208834	0.000208837
2	chr12:50739102:G:A	50739102	NA,A	NA,G	NA,1	NA,inf	NA,inf	NA,0.909259	0.000208592	0.000208595
2	chr12:50237098:A:G	50237098	NA,G	NA,A	NA,1	NA,-inf	NA,inf	NA,1.19601	0.000208288	0.000208294
2	chr12:50234159:G:A	50234159	NA,A	NA,G	NA,1	NA,inf	NA,inf	NA,1.30906	0.000208109	0.000208113
2	chr12:50698236:A:G	50698236	NA,G	NA,A	NA,1	NA,-inf	NA,inf	NA,1.29572	0.000208046	0.000208052
2	chr12:51492523:C:T	51492523	NA,T	NA,C	NA,1	NA,inf	NA,inf	NA,1.07929	0.000206689	0.000206694
2	chr12:50222892:G:C	50222892	C,NA	G,NA	1,NA	inf,NA	inf,NA	0.87864,NA	0.000206664	0.000206666
2	chr12:50520299:G:A	50520299	NA,A	NA,G	NA,1	NA,-inf	NA,inf	NA,1.29062	0.000206162	0.000206167
2	chr12:51407268:C:T	51407268	NA,T	NA,C	NA,1	NA,-inf	NA,inf	NA,1.11867	0.00020574	0.000205746
2	chr12:50167754:C:T	50167754	NA,T	NA,C	NA,1	NA,inf	NA,inf	NA,0.96206	0.000205728	0.000205732
2	chr12:51479530:T:TA	51479530	NA,TA	NA,T	NA,1	NA,inf	NA,inf	NA,1.07508	0.00020519	0.000205195
2	chr12:51262580:G:A	51262580	NA,A	NA,G	NA,1	NA,inf	NA,inf	NA,0.945672	0.000204035	0.000204039
2	chr12:51674629:C:G	51674629	NA,G	NA,C	NA,1	NA,-inf	NA,inf	NA,1.08135	0.000202406	0.000202411
2	chr12:50839824:G:A	50839824	NA,A	NA,G	NA,1	NA,-inf	NA,inf	NA,1.77452	0.000202326	0.000202342
2	chr12:50382908:A:G	50382908	G,G	A,A	1,1	-inf,-inf	inf,inf	0.0296613,1.55387	0.000202242	0.000202242
2	chr12:51154555:G:A	51154555	NA,A	NA,G	NA,1	NA,inf	NA,inf	NA,0.99323	0.000202101	0.000202105
2	chr12:50475735:T:C	50475735	NA,C	NA,T	NA,1	NA,inf	NA,inf	NA,1.65171	0.000201988	0.000201999
2	chr12:50427300:AAGTTATGTAAAT:A	50427300	NA,A	NA,AAGTTATGTAAAT	NA,1	NA,inf	NA,inf	NA,1.65364	0.000201871	0.000201883
2	chr12:50425423:G:A	50425423	NA,A	NA,G	NA,1	NA,-inf	NA,inf	NA,1.1786	0.000201576	0.000201581
2	chr12:51403330:G:A	51403330	NA,A	NA,G	NA,1	NA,-inf	NA,inf	NA,1.1058	0.000201399	0.000201404
2	chr12:50746558:C:T	50746558	NA,T	NA,C	NA,1	NA,inf	NA,inf	NA,0.888068	0.000200523	0.000200526
2	chr12:51515055:C:T	51515055	NA,T	NA,C	NA,1	NA,-inf	NA,inf	NA,1.10587	0.000200425	0.00020043
2	chr12:50539674:G:T	50539674	NA,T	NA,G	NA,1	NA,inf	NA,inf	NA,0.889694	0.000200249	0.000200253
2	chr12:50064947:C:A	50064947	NA,A	NA,C	NA,1	NA,-inf	NA,inf	NA,1.0039	0.00019994	0.000199943
2	chr12:50591060:A:G	50591060	NA,G	NA,A	NA,1	NA,-inf	NA,inf	NA,1.27009	0.00019957	0.000199576
2	chr12:50968698:C:T	50968698	NA,T	NA,C	NA,1	NA,inf	NA,inf	NA,1.31426	0.000199287	0.000199293
2	chr12:50528229:T:G	50528229	NA,G	NA,T	NA,1	NA,-inf	NA,inf	NA,1.27021	0.000199189	0.000199195
2	chr12:51440440:C:T	51440440	NA,T	NA,C	NA,1	NA,-inf	NA,inf	NA,1.07843	0.000198814	0.000198819
2	chr12:51757230:G:A	51757230	NA,A	NA,G	NA,1	NA,inf	NA,inf	NA,0.996467	0.000198515	0.000198519
2	chr12:50174769:C:T	50174769	NA,T	NA,C	NA,1	NA,-inf	NA,inf	NA,1.69919	0.000198293	0.000198301
2	chr12:50783845:C:T	50783845	T,NA	C,NA	1,NA	inf,NA	inf,NA	0.868279,NA	0.000198168	0.00019817
2	chr12:50564317:G:A	50564317	NA,A	NA,G	NA,1	NA,inf	NA,inf	NA,0.851293	0.000197834	0.000197838
2	chr12:51306134:T:C	51306134	C,C	T,T	1,1	-inf,inf	inf,inf	1.35058,0.716069	0.000197797	0.0001978
2	chr12:51478071:C:T	51478071	NA,T	NA,C	NA,1	NA,-inf	NA,inf	NA,1.07507	0.000197726	0.00019773
2	chr12:51548818:A:G	51548818	NA,G	NA,A	NA,1	NA,-inf	NA,inf	NA,1.07021	0.000197622	0.000197626
2	chr12:50574460:G:A	50574460	NA,A	NA,G	NA,1	NA,-inf	NA,inf	NA,1.26351	0.000197508	0.000197514
2	chr12:51209406:G:A	51209406	NA,A	NA,G	NA,1	NA,inf	NA,inf	NA,0.905185	0.000196624	0.000196628
2	chr12:50435768:T:A	50435768	NA,A	NA,T	NA,1	NA,inf	NA,inf	NA,1.64075	0.000196539	0.00019655
2	chr12:50985658:A:G	50985658	NA,G	NA,A	NA,1	NA,-inf	NA,inf	NA,1.14342	0.000196188	0.000196193
2	chr12:51019465:C:G	51019465	NA,G	NA,C	NA,1	NA,-inf	NA,inf	NA,1.14314	0.000196088	0.000196093
2	chr12:50690396:T:A	50690396	NA,A	NA,T	NA,1	NA,inf	NA,inf	NA,0.874676	0.000195974	0.000195977
2	chr12:50323062:G:A	50323062	NA,A	NA,G	NA,1	NA,inf	NA,inf	NA,1.0101	0.000195659	0.000195662
2	chr12:51170296:A:G	51170296	NA,G	NA,A	NA,1	NA,inf	NA,inf	NA,0.920234	0.000195632	0.000195636
2	chr12:51344922:T:C	51344922	C,C	T,T	1,1	-inf,inf	inf,inf	1.72672,0.397195	0.00019558	0.000195583
2	chr12:50639451:T:C	50639451	NA,C	NA,T	NA,1	NA,-inf	NA,inf	NA,1.25611	0.000195437	0.000195443
2	chr12:50829786:T:C	50829786	NA,C	NA,T	NA,1	NA,inf	NA,inf	NA,0.954258	0.000195062	0.000195065
2	chr12:50982687:T:C	50982687	NA,C	NA,T	NA,1	NA,-inf	NA,inf	NA,0.579418	0.000194526	0.000194528
2	chr12:50923919:G:A	50923919	NA,A	NA,G	NA,1	NA,inf	NA,inf	NA,0.809447	0.000193381	0.000193384
2	chr12:50182533:G:C	50182533	C,C	G,G	1,1	-inf,inf	inf,inf	5.73976,0.734917	0.000193242	0.000199896
2	chr12:51537242:CA:C	51537242	NA,C	NA,CA	NA,1	NA,-inf	NA,inf	NA,1.06556	0.000193126	0.000193131
2	chr12:51513896:C:A	51513896	NA,A	NA,C	NA,1	NA,inf	NA,inf	NA,1.03134	0.000193028	0.000193033
2	chr12:50652318:A:G	50652318	NA,G	NA,A	NA,1	NA,inf	NA,inf	NA,0.823084	0.00019281	0.000192813
2	chr12:51598806:C:T	51598806	NA,T	NA,C	NA,1	NA,inf	NA,inf	NA,0.954876	0.00019272	0.000192724
2	chr12:50015217:A:G	50015217	G,G	A,A	1,1	-inf,inf	inf,inf	0.707955,2.24638	0.000192492	0.000192499
2	chr12:51502865:GTC:G	51502865	NA,G	NA,GTC	NA,1	NA,inf	NA,inf	NA,1.02716	0.000192171	0.000192175
2	chr12:51225410:C:T	51225410	NA,T	NA,C	NA,1	NA,inf	NA,inf	NA,0.85843	0.000192147	0.00019215
2	chr12:50195503:G:A	50195503	NA,A	NA,G	NA,1	NA,-inf	NA,inf	NA,1.10209	0.000192025	0.00019203
2	chr12:51513643:T:C	51513643	NA,C	NA,T	NA,1	NA,inf	NA,inf	NA,1.02838	0.000191837	0.000191842
2	chr12:50089221:C:T	50089221	NA,T	NA,C	NA,1	NA,-inf	NA,inf	NA,0.873626	0.000191801	0.000191804
2	chr12:50098230:A:T	50098230	NA,T	NA,A	NA,1	NA,-inf	NA,inf	NA,1.16322	0.000191299	0.000191304
2	chr12:50042591:C:T	50042591	T,T	C,C	1,1	-inf,inf	inf,inf	0.784687,1.95156	0.000191182	0.000191187
2	chr12:50789528:C:T	50789528	T,T	C,C	1,1	-inf,-inf	inf,inf	6.3377,0.409023	0.000191053	0.000201771
2	chr12:50510663:G:T	50510663	NA,T	NA,G	NA,1	NA,inf	NA,inf	NA,0.461015	0.000190867	0.000190869
2	chr12:50060697:C:T	50060697	NA,T	NA,C	NA,1	NA,-inf	NA,inf	NA,1.21304	0.000190653	0.000190658
2	chr12:51053257:T:A	51053257	NA,A	NA,T	NA,1	NA,-inf	NA,inf	NA,1.09638	0.000190618	0.000190623
2	chr12:51483985:G:A	51483985	NA,A	NA,G	NA,1	NA,inf	NA,inf	NA,1.02106	0.00019048	0.000190485
2	chr12:50063351:G:A	50063351	A,NA	G,NA	1,NA	-inf,NA	inf,NA	1.82071,NA	0.000190455	0.000190464
2	chr12:50395642:G:A	50395642	NA,A	NA,G	NA,1	NA,-inf	NA,inf	NA,1.18028	0.000189636	0.000189641
2	chr12:50549923:T:G	50549923	NA,G	NA,T	NA,1	NA,inf	NA,inf	NA,0.859279	0.000189546	0.00018955
2	chr12:50091666:A:T	50091666	NA,T	NA,A	NA,1	NA,-inf	NA,inf	NA,0.867081	0.000189543	0.000189547
2	chr12:51218829:T:C	51218829	NA,C	NA,T	NA,1	NA,inf	NA,inf	NA,0.892337	0.00018927	0.000189274
2	chr12:51159756:G:A	51159756	NA,A	NA,G	NA,1	NA,inf	NA,inf	NA,0.97964	0.00018926	0.000189265
2	chr12:50069178:G:A	50069178	NA,A	NA,G	NA,1	NA,-inf	NA,inf	NA,1.20903	0.000189189	0.000189194
2	chr12:50534594:C:T	50534594	NA,T	NA,C	NA,1	NA,inf	NA,inf	NA,0.857587	0.000188919	0.000188922
2	chr12:50495382:C:T	50495382	NA,T	NA,C	NA,1	NA,-inf	NA,inf	NA,1.23524	0.00018876	0.000188765
2	chr12:50057959:G:C	50057959	C,C	G,G	1,1	-inf,-inf	inf,inf	1.11366,0.296288	0.000188551	0.000188552
2	chr12:51646605:A:G	51646605	NA,G	NA,A	NA,1	NA,-inf	NA,inf	NA,1.03575	0.000188296	0.000188301
2	chr12:51538840:G:A	51538840	NA,A	NA,G	NA,1	NA,inf	NA,inf	NA,0.945303	0.000187556	0.000187559
2	chr12:50077459:C:T	50077459	NA,T	NA,C	NA,1	NA,-inf	NA,inf	NA,0.865617	0.000187381	0.000187384
2	chr12:51358836:A:G	51358836	G,G	A,A	1,1	-inf,inf	inf,inf	1.45839,0.256783	0.000186644	0.000186646
2	chr12:51483883:C:T	51483883	NA,T	NA,C	NA,1	NA,inf	NA,inf	NA,1.01098	0.000186641	0.000186646
2	chr12:50723446:A:G	50723446	G,G	A,A	1,1	-inf,-inf	inf,inf	3.88713,0.504173	0.000186299	0.000186435
2	chr12:51403861:C:A	51403861	NA,A	NA,C	NA,1	NA,-inf	NA,inf	NA,1.05932	0.000186262	0.000186267
2	chr12:50713620:G:C	50713620	NA,C	NA,G	NA,1	NA,inf	NA,inf	NA,0.845469	0.000186242	0.000186245
2	chr12:50615002:T:A	50615002	NA,A	NA,T	NA,1	NA,inf	NA,inf	NA,0.847056	0.000186156	0.000186159
2	chr12:51292590:G:A	51292590	NA,A	NA,G	NA,1	NA,-inf	NA,inf	NA,1.07141	0.000186007	0.000186012
2	chr12:50924973:G:A	50924973	NA,A	NA,G	NA,1	NA,inf	NA,inf	NA,0.790526	0.000185995	0.000185998
2	chr12:51482848:A:C	51482848	NA,C	NA,A	NA,1	NA,-inf	NA,inf	NA,1.03771	0.000185552	0.000185557
2	chr12:51601726:CTT:C	51601726	NA,C	NA,CTT	NA,1	NA,inf	NA,inf	NA,0.944968	0.000185421	0.000185424
2	chr12:51228912:G:A	51228912	NA,A	NA,G	NA,1	NA,inf	NA,inf	NA,0.90784	0.000185271	0.000185274
2	chr12:50368178:G:A	50368178	A,NA	G,NA	1,NA	-inf,NA	inf,NA	1.67359,NA	0.000185138	0.00018515
2	chr12:51344257:C:T	51344257	NA,T	NA,C	NA,1	NA,inf	NA,inf	NA,0.895846	0.000184876	0.00018488
2	chr12:51089826:G:A	51089826	NA,A	NA,G	NA,1	NA,inf	NA,inf	NA,0.857923	0.000184747	0.000184751
2	chr12:51337938:G:A	51337938	NA,A	NA,G	NA,1	NA,-inf	NA,inf	NA,1.03908	0.00018463	0.000184634
2	chr12:50084376:AAAATCTGAGG:A	50084376	NA,A	NA,AAAATCTGAGG	NA,1	NA,-inf	NA,inf	NA,0.852839	0.000184585	0.000184588
2	chr12:51232594:TA:T	51232594	NA,T	NA,TA	NA,1	NA,inf	NA,inf	NA,0.905461	0.000184483	0.000184487
2	chr12:51117460:T:G	51117460	NA,G	NA,T	NA,1	NA,-inf	NA,inf	NA,1.18276	0.000184072	0.000184077
2	chr12:50175593:A:AT	50175593	NA,AT	NA,A	NA,1	NA,-inf	NA,inf	NA,1.63839	0.000184065	0.000184072
2	chr12:50481470:A:G	50481470	NA,G	NA,A	NA,1	NA,-inf	NA,inf	NA,1.25175	0.000183924	0.000183928
2	chr12:50781490:G:A	50781490	NA,A	NA,G	NA,1	NA,inf	NA,inf	NA,0.808563	0.000183148	0.000183151
2	chr12:50858376:G:A	50858376	A,NA	G,NA	1,NA	-inf,NA	inf,NA	1.64011,NA	0.000183145	0.000183153
2	chr12:51502773:C:T	51502773	T,NA	C,NA	1,NA	-inf,NA	inf,NA	1.31074,NA	0.000183128	0.000183134
2	chr12:50602008:T:A	50602008	NA,A	NA,T	NA,1	NA,inf	NA,inf	NA,0.840385	0.000183108	0.000183111
2	chr12:51554672:A:G	51554672	NA,G	NA,A	NA,1	NA,-inf	NA,inf	NA,0.979335	0.000182874	0.000182878
2	chr12:50369642:C:T	50369642	NA,T	NA,C	NA,1	NA,inf	NA,inf	NA,0.970011	0.000182758	0.000182761
2	chr12:51209018:A:C	51209018	NA,C	NA,A	NA,1	NA,inf	NA,inf	NA,0.789514	0.000182595	0.000182599
2	chr12:50437973:C:T	50437973	NA,T	NA,C	NA,1	NA,inf	NA,inf	NA,1.58552	0.000182477	0.000182487
2	chr12:50026048:T:C	50026048	NA,C	NA,T	NA,1	NA,-inf	NA,inf	NA,0.971153	0.000181927	0.00018193
2	chr12:50104692:A:G	50104692	NA,G	NA,A	NA,1	NA,-inf	NA,inf	NA,1.18505	0.000181628	0.000181632
2	chr12:50603511:G:A	50603511	NA,A	NA,G	NA,1	NA,inf	NA,inf	NA,0.835695	0.000181581	0.000181584
2	chr12:50024319:A:C	50024319	NA,C	NA,A	NA,1	NA,inf	NA,inf	NA,0.890384	0.000181408	0.000181411
2	chr12:51236087:C:T	51236087	NA,T	NA,C	NA,1	NA,inf	NA,inf	NA,0.886279	0.000181246	0.000181249
2	chr12:50951007:T:C	50951007	NA,C	NA,T	NA,1	NA,inf	NA,inf	NA,0.791857	0.000181216	0.000181219
2	chr12:50679916:T:C	50679916	NA,C	NA,T	NA,1	NA,inf	NA,inf	NA,0.836394	0.000180925	0.000180928
2	chr12:50057045:C:T	50057045	T,T	C,C	1,1	-inf,-inf	inf,inf	1.04429,0.395523	0.000180568	0.000180569
2	chr12:51099987:A:T	51099987	NA,T	NA,A	NA,1	NA,inf	NA,inf	NA,1.3464	0.000180459	0.000180465
2	chr12:50551119:A:G	50551119	NA,G	NA,A	NA,1	NA,-inf	NA,inf	NA,1.20241	0.000180438	0.000180443
2	chr12:50033694:C:G	50033694	NA,G	NA,C	NA,1	NA,-inf	NA,inf	NA,1.12913	0.000180249	0.000180254
2	chr12:50597404:G:A	50597404	NA,A	NA,G	NA,1	NA,inf	NA,inf	NA,0.831215	0.000180121	0.000180124
2	chr12:50629411:G:A	50629411	NA,A	NA,G	NA,1	NA,inf	NA,inf	NA,0.828888	0.00018002	0.000180023
2	chr12:50594356:A:G	50594356	NA,G	NA,A	NA,1	NA,inf	NA,inf	NA,0.830603	0.000179912	0.000179915
2	chr12:50026709:A:G	50026709	NA,G	NA,A	NA,1	NA,-inf	NA,inf	NA,0.96398	0.000179848	0.000179852
2	chr12:51115412:G:A	51115412	NA,A	NA,G	NA,1	NA,-inf	NA,inf	NA,1.14983	0.000179031	0.000179036
2	chr12:51487598:A:G	51487598	NA,G	NA,A	NA,1	NA,inf	NA,inf	NA,0.983715	0.000179026	0.00017903
2	chr12:50319935:G:A	50319935	NA,A	NA,G	NA,1	NA,inf	NA,inf	NA,0.965056	0.00017892	0.000178924
2	chr12:50477232:C:T	50477232	NA,T	NA,C	NA,1	NA,inf	NA,inf	NA,1.56713	0.000178008	0.000178018
2	chr12:51534052:T:C	51534052	C,NA	T,NA	1,NA	inf,NA	inf,NA	1.30839,NA	0.000177949	0.000177954
2	chr12:50105281:C:T	50105281	NA,T	NA,C	NA,1	NA,-inf	NA,inf	NA,1.16036	0.000177719	0.000177723
2	chr12:51489006:T:G	51489006	NA,G	NA,T	NA,1	NA,inf	NA,inf	NA,0.979	0.000177476	0.00017748
2	chr12:50817755:A:C	50817755	NA,C	NA,A	NA,1	NA,inf	NA,inf	NA,0.885869	0.000177116	0.000177119
2	chr12:51502354:G:T	51502354	NA,T	NA,G	NA,1	NA,inf	NA,inf	NA,0.977411	0.000176937	0.000176941
2	chr12:50923291:T:A	50923291	NA,A	NA,T	NA,1	NA,-inf	NA,inf	NA,1.06628	0.000176846	0.000176851
2	chr12:51490858:A:G	51490858	NA,G	NA,A	NA,1	NA,inf	NA,inf	NA,0.976909	0.000176845	0.000176849
2	chr12:50650491:C:G	50650491	NA,G	NA,C	NA,1	NA,inf	NA,inf	NA,0.818585	0.00017683	0.000176833
2	chr12:51509896:G:A	51509896	NA,A	NA,G	NA,1	NA,inf	NA,inf	NA,0.972121	0.000175296	0.0001753
2	chr12:51611714:G:A	51611714	A,NA	G,NA	1,NA	-inf,NA	inf,NA	1.13299,NA	0.000174865	0.000174869
2	chr12:51292420:T:C	51292420	C,C	T,T	1,1	inf,inf	inf,inf	1.44754,0.779027	0.000174853	0.000174857
2	chr12:50421967:G:A	50421967	NA,A	NA,G	NA,1	NA,inf	NA,inf	NA,1.56059	0.000174758	0.000174768
2	chr12:51503852:T:C	51503852	NA,C	NA,T	NA,1	NA,inf	NA,inf	NA,0.97022	0.000174746	0.00017475
2	chr12:50451865:G:A	50451865	NA,A	NA,G	NA,1	NA,inf	NA,inf	NA,1.5494	0.000174719	0.000174729
2	chr12:50918674:G:A	50918674	A,NA	G,NA	1,NA	-inf,NA	inf,NA	1.52738,NA	0.000174674	0.000174682
2	chr12:51192900:G:A	51192900	NA,A	NA,G	NA,1	NA,-inf	NA,inf	NA,0.895428	0.000174281	0.000174284
2	chr12:50799654:G:A	50799654	NA,A	NA,G	NA,1	NA,inf	NA,inf	NA,0.782608	0.000174261	0.000174264
2	chr12:50163022:C:T	50163022	T,NA	C,NA	1,NA	inf,NA	inf,NA	0.665588,NA	0.000173838	0.00017384
2	chr12:51070458:T:C	51070458	NA,C	NA,T	NA,1	NA,inf	NA,inf	NA,1.06675	0.000173817	0.000173822
2	chr12:51543802:T:A	51543802	NA,A	NA,T	NA,1	NA,-inf	NA,inf	NA,0.994042	0.000173773	0.000173777
2	chr12:51231537:T:C	51231537	NA,C	NA,T	NA,1	NA,inf	NA,inf	NA,0.872051	0.000173666	0.000173669
2	chr12:50038557:T:A	50038557	NA,A	NA,T	NA,1	NA,-inf	NA,inf	NA,1.09458	0.000173497	0.000173501
2	chr12:50777732:G:A	50777732	NA,A	NA,G	NA,1	NA,inf	NA,inf	NA,0.780353	0.000173388	0.000173391
2	chr12:50027364:C:T	50027364	NA,T	NA,C	NA,1	NA,-inf	NA,inf	NA,0.941775	0.000173023	0.000173026
2	chr12:51543737:C:T	51543737	NA,T	NA,C	NA,1	NA,-inf	NA,inf	NA,0.991421	0.000172864	0.000172868
2	chr12:50448389:GT:G	50448389	NA,G	NA,GT	NA,1	NA,inf	NA,inf	NA,1.5443	0.000172489	0.000172499
2	chr12:50894702:G:T	50894702	NA,T	NA,G	NA,1	NA,inf	NA,inf	NA,1.55109	0.000172192	0.000172201
2	chr12:50501768:G:A	50501768	NA,A	NA,G	NA,1	NA,-inf	NA,inf	NA,1.17046	0.000172117	0.000172122
2	chr12:50471626:C:T	50471626	T,T	C,C	1,1	-inf,inf	inf,inf	0.0354291,1.84372	0.000171478	0.000171479
2	chr12:51484117:G:GGGA	51484117	NA,GGGA	NA,G	NA,1	NA,inf	NA,inf	NA,0.959266	0.00017138	0.000171385
2	chr12:50576130:C:T	50576130	NA,T	NA,C	NA,1	NA,inf	NA,inf	NA,0.803044	0.000170901	0.000170904
2	chr12:50021128:A:G	50021128	NA,G	NA,A	NA,1	NA,-inf	NA,inf	NA,0.935271	0.000170769	0.000170772
2	chr12:50377925:T:G	50377925	NA,G	NA,T	NA,1	NA,inf	NA,inf	NA,0.933388	0.000170767	0.00017077
2	chr12:50829044:C:T	50829044	NA,T	NA,C	NA,1	NA,-inf	NA,inf	NA,1.42183	0.000170655	0.000170662
2	chr12:50021150:A:AT	50021150	NA,AT	NA,A	NA,1	NA,-inf	NA,inf	NA,0.934745	0.000170628	0.000170632
2	chr12:51641974:C:T	51641974	NA,T	NA,C	NA,1	NA,-inf	NA,inf	NA,0.977064	0.000170505	0.000170509
2	chr12:50633095:T:G	50633095	G,G	T,T	1,1	-inf,-inf	inf,inf	3.91302,0.347429	0.00016976	0.000169872
2	chr12:50427768:G:T	50427768	T,NA	G,NA	1,NA	inf,NA	inf,NA	0.721897,NA	0.000169746	0.000169748
2	chr12:51391400:A:G	51391400	NA,G	NA,A	NA,1	NA,-inf	NA,inf	NA,1.00472	0.000169579	0.000169583
2	chr12:51348872:G:A	51348872	NA,A	NA,G	NA,1	NA,inf	NA,inf	NA,0.811753	0.000169449	0.000169453
2	chr12:51661618:G:A	51661618	NA,A	NA,G	NA,1	NA,-inf	NA,inf	NA,0.972277	0.000169152	0.000169156
2	chr12:51344324:C:G	51344324	NA,G	NA,C	NA,1	NA,inf	NA,inf	NA,0.843976	0.000168335	0.000168338
2	chr12:51250982:C:T	51250982	T,T	C,C	1,1	-inf,inf	inf,inf	1.71372,0.458071	0.000168194	0.000168198
2	chr12:51618379:T:C	51618379	NA,C	NA,T	NA,1	NA,-inf	NA,inf	NA,0.916046	0.000168104	0.000168108
2	chr12:51656115:T:A	51656115	NA,A	NA,T	NA,1	NA,-inf	NA,inf	NA,0.968372	0.00016807	0.000168074
2	chr12:50484728:T:C	50484728	NA,C	NA,T	NA,1	NA,-inf	NA,inf	NA,0.660806	0.000167703	0.000167705
2	chr12:50113396:C:T	50113396	T,T	C,C	1,1	-inf,inf	inf,inf	2.30761,1.10405	0.00016706	0.000167067
2	chr12:50562746:A:G	50562746	NA,G	NA,A	NA,1	NA,-inf	NA,inf	NA,1.15399	0.00016703	0.000167034
2	chr12:51461846:C:T	51461846	NA,T	NA,C	NA,1	NA,inf	NA,inf	NA,0.952204	0.000166723	0.000166727
2	chr12:51202882:T:TA	51202882	NA,TA	NA,T	NA,1	NA,-inf	NA,inf	NA,0.715328	0.000166411	0.000166414
2	chr12:50425814:CAT:C	50425814	C,NA	CAT,NA	1,NA	inf,NA	inf,NA	0.712672,NA	0.000166212	0.000166214
2	chr12:51560272:C:T	51560272	T,NA	C,NA	1,NA	inf,NA	inf,NA	1.14034,NA	0.000165969	0.000165973
2	chr12:50091869:C:T	50091869	NA,T	NA,C	NA,1	NA,-inf	NA,inf	NA,0.794242	0.000165862	0.000165864
2	chr12:50764871:G:T	50764871	NA,T	NA,G	NA,1	NA,inf	NA,inf	NA,0.753234	0.000165275	0.000165278
2	chr12:50332182:T:C	50332182	C,C	T,T	1,1	-inf,inf	inf,inf	3.92599,0.793438	0.000165201	0.000165268
2	chr12:50023650:T:C	50023650	NA,C	NA,T	NA,1	NA,-inf	NA,inf	NA,0.915533	0.00016504	0.000165043
2	chr12:51538713:C:T	51538713	NA,T	NA,C	NA,1	NA,-inf	NA,inf	NA,0.945023	0.000165015	0.000165019
2	chr12:51644417:A:G	51644417	NA,G	NA,A	NA,1	NA,-inf	NA,inf	NA,0.953995	0.000164657	0.000164661
2	chr12:51502584:G:C	51502584	NA,C	NA,G	NA,1	NA,inf	NA,inf	NA,0.93386	0.000163955	0.000163959
2	chr12:51536011:A:G	51536011	NA,G	NA,A	NA,1	NA,-inf	NA,inf	NA,0.97513	0.000163792	0.000163796
2	chr12:51608603:T:A	51608603	NA,A	NA,T	NA,1	NA,inf	NA,inf	NA,0.878782	0.000163282	0.000163285
2	chr12:50375086:G:A	50375086	A,A	G,G	1,1	-inf,-inf	inf,inf	0.148304,1.38346	0.000162713	0.000162714
2	chr12:50370183:A:G	50370183	NA,G	NA,A	NA,1	NA,inf	NA,inf	NA,1.18812	0.000162646	0.000162652
2	chr12:51283552:ATCC:A	51283552	NA,A	NA,ATCC	NA,1	NA,inf	NA,inf	NA,0.814419	0.000162559	0.000162562
2	chr12:50603551:C:T	50603551	NA,T	NA,C	NA,1	NA,-inf	NA,inf	NA,1.13704	0.000162324	0.000162329
2	chr12:50734358:C:T	50734358	NA,T	NA,C	NA,1	NA,-inf	NA,inf	NA,1.34656	0.000162248	0.000162254
2	chr12:51532509:T:C	51532509	NA,C	NA,T	NA,1	NA,inf	NA,inf	NA,0.900481	0.000162074	0.000162078
2	chr12:50183067:T:C	50183067	NA,C	NA,T	NA,1	NA,-inf	NA,inf	NA,1.08858	0.000162062	0.000162066
2	chr12:50563423:G:A	50563423	NA,A	NA,G	NA,1	NA,inf	NA,inf	NA,0.770651	0.000161871	0.000161874
2	chr12:50131254:T:A	50131254	NA,A	NA,T	NA,1	NA,inf	NA,inf	NA,0.853837	0.000161811	0.000161814
2	chr12:50024660:T:A	50024660	NA,A	NA,T	NA,1	NA,-inf	NA,inf	NA,0.902306	0.000161574	0.000161577
2	chr12:50600133:G:A	50600133	NA,A	NA,G	NA,1	NA,-inf	NA,inf	NA,0.46754	0.000161303	0.000161305
2	chr12:50262735:C:T	50262735	T,T	C,C	1,1	-inf,-inf	inf,inf	4.74184,0.185576	0.000161239	0.000161525
2	chr12:50089006:A:AT	50089006	NA,AT	NA,A	NA,1	NA,-inf	NA,inf	NA,1.10728	0.000161097	0.000161101
2	chr12:51166052:C:CATCTGTA	51166052	NA,CATCTGTA	NA,C	NA,1	NA,-inf	NA,inf	NA,1.0219	0.000160984	0.000160988
2	chr12:50096223:T:C	50096223	NA,C	NA,T	NA,1	NA,-inf	NA,inf	NA,1.10668	0.000160958	0.000160961
2	chr12:51417690:G:A	51417690	NA,A	NA,G	NA,1	NA,-inf	NA,inf	NA,0.973767	0.000160862	0.000160866
2	chr12:51435863:C:T	51435863	NA,T	NA,C	NA,1	NA,inf	NA,inf	NA,0.922975	0.000160722	0.000160726
2	chr12:51462966:G:A	51462966	NA,A	NA,G	NA,1	NA,inf	NA,inf	NA,0.920448	0.000160404	0.000160408
2	chr12:50022496:C:T	50022496	NA,T	NA,C	NA,1	NA,-inf	NA,inf	NA,0.897952	0.000160366	0.000160369
2	chr12:50392661:C:T	50392661	T,NA	C,NA	1,NA	inf,NA	inf,NA	0.821757,NA	0.000159615	0.000159617
2	chr12:51486588:A:G	51486588	NA,G	NA,A	NA,1	NA,-inf	NA,inf	NA,0.943379	0.00015933	0.000159334
2	chr12:51597444:C:T	51597444	NA,T	NA,C	NA,1	NA,inf	NA,inf	NA,0.860074	0.000159201	0.000159204
2	chr12:51570824:G:T	51570824	NA,T	NA,G	NA,1	NA,inf	NA,inf	NA,0.878074	0.000159061	0.000159065
2	chr12:51054318:C:A	51054318	NA,A	NA,C	NA,1	NA,-inf	NA,inf	NA,0.866619	0.000158605	0.000158608
2	chr12:50705811:T:C	50705811	NA,C	NA,T	NA,1	NA,inf	NA,inf	NA,2.49388	0.000158444	0.000158494
2	chr12:51555065:T:C	51555065	NA,C	NA,T	NA,1	NA,inf	NA,inf	NA,0.872667	0.000157963	0.000157967
2	chr12:51647485:G:A	51647485	NA,A	NA,G	NA,1	NA,-inf	NA,inf	NA,0.92903	0.000157934	0.000157937
2	chr12:50067671:G:A	50067671	NA,A	NA,G	NA,1	NA,-inf	NA,inf	NA,1.09344	0.000157803	0.000157806
2	chr12:51377987:ACT:A	51377987	NA,A	NA,ACT	NA,1	NA,-inf	NA,inf	NA,0.906695	0.000157448	0.000157451
2	chr12:50678808:C:G	50678808	NA,G	NA,C	NA,1	NA,inf	NA,inf	NA,2.48701	0.000157244	0.000157293
2	chr12:50763267:A:G	50763267	NA,G	NA,A	NA,1	NA,inf	NA,inf	NA,1.34457	0.000156839	0.000156844
2	chr12:51245908:G:A	51245908	NA,A	NA,G	NA,1	NA,inf	NA,inf	NA,0.812989	0.000156173	0.000156176
2	chr12:51497176:T:C	51497176	NA,C	NA,T	NA,1	NA,inf	NA,inf	NA,0.813206	0.000155615	0.000155618
2	chr12:50634103:A:G	50634103	NA,G	NA,A	NA,1	NA,inf	NA,inf	NA,1.90524	0.000155213	0.000155228
2	chr12:50411348:A:C	50411348	NA,C	NA,A	NA,1	NA,inf	NA,inf	NA,1.44841	0.000155077	0.000155085
2	chr12:51351694:G:C	51351694	C,C	G,G	1,1	-inf,inf	inf,inf	0.910938,1.28942	0.000155033	0.000155036
2	chr12:50092206:G:A	50092206	NA,A	NA,G	NA,1	NA,-inf	NA,inf	NA,0.755772	0.000154976	0.000154978
2	chr12:51496423:G:A	51496423	A,NA	G,NA	1,NA	inf,NA	inf,NA	1.22336,NA	0.00015444	0.000154444
2	chr12:51520357:G:A	51520357	A,NA	G,NA	1,NA	inf,NA	inf,NA	1.22342,NA	0.000154252	0.000154257
2	chr12:51550067:T:G	51550067	NA,G	NA,T	NA,1	NA,-inf	NA,inf	NA,0.893632	0.000154111	0.000154115
2	chr12:51206689:G:T	51206689	NA,T	NA,G	NA,1	NA,inf	NA,inf	NA,0.695392	0.000154033	0.000154036
2	chr12:50074724:T:A	50074724	NA,A	NA,T	NA,1	NA,-inf	NA,inf	NA,0.845538	0.000153759	0.000153762
2	chr12:50061286:C:T	50061286	T,T	C,C	1,1	-inf,inf	inf,inf	1.15122,0.0932204	0.00015374	0.00015374
2	chr12:51252152:G:A	51252152	NA,A	NA,G	NA,1	NA,inf	NA,inf	NA,0.802261	0.000153202	0.000153206
2	chr12:51317341:G:C	51317341	NA,C	NA,G	NA,1	NA,inf	NA,inf	NA,0.852334	0.000152415	0.000152418
2	chr12:51558548:C:A	51558548	NA,A	NA,C	NA,1	NA,inf	NA,inf	NA,0.850114	0.000151961	0.000151964
2	chr12:50804835:G:A	50804835	NA,A	NA,G	NA,1	NA,inf	NA,inf	NA,0.732556	0.000151884	0.000151887
2	chr12:50383650:C:T	50383650	NA,T	NA,C	NA,1	NA,-inf	NA,inf	NA,0.459474	0.000151877	0.000151879
2	chr12:50354226:T:C	50354226	NA,C	NA,T	NA,1	NA,inf	NA,inf	NA,1.12589	0.000151773	0.000151778
2	chr12:50356510:C:T	50356510	NA,T	NA,C	NA,1	NA,inf	NA,inf	NA,1.12496	0.000151666	0.000151671
2	chr12:50898310:C:T	50898310	NA,T	NA,C	NA,1	NA,inf	NA,inf	NA,1.45526	0.000151646	0.000151654
2	chr12:50186613:A:C	50186613	C,NA	A,NA	1,NA	inf,NA	inf,NA	0.776489,NA	0.000151559	0.000151561
2	chr12:50068485:A:G	50068485	NA,G	NA,A	NA,1	NA,-inf	NA,inf	NA,1.06595	0.000151337	0.000151341
2	chr12:51219899:G:GTGTGTATACATATGTACGTGTATGTA	51219899	GTGTGTATACATATGTACGTGTATGTA,NA	G,NA	1,NA	inf,NA	inf,NA	1.85384,NA	0.000151007	0.000151021
2	chr12:51178148:T:C	51178148	NA,C	NA,T	NA,1	NA,inf	NA,inf	NA,0.747444	0.000150816	0.000150819
2	chr12:50563299:A:AC	50563299	AC,NA	A,NA	1,NA	inf,NA	inf,NA	0.749379,NA	0.000150773	0.000150775
2	chr12:50896610:T:C	50896610	NA,C	NA,T	NA,1	NA,inf	NA,inf	NA,1.44798	0.000150766	0.000150774
2	chr12:50141695:T:G	50141695	NA,G	NA,T	NA,1	NA,-inf	NA,inf	NA,1.02364	0.000150223	0.000150227
2	chr12:50297587:T:C	50297587	NA,C	NA,T	NA,1	NA,inf	NA,inf	NA,1.09524	0.000150054	0.000150057
2	chr12:50601332:TA:T	50601332	NA,T	NA,TA	NA,1	NA,-inf	NA,inf	NA,1.72132	0.000149956	0.000149966
2	chr12:50719644:C:T	50719644	NA,T	NA,C	NA,1	NA,inf	NA,inf	NA,0.728926	0.000149864	0.000149866
2	chr12:50562116:T:A	50562116	NA,A	NA,T	NA,1	NA,inf	NA,inf	NA,2.4362	0.000149841	0.000149886
2	chr12:50009147:G:A	50009147	NA,A	NA,G	NA,1	NA,-inf	NA,inf	NA,0.914932	0.000149823	0.000149826
2	chr12:50413927:T:C	50413927	NA,C	NA,T	NA,1	NA,inf	NA,inf	NA,1.42135	0.000149697	0.000149705
2	chr12:50575623:A:T	50575623	T,T	A,A	1,1	-inf,-inf	inf,inf	3.77648,0.412052	0.000149329	0.000149425
2	chr12:50062619:C:T	50062619	T,T	C,C	1,1	-inf,inf	inf,inf	1.141,0.0789369	0.00014889	0.000148891
2	chr12:51309600:G:A	51309600	NA,A	NA,G	NA,1	NA,inf	NA,inf	NA,1.0163	0.000148707	0.000148712
2	chr12:50757458:T:C	50757458	NA,C	NA,T	NA,1	NA,-inf	NA,inf	NA,1.07076	0.000148515	0.000148519
2	chr12:50028157:T:A	50028157	NA,A	NA,T	NA,1	NA,-inf	NA,inf	NA,0.859339	0.000148504	0.000148506
2	chr12:51491233:A:T	51491233	NA,T	NA,A	NA,1	NA,inf	NA,inf	NA,0.863552	0.000148499	0.000148503
2	chr12:51304654:CTTG:C	51304654	NA,C	NA,CTTG	NA,1	NA,inf	NA,inf	NA,1.01307	0.000148331	0.000148335
2	chr12:51763703:C:T	51763703	T,T	C,C	1,1	-inf,-inf	inf,inf	1.59007,0.521713	0.000148172	0.000148176
2	chr12:51292047:T:C	51292047	C,C	T,T	1,1	inf,inf	inf,inf	1.39305,0.740169	0.000147977	0.000147981
2	chr12:51651253:G:A	51651253	NA,A	NA,G	NA,1	NA,-inf	NA,inf	NA,0.88831	0.000147761	0.000147765
2	chr12:51232709:C:T	51232709	NA,T	NA,C	NA,1	NA,inf	NA,inf	NA,0.742666	0.000147556	0.000147558
2	chr12:50040426:G:A	50040426	NA,A	NA,G	NA,1	NA,-inf	NA,inf	NA,1.31792	0.000147259	0.000147266
2	chr12:51290849:T:C	51290849	C,C	T,T	1,1	inf,inf	inf,inf	1.36843,0.765832	0.000147178	0.000147182
2	chr12:51534896:C:T	51534896	NA,T	NA,C	NA,1	NA,-inf	NA,inf	NA,0.883443	0.000147117	0.00014712
2	chr12:51552710:A:G	51552710	NA,G	NA,A	NA,1	NA,inf	NA,inf	NA,0.832002	0.000147097	0.0001471
2	chr12:50027968:G:A	50027968	NA,A	NA,G	NA,1	NA,-inf	NA,inf	NA,0.810519	0.000146107	0.000146109
2	chr12:50839800:C:A	50839800	A,NA	C,NA	1,NA	-inf,NA	inf,NA	1.52533,NA	0.000145977	0.000145983
2	chr12:51386165:G:A	51386165	NA,A	NA,G	NA,1	NA,inf	NA,inf	NA,0.802054	0.00014578	0.000145783
2	chr12:51753116:G:A	51753116	A,NA	G,NA	1,NA	inf,NA	inf,NA	1.11219,NA	0.000145533	0.000145537
2	chr12:50987110:T:G	50987110	NA,G	NA,T	NA,1	NA,-inf	NA,inf	NA,0.802529	0.000145328	0.000145332
2	chr12:51516644:G:A	51516644	NA,A	NA,G	NA,1	NA,-inf	NA,inf	NA,0.885486	0.000145104	0.000145107
2	chr12:51187462:C:T	51187462	NA,T	NA,C	NA,1	NA,inf	NA,inf	NA,0.873085	0.00014502	0.000145024
2	chr12:50540788:C:T	50540788	T,NA	C,NA	1,NA	inf,NA	inf,NA	0.724603,NA	0.000144907	0.000144909
2	chr12:51740070:A:G	51740070	NA,G	NA,A	NA,1	NA,inf	NA,inf	NA,0.819053	0.000144877	0.00014488
2	chr12:50026220:G:A	50026220	A,A	G,G	1,1	-inf,inf	inf,inf	0.606628,2.02184	0.000144643	0.000144648
2	chr12:50168215:A:G	50168215	G,G	A,A	1,1	inf,-inf	inf,inf	5.59997,0.968834	0.000144474	0.000152037
2	chr12:51573407:G:T	51573407	NA,T	NA,G	NA,1	NA,inf	NA,inf	NA,0.81965	0.00014429	0.000144294
2	chr12:51582697:C:G	51582697	NA,G	NA,C	NA,1	NA,-inf	NA,inf	NA,0.835641	0.000144259	0.000144262
2	chr12:51744411:G:A	51744411	NA,A	NA,G	NA,1	NA,-inf	NA,inf	NA,0.885903	0.00014412	0.000144124
2	chr12:50807308:G:A	50807308	NA,A	NA,G	NA,1	NA,inf	NA,inf	NA,0.676666	0.000143912	0.000143915
2	chr12:51285484:A:C	51285484	C,NA	A,NA	1,NA	-inf,NA	inf,NA	1.51757,NA	0.000143591	0.0001436
2	chr12:50160479:TG:T	50160479	NA,T	NA,TG	NA,1	NA,-inf	NA,inf	NA,1.00986	0.000143541	0.000143545
2	chr12:50850417:A:G	50850417	NA,G	NA,A	NA,1	NA,inf	NA,inf	NA,0.775541	0.000143397	0.000143399
2	chr12:51523066:C:G	51523066	NA,G	NA,C	NA,1	NA,inf	NA,inf	NA,0.844266	0.000143347	0.000143351
2	chr12:50216538:T:C	50216538	C,C	T,T	1,1	-inf,inf	inf,inf	3.63803,0.968581	0.000143131	0.000143173
2	chr12:51396443:G:A	51396443	NA,A	NA,G	NA,1	NA,-inf	NA,inf	NA,0.897531	0.000142665	0.000142668
2	chr12:51309049:T:C	51309049	NA,C	NA,T	NA,1	NA,-inf	NA,inf	NA,0.884941	0.000142575	0.000142579
2	chr12:51109354:A:G	51109354	NA,G	NA,A	NA,1	NA,-inf	NA,inf	NA,0.983565	0.000142551	0.000142555
2	chr12:50063746:G:A	50063746	A,A	G,G	1,1	-inf,-inf	inf,inf	1.02276,0.428939	0.000142475	0.000142476
2	chr12:51521976:A:G	51521976	NA,G	NA,A	NA,1	NA,inf	NA,inf	NA,0.840368	0.000142435	0.000142438
2	chr12:51184822:C:T	51184822	NA,T	NA,C	NA,1	NA,-inf	NA,inf	NA,0.99203	0.000142307	0.000142311
2	chr12:51658452:C:T	51658452	NA,T	NA,C	NA,1	NA,-inf	NA,inf	NA,0.867714	0.000142273	0.000142277
2	chr12:51571429:G:A	51571429	NA,A	NA,G	NA,1	NA,inf	NA,inf	NA,0.809549	0.000142195	0.000142198
2	chr12:50374098:C:A	50374098	NA,A	NA,C	NA,1	NA,inf	NA,inf	NA,1.12869	0.000141911	0.000141916
2	chr12:51293200:T:C	51293200	C,C	T,T	1,1	inf,inf	inf,inf	1.36874,0.741417	0.000141766	0.00014177
2	chr12:50031738:T:A	50031738	NA,A	NA,T	NA,1	NA,-inf	NA,inf	NA,0.937628	0.000141757	0.000141761
2	chr12:50824005:A:G	50824005	NA,G	NA,A	NA,1	NA,inf	NA,inf	NA,0.757257	0.000141532	0.000141535
2	chr12:51530647:G:A	51530647	A,NA	G,NA	1,NA	inf,NA	inf,NA	1.33789,NA	0.000141259	0.000141265
2	chr12:51292501:A:T	51292501	T,T	A,A	1,1	inf,inf	inf,inf	1.3794,0.725465	0.000141227	0.00014123
2	chr12:51576153:A:G	51576153	NA,G	NA,A	NA,1	NA,inf	NA,inf	NA,0.805629	0.000141213	0.000141216
2	chr12:51467771:CTTAAT:C	51467771	NA,C	NA,CTTAAT	NA,1	NA,inf	NA,inf	NA,0.844115	0.000141168	0.000141171
2	chr12:50710723:C:T	50710723	NA,T	NA,C	NA,1	NA,-inf	NA,inf	NA,1.03016	0.000141129	0.000141133
2	chr12:51574765:C:T	51574765	NA,T	NA,C	NA,1	NA,inf	NA,inf	NA,0.805141	0.000140883	0.000140887
2	chr12:50146917:C:A	50146917	NA,A	NA,C	NA,1	NA,-inf	NA,inf	NA,0.997645	0.000140875	0.000140878
2	chr12:50140818:A:G	50140818	NA,G	NA,A	NA,1	NA,-inf	NA,inf	NA,1.03164	0.000140862	0.000140866
2	chr12:51194771:T:C	51194771	NA,C	NA,T	NA,1	NA,-inf	NA,inf	NA,1.02842	0.000140733	0.000140738
2	chr12:50990872:G:A	50990872	NA,A	NA,G	NA,1	NA,-inf	NA,inf	NA,0.761916	0.000140732	0.000140735
2	chr12:51725937:C:T	51725937	NA,T	NA,C	NA,1	NA,inf	NA,inf	NA,0.803034	0.000140306	0.000140309
2	chr12:51577192:A:G	51577192	NA,G	NA,A	NA,1	NA,inf	NA,inf	NA,0.801117	0.000140169	0.000140172
2	chr12:50851610:G:A	50851610	NA,A	NA,G	NA,1	NA,inf	NA,inf	NA,0.664049	0.000140134	0.000140136
2	chr12:50682133:T:G	50682133	NA,G	NA,T	NA,1	NA,inf	NA,inf	NA,2.39237	0.00013979	0.000139831
2	chr12:50483367:CTA:C	50483367	NA,C	NA,CTA	NA,1	NA,-inf	NA,inf	NA,0.946109	0.000139757	0.00013976
2	chr12:51365413:G:A	51365413	NA,A	NA,G	NA,1	NA,inf	NA,inf	NA,0.748981	0.000139316	0.000139319
2	chr12:51218347:T:G	51218347	G,G	T,T	1,1	inf,inf	inf,inf	0.791243,0.848168	0.000139042	0.000139044
2	chr12:50077601:G:A	50077601	NA,A	NA,G	NA,1	NA,-inf	NA,inf	NA,0.70084	0.000139036	0.000139039
2	chr12:50021255:A:G	50021255	NA,G	NA,A	NA,1	NA,-inf	NA,inf	NA,0.663394	0.000138406	0.000138409
2	chr12:51613042:G:A	51613042	NA,A	NA,G	NA,1	NA,inf	NA,inf	NA,0.77297	0.000138353	0.000138356
2	chr12:51573650:A:C	51573650	NA,C	NA,A	NA,1	NA,inf	NA,inf	NA,0.793021	0.000138165	0.000138168
2	chr12:51587594:A:G	51587594	NA,G	NA,A	NA,1	NA,inf	NA,inf	NA,0.793021	0.000138165	0.000138168
2	chr12:50144638:C:A	50144638	NA,A	NA,C	NA,1	NA,-inf	NA,inf	NA,0.983254	0.000137961	0.000137964
2	chr12:51728883:T:C	51728883	NA,C	NA,T	NA,1	NA,inf	NA,inf	NA,0.789101	0.000137869	0.000137872
2	chr12:50146942:T:G	50146942	NA,G	NA,T	NA,1	NA,-inf	NA,inf	NA,0.849274	0.000137682	0.000137685
2	chr12:50437548:T:C	50437548	NA,C	NA,T	NA,1	NA,inf	NA,inf	NA,1.35717	0.000137679	0.000137685
2	chr12:51213555:C:T	51213555	T,T	C,C	1,1	inf,inf	inf,inf	0.80976,0.7999	0.000137602	0.000137603
2	chr12:51627752:AT:A	51627752	A,NA	AT,NA	1,NA	inf,NA	inf,NA	1.08152,NA	0.000137579	0.000137582
2	chr12:50917581:C:T	50917581	T,NA	C,NA	1,NA	inf,NA	inf,NA	0.858445,NA	0.000137319	0.000137322
2	chr12:50359651:A:G	50359651	NA,G	NA,A	NA,1	NA,-inf	NA,inf	NA,0.932116	0.000137278	0.000137281
2	chr12:51570842:T:G	51570842	NA,G	NA,T	NA,1	NA,inf	NA,inf	NA,0.788423	0.000137175	0.000137178
2	chr12:50235127:T:C	50235127	C,C	T,T	1,1	-inf,inf	inf,inf	3.51108,0.99535	0.000137127	0.000137162
2	chr12:50847163:A:G	50847163	NA,G	NA,A	NA,1	NA,inf	NA,inf	NA,0.62122	0.000137062	0.000137064
2	chr12:50071444:T:G	50071444	NA,G	NA,T	NA,1	NA,-inf	NA,inf	NA,1.00417	0.000137021	0.000137024
2	chr12:51091804:AG:A	51091804	NA,A	NA,AG	NA,1	NA,-inf	NA,inf	NA,0.786478	0.000136583	0.000136586
2	chr12:50377358:AG:A	50377358	NA,A	NA,AG	NA,1	NA,-inf	NA,inf	NA,0.407187	0.000135602	0.000135604
2	chr12:51446067:T:C	51446067	C,NA	T,NA	1,NA	-inf,NA	inf,NA	1.12094,NA	0.000135532	0.000135536
2	chr12:50016356:T:A	50016356	NA,A	NA,T	NA,1	NA,-inf	NA,inf	NA,0.852433	0.000135466	0.000135468
2	chr12:50057319:A:G	50057319	G,G	A,A	1,1	-inf,-inf	inf,inf	1.03267,0.18119	0.000135383	0.000135384
2	chr12:51320935:A:AC	51320935	AC,AC	A,A	1,1	-inf,inf	inf,inf	1.75629,0.28425	0.000135359	0.000135362
2	chr12:50026012:G:A	50026012	NA,A	NA,G	NA,1	NA,-inf	NA,inf	NA,0.651961	0.000135197	0.0001352
2	chr12:50026188:GGT:G	50026188	NA,G	NA,GGT	NA,1	NA,-inf	NA,inf	NA,0.651672	0.000135131	0.000135133
2	chr12:51131052:G:A	51131052	NA,A	NA,G	NA,1	NA,-inf	NA,inf	NA,0.82277	0.000135122	0.000135125
2	chr12:50030005:T:G	50030005	NA,G	NA,T	NA,1	NA,-inf	NA,inf	NA,0.947235	0.000135031	0.000135035
2	chr12:50060308:G:T	50060308	T,T	G,G	1,1	-inf,inf	inf,inf	1.08263,0.210392	0.000135021	0.000135022
2	chr12:50083690:G:C	50083690	C,NA	G,NA	1,NA	inf,NA	inf,NA	0.756663,NA	0.000134942	0.000134944
2	chr12:51646893:T:C	51646893	NA,C	NA,T	NA,1	NA,inf	NA,inf	NA,0.825065	0.000134926	0.000134929
2	chr12:50141832:G:A	50141832	NA,A	NA,G	NA,1	NA,-inf	NA,inf	NA,0.965708	0.000134771	0.000134775
2	chr12:50052632:G:A	50052632	NA,A	NA,G	NA,1	NA,-inf	NA,inf	NA,0.42862	0.000134565	0.000134567
2	chr12:50342432:A:G	50342432	NA,G	NA,A	NA,1	NA,inf	NA,inf	NA,1.04698	0.000134526	0.000134531
2	chr12:50017048:T:C	50017048	NA,C	NA,T	NA,1	NA,-inf	NA,inf	NA,0.846645	0.000134211	0.000134214
2	chr12:50037843:T:C	50037843	NA,C	NA,T	NA,1	NA,inf	NA,inf	NA,0.778306	0.000134173	0.000134176
2	chr12:51371193:T:C	51371193	C,C	T,T	1,1	inf,-inf	inf,inf	1.72617,0.565199	0.000134093	0.000134099
2	chr12:50064290:T:C	50064290	C,C	T,T	1,1	-inf,inf	inf,inf	1.10204,0.0283579	0.000133933	0.000133933
2	chr12:51574005:T:C	51574005	NA,C	NA,T	NA,1	NA,inf	NA,inf	NA,0.773375	0.000133861	0.000133864
2	chr12:50080110:T:C	50080110	NA,C	NA,T	NA,1	NA,-inf	NA,inf	NA,0.672996	0.000133447	0.00013345
2	chr12:51559793:G:A	51559793	NA,A	NA,G	NA,1	NA,inf	NA,inf	NA,0.770126	0.000133159	0.000133162
2	chr12:51067448:C:A	51067448	NA,A	NA,C	NA,1	NA,-inf	NA,inf	NA,0.58786	0.000133101	0.000133103
2	chr12:50809096:G:A	50809096	NA,A	NA,G	NA,1	NA,-inf	NA,inf	NA,0.932435	0.000133087	0.00013309
2	chr12:51385508:C:T	51385508	T,NA	C,NA	1,NA	-inf,NA	inf,NA	1.11158,NA	0.000133034	0.000133038
2	chr12:50037170:C:T	50037170	NA,T	NA,C	NA,1	NA,-inf	NA,inf	NA,0.642728	0.000132673	0.000132675
2	chr12:51537106:C:T	51537106	NA,T	NA,C	NA,1	NA,-inf	NA,inf	NA,0.754588	0.000132532	0.000132535
2	chr12:51355799:G:A	51355799	NA,A	NA,G	NA,1	NA,inf	NA,inf	NA,0.761326	0.000132318	0.000132321
2	chr12:50046435:G:A	50046435	NA,A	NA,G	NA,1	NA,-inf	NA,inf	NA,0.975587	0.000132253	0.000132256
2	chr12:50067290:A:T	50067290	NA,T	NA,A	NA,1	NA,-inf	NA,inf	NA,0.973541	0.000131796	0.000131799
2	chr12:50865559:G:A	50865559	NA,A	NA,G	NA,1	NA,inf	NA,inf	NA,0.689101	0.000131587	0.00013159
2	chr12:50648775:G:A	50648775	NA,A	NA,G	NA,1	NA,inf	NA,inf	NA,2.33414	0.000131562	0.000131599
2	chr12:50084666:A:C	50084666	C,C	A,A	1,1	inf,-inf	inf,inf	0.375487,2.07265	0.00013145	0.000131453
2	chr12:50030014:T:TAATC	50030014	NA,TAATC	NA,T	NA,1	NA,-inf	NA,inf	NA,0.868969	0.000131315	0.000131319
2	chr12:50849042:G:A	50849042	NA,A	NA,G	NA,1	NA,inf	NA,inf	NA,0.300072	0.000131166	0.000131167
2	chr12:51236212:G:A	51236212	NA,A	NA,G	NA,1	NA,inf	NA,inf	NA,0.588766	0.000131158	0.000131161
2	chr12:51534741:G:A	51534741	NA,A	NA,G	NA,1	NA,-inf	NA,inf	NA,0.811828	0.00013101	0.000131013
2	chr12:51541420:G:A	51541420	NA,A	NA,G	NA,1	NA,-inf	NA,inf	NA,0.779523	0.00013099	0.000130993
2	chr12:51409072:C:T	51409072	NA,T	NA,C	NA,1	NA,inf	NA,inf	NA,0.761582	0.000130629	0.000130631
2	chr12:50029646:A:C	50029646	NA,C	NA,A	NA,1	NA,-inf	NA,inf	NA,0.924263	0.0001304	0.000130404
2	chr12:50842441:T:C	50842441	NA,C	NA,T	NA,1	NA,inf	NA,inf	NA,1.13083	0.000129901	0.000129906
2	chr12:50068200:G:T	50068200	NA,T	NA,G	NA,1	NA,inf	NA,inf	NA,0.684562	0.000129849	0.000129852
2	chr12:51324601:G:A	51324601	NA,A	NA,G	NA,1	NA,inf	NA,inf	NA,0.659264	0.000129762	0.000129765
2	chr12:50149465:T:C	50149465	NA,C	NA,T	NA,1	NA,-inf	NA,inf	NA,0.940806	0.00012952	0.000129523
2	chr12:50496121:G:A	50496121	NA,A	NA,G	NA,1	NA,inf	NA,inf	NA,1.52254	0.000129413	0.00012942
2	chr12:50984786:C:T	50984786	NA,T	NA,C	NA,1	NA,inf	NA,inf	NA,0.705886	0.000129376	0.000129379
2	chr12:50075133:C:T	50075133	NA,T	NA,C	NA,1	NA,-inf	NA,inf	NA,0.661926	0.000129201	0.000129204
2	chr12:50049685:T:C	50049685	C,NA	T,NA	1,NA	-inf,NA	inf,NA	1.40035,NA	0.00012885	0.000128855
2	chr12:51551702:C:T	51551702	NA,T	NA,C	NA,1	NA,-inf	NA,inf	NA,0.793888	0.000128751	0.000128754
2	chr12:51289155:C:T	51289155	NA,T	NA,C	NA,1	NA,inf	NA,inf	NA,0.832687	0.000128684	0.000128687
2	chr12:50194876:T:C	50194876	C,C	T,T	1,1	-inf,inf	inf,inf	4.2308,0.116471	0.000128671	0.000128769
2	chr12:51509632:T:C	51509632	NA,C	NA,T	NA,1	NA,-inf	NA,inf	NA,0.748086	0.000128661	0.000128664
2	chr12:51091397:T:C	51091397	NA,C	NA,T	NA,1	NA,-inf	NA,inf	NA,0.913563	0.000128649	0.000128652
2	chr12:51243140:A:G	51243140	NA,G	NA,A	NA,1	NA,inf	NA,inf	NA,0.648878	0.000128649	0.000128651
2	chr12:50863339:G:A	50863339	NA,A	NA,G	NA,1	NA,inf	NA,inf	NA,0.69574	0.000128604	0.000128607
2	chr12:50047651:G:A	50047651	A,NA	G,NA	1,NA	inf,NA	inf,NA	2.5443,NA	0.000128499	0.000128549
2	chr12:50606636:C:G	50606636	NA,G	NA,C	NA,1	NA,inf	NA,inf	NA,0.597572	0.000128435	0.000128437
2	chr12:51371233:A:G	51371233	G,G	A,A	1,1	inf,-inf	inf,inf	1.6505,0.666846	0.000128279	0.000128284
2	chr12:50160562:C:T	50160562	NA,T	NA,C	NA,1	NA,-inf	NA,inf	NA,0.933217	0.000128147	0.00012815
2	chr12:50010164:C:T	50010164	NA,T	NA,C	NA,1	NA,-inf	NA,inf	NA,0.817254	0.000128034	0.000128037
2	chr12:51617242:G:A	51617242	NA,A	NA,G	NA,1	NA,-inf	NA,inf	NA,0.789966	0.000127961	0.000127964
2	chr12:51409248:A:G	51409248	NA,G	NA,A	NA,1	NA,inf	NA,inf	NA,0.750215	0.000127659	0.000127662
2	chr12:50009616:A:G	50009616	NA,G	NA,A	NA,1	NA,-inf	NA,inf	NA,0.815151	0.000127651	0.000127654
2	chr12:50374556:C:T	50374556	NA,T	NA,C	NA,1	NA,-inf	NA,inf	NA,0.378792	0.000127556	0.000127557
2	chr12:51497801:G:C	51497801	NA,C	NA,G	NA,1	NA,inf	NA,inf	NA,0.740228	0.000127437	0.00012744
2	chr12:50925563:A:G	50925563	G,G	A,A	1,1	-inf,inf	inf,inf	6.57845,0.780712	0.000127339	0.000181014
2	chr12:50117318:G:A	50117318	NA,A	NA,G	NA,1	NA,-inf	NA,inf	NA,0.257655	0.000127223	0.000127225
2	chr12:50046367:A:G	50046367	NA,G	NA,A	NA,1	NA,-inf	NA,inf	NA,0.401872	0.00012709	0.000127091
2	chr12:51380664:G:A	51380664	NA,A	NA,G	NA,1	NA,-inf	NA,inf	NA,0.757161	0.00012708	0.000127083
2	chr12:50288749:C:T	50288749	NA,T	NA,C	NA,1	NA,inf	NA,inf	NA,1.00749	0.000127041	0.000127046
2	chr12:51678548:C:T	51678548	T,T	C,C	1,1	-inf,inf	inf,inf	0.674556,1.57258	0.000127004	0.000127008
2	chr12:51391667:C:T	51391667	NA,T	NA,C	NA,1	NA,-inf	NA,inf	NA,0.64779	0.000126739	0.000126742
2	chr12:50877734:T:A	50877734	NA,A	NA,T	NA,1	NA,inf	NA,inf	NA,1.22537	0.000126702	0.000126707
2	chr12:50748100:A:G	50748100	NA,G	NA,A	NA,1	NA,inf	NA,inf	NA,1.3644	0.000126627	0.000126633
2	chr12:51691891:C:T	51691891	NA,T	NA,C	NA,1	NA,inf	NA,inf	NA,0.724999	0.000126611	0.000126614
2	chr12:51637468:C:T	51637468	T,T	C,C	1,1	-inf,-inf	inf,inf	1.49989,0.0359175	0.000126578	0.00012658
2	chr12:51599966:T:C	51599966	NA,C	NA,T	NA,1	NA,inf	NA,inf	NA,0.750542	0.000126296	0.000126298
2	chr12:50786690:C:T	50786690	NA,T	NA,C	NA,1	NA,-inf	NA,inf	NA,0.946498	0.000126246	0.00012625
2	chr12:51289206:T:A	51289206	NA,A	NA,T	NA,1	NA,inf	NA,inf	NA,0.820267	0.000126172	0.000126175
2	chr12:51772708:C:T	51772708	NA,T	NA,C	NA,1	NA,inf	NA,inf	NA,0.722634	0.000126	0.000126003
2	chr12:50916107:A:C	50916107	C,NA	A,NA	1,NA	inf,NA	inf,NA	0.487945,NA	0.000125942	0.000125943
2	chr12:51572293:A:G	51572293	NA,G	NA,A	NA,1	NA,-inf	NA,inf	NA,0.774542	0.000125005	0.000125008
2	chr12:51639563:C:T	51639563	NA,T	NA,C	NA,1	NA,inf	NA,inf	NA,0.776047	0.000124925	0.000124927
2	chr12:51285817:A:G	51285817	NA,G	NA,A	NA,1	NA,inf	NA,inf	NA,0.813199	0.000124809	0.000124813
2	chr12:51271592:A:C	51271592	NA,C	NA,A	NA,1	NA,inf	NA,inf	NA,0.625638	0.000124607	0.000124609
2	chr12:50651647:G:C	50651647	NA,C	NA,G	NA,1	NA,inf	NA,inf	NA,2.4194	0.000124595	0.000124638
2	chr12:51552323:G:C	51552323	NA,C	NA,G	NA,1	NA,-inf	NA,inf	NA,0.771517	0.000124299	0.000124302
2	chr12:50080257:T:C	50080257	C,C	T,T	1,1	inf,-inf	inf,inf	0.317588,2.02714	0.000124254	0.000124256
2	chr12:50957250:G:A	50957250	A,NA	G,NA	1,NA	-inf,NA	inf,NA	1.39169,NA	0.000124079	0.000124084
2	chr12:50408910:A:G	50408910	G,G	A,A	1,1	-inf,-inf	inf,inf	2.58279,0.397883	0.000124012	0.000124026
2	chr12:50799926:C:T	50799926	T,NA	C,NA	1,NA	-inf,NA	inf,NA	1.52212,NA	0.000123727	0.000123733
2	chr12:51172790:G:A	51172790	NA,A	NA,G	NA,1	NA,inf	NA,inf	NA,0.657247	0.000123619	0.000123622
2	chr12:51684413:C:T	51684413	NA,T	NA,C	NA,1	NA,inf	NA,inf	NA,0.713588	0.000123497	0.0001235
2	chr12:50899271:T:C	50899271	NA,C	NA,T	NA,1	NA,-inf	NA,inf	NA,0.831471	0.000123426	0.000123429
2	chr12:51243441:A:G	51243441	NA,G	NA,A	NA,1	NA,inf	NA,inf	NA,0.624608	0.000123339	0.000123341
2	chr12:51478159:C:T	51478159	NA,T	NA,C	NA,1	NA,-inf	NA,inf	NA,0.720899	0.000123183	0.000123186
2	chr12:50015674:C:T	50015674	T,T	C,C	1,1	-inf,inf	inf,inf	0.644537,2.00931	0.00012315	0.000123154
2	chr12:51380657:A:G	51380657	NA,G	NA,A	NA,1	NA,inf	NA,inf	NA,0.637749	0.000122911	0.000122913
2	chr12:51018523:G:A	51018523	NA,A	NA,G	NA,1	NA,inf	NA,inf	NA,0.636405	0.000122779	0.000122782
2	chr12:50875581:C:T	50875581	NA,T	NA,C	NA,1	NA,inf	NA,inf	NA,1.09012	0.000122745	0.00012275
2	chr12:50235882:C:T	50235882	NA,T	NA,C	NA,1	NA,inf	NA,inf	NA,0.981705	0.000122623	0.000122627
2	chr12:51356164:GTGTGTGTATATATATA:G	51356164	G,NA	GTGTGTGTATATATATA,NA	1,NA	inf,NA	inf,NA	0.928482,NA	0.000122323	0.000122325
2	chr12:50520315:C:T	50520315	NA,T	NA,C	NA,1	NA,inf	NA,inf	NA,2.21852	0.000122169	0.000122199
2	chr12:50276422:T:C	50276422	NA,C	NA,T	NA,1	NA,inf	NA,inf	NA,0.978262	0.000122039	0.000122044
2	chr12:51689313:T:C	51689313	NA,C	NA,T	NA,1	NA,-inf	NA,inf	NA,0.765168	0.000121984	0.000121987
2	chr12:50296017:G:T	50296017	NA,T	NA,G	NA,1	NA,inf	NA,inf	NA,0.977767	0.000121843	0.000121847
2	chr12:51651561:T:C	51651561	NA,C	NA,T	NA,1	NA,inf	NA,inf	NA,0.75957	0.000121618	0.000121621
2	chr12:50813226:C:G	50813226	NA,G	NA,C	NA,1	NA,inf	NA,inf	NA,0.593631	0.000121494	0.000121497
2	chr12:50300446:T:C	50300446	NA,C	NA,T	NA,1	NA,inf	NA,inf	NA,0.974892	0.000121381	0.000121385
2	chr12:50034804:A:G	50034804	NA,G	NA,A	NA,1	NA,-inf	NA,inf	NA,0.918533	0.000121343	0.000121346
2	chr12:51322146:ACT:A	51322146	A,A	ACT,ACT	1,1	-inf,inf	inf,inf	1.18933,0.642569	0.000121299	0.0001213
2	chr12:50281597:TAAC:T	50281597	NA,T	NA,TAAC	NA,1	NA,inf	NA,inf	NA,0.973493	0.000121228	0.000121232
2	chr12:50311458:T:C	50311458	NA,C	NA,T	NA,1	NA,inf	NA,inf	NA,0.973144	0.000121061	0.000121065
2	chr12:50223549:G:A	50223549	NA,A	NA,G	NA,1	NA,inf	NA,inf	NA,0.972078	0.000121007	0.000121011
2	chr12:50873174:G:T	50873174	T,T	G,G	1,1	-inf,inf	inf,inf	7.44733,0.180777	0.000120965	0.000281646
2	chr12:50050183:C:G	50050183	NA,G	NA,C	NA,1	NA,-inf	NA,inf	NA,0.377521	0.000120837	0.000120839
2	chr12:50097784:A:G	50097784	G,G	A,A	1,1	inf,-inf	inf,inf	0.491916,2.03752	0.000120699	0.000120701
2	chr12:50302373:G:A	50302373	NA,A	NA,G	NA,1	NA,inf	NA,inf	NA,0.970731	0.000120675	0.000120679
2	chr12:50256968:C:T	50256968	NA,T	NA,C	NA,1	NA,inf	NA,inf	NA,0.969827	0.000120534	0.000120538
2	chr12:50328177:A:G	50328177	NA,G	NA,A	NA,1	NA,inf	NA,inf	NA,0.969792	0.000120528	0.000120532
2	chr12:50407146:C:T	50407146	NA,T	NA,C	NA,1	NA,-inf	NA,inf	NA,0.84933	0.000120501	0.000120504
2	chr12:50283850:A:G	50283850	NA,G	NA,A	NA,1	NA,inf	NA,inf	NA,0.968177	0.000120257	0.000120261
2	chr12:50256530:G:A	50256530	NA,A	NA,G	NA,1	NA,inf	NA,inf	NA,0.968108	0.000120245	0.000120249
2	chr12:51366543:C:T	51366543	T,T	C,C	1,1	inf,-inf	inf,inf	1.93801,0.15241	0.000120119	0.000120123
2	chr12:50285539:T:A	50285539	NA,A	NA,T	NA,1	NA,-inf	NA,inf	NA,0.831115	0.000120054	0.000120056
2	chr12:50477022:T:A	50477022	NA,A	NA,T	NA,1	NA,-inf	NA,inf	NA,0.836166	0.000120039	0.000120042
2	chr12:51057120:C:A	51057120	NA,A	NA,C	NA,1	NA,-inf	NA,inf	NA,0.739756	0.000119863	0.000119865
2	chr12:51293599:A:G	51293599	NA,G	NA,A	NA,1	NA,inf	NA,inf	NA,0.562808	0.000119848	0.00011985
2	chr12:50912373:C:T	50912373	NA,T	NA,C	NA,1	NA,inf	NA,inf	NA,0.60907	0.000119616	0.000119618
2	chr12:50820544:G:T	50820544	NA,T	NA,G	NA,1	NA,inf	NA,inf	NA,1.15983	0.000119589	0.000119593
2	chr12:51754278:A:G	51754278	NA,G	NA,A	NA,1	NA,inf	NA,inf	NA,0.695061	0.000119558	0.000119561
2	chr12:50743110:G:T	50743110	NA,T	NA,G	NA,1	NA,-inf	NA,inf	NA,0.841345	0.000119264	0.000119268
2	chr12:50305289:C:T	50305289	NA,T	NA,C	NA,1	NA,inf	NA,inf	NA,0.960759	0.000118993	0.000118997
2	chr12:51356801:C:T	51356801	NA,T	NA,C	NA,1	NA,inf	NA,inf	NA,0.724324	0.000118952	0.000118955
2	chr12:51295311:G:C	51295311	C,C	G,G	1,1	-inf,inf	inf,inf	1.44886,0.292104	0.000118869	0.00011887
2	chr12:50208213:C:T	50208213	T,NA	C,NA	1,NA	-inf,NA	inf,NA	1.33041,NA	0.00011873	0.000118734
2	chr12:50068196:A:G	50068196	G,G	A,A	1,1	-inf,inf	inf,inf	1.05219,0.0503583	0.000118713	0.000118714
2	chr12:51281424:C:T	51281424	NA,T	NA,C	NA,1	NA,inf	NA,inf	NA,0.556217	0.000118644	0.000118646
2	chr12:50741926:T:C	50741926	NA,C	NA,T	NA,1	NA,-inf	NA,inf	NA,1.113	0.000118608	0.000118612
2	chr12:50321069:C:T	50321069	NA,T	NA,C	NA,1	NA,inf	NA,inf	NA,0.957868	0.00011852	0.000118524
2	chr12:51197417:A:G	51197417	NA,G	NA,A	NA,1	NA,-inf	NA,inf	NA,0.626487	0.000118331	0.000118334
2	chr12:51293529:G:A	51293529	A,A	G,G	1,1	-inf,inf	inf,inf	1.46822,0.554825	0.000118053	0.000118055
2	chr12:51617323:C:A	51617323	NA,A	NA,C	NA,1	NA,-inf	NA,inf	NA,0.738144	0.000117962	0.000117965
2	chr12:50263075:C:T	50263075	NA,T	NA,C	NA,1	NA,inf	NA,inf	NA,0.953943	0.0001179	0.000117904
2	chr12:50849909:C:G	50849909	NA,G	NA,C	NA,1	NA,inf	NA,inf	NA,1.06204	0.000117757	0.000117761
2	chr12:51101907:T:C	51101907	NA,C	NA,T	NA,1	NA,-inf	NA,inf	NA,0.304599	0.000117463	0.000117464
2	chr12:50957773:T:C	50957773	NA,C	NA,T	NA,1	NA,-inf	NA,inf	NA,0.806748	0.000117361	0.000117364
2	chr12:50838144:G:A	50838144	NA,A	NA,G	NA,1	NA,inf	NA,inf	NA,0.651943	0.000117103	0.000117105
2	chr12:51592986:A:G	51592986	NA,G	NA,A	NA,1	NA,inf	NA,inf	NA,0.680978	0.000116969	0.000116972
2	chr12:51624026:G:A	51624026	NA,A	NA,G	NA,1	NA,-inf	NA,inf	NA,0.73244	0.000116799	0.000116802
2	chr12:50603177:T:A	50603177	NA,A	NA,T	NA,1	NA,inf	NA,inf	NA,0.746053	0.000116792	0.000116794
2	chr12:50492390:C:T	50492390	NA,T	NA,C	NA,1	NA,-inf	NA,inf	NA,0.826903	0.000116764	0.000116767
2	chr12:51314540:T:C	51314540	C,C	T,T	1,1	-inf,inf	inf,inf	1.61499,0.101773	0.00011674	0.000116743
2	chr12:51224750:T:G	51224750	NA,G	NA,T	NA,1	NA,inf	NA,inf	NA,0.592477	0.000116661	0.000116663
2	chr12:50317037:G:A	50317037	NA,A	NA,G	NA,1	NA,inf	NA,inf	NA,0.946002	0.000116614	0.000116618
2	chr12:51452448:A:G	51452448	NA,G	NA,A	NA,1	NA,inf	NA,inf	NA,0.6856	0.000116498	0.000116501
2	chr12:51668873:G:A	51668873	A,NA	G,NA	1,NA	inf,NA	inf,NA	1.09598,NA	0.000116431	0.000116434
2	chr12:50588238:G:A	50588238	NA,A	NA,G	NA,1	NA,-inf	NA,inf	NA,1.23808	0.000116407	0.000116412
2	chr12:50474418:C:T	50474418	NA,T	NA,C	NA,1	NA,-inf	NA,inf	NA,0.826111	0.000116381	0.000116384
2	chr12:50164868:C:T	50164868	NA,T	NA,C	NA,1	NA,-inf	NA,inf	NA,0.845579	0.0001163	0.000116302
2	chr12:50808126:A:T	50808126	NA,T	NA,A	NA,1	NA,inf	NA,inf	NA,0.567812	0.000116132	0.000116135
2	chr12:51484654:GCTCTCA:G	51484654	NA,G	NA,GCTCTCA	NA,1	NA,-inf	NA,inf	NA,0.785087	0.000116034	0.000116037
2	chr12:50132773:A:T	50132773	T,NA	A,NA	1,NA	inf,NA	inf,NA	0.576506,NA	0.000115886	0.000115887
2	chr12:50778956:C:T	50778956	NA,T	NA,C	NA,1	NA,inf	NA,inf	NA,1.13413	0.000115773	0.000115778
2	chr12:50780577:G:T	50780577	NA,T	NA,G	NA,1	NA,inf	NA,inf	NA,1.1334	0.000115615	0.000115619
2	chr12:50954615:C:T	50954615	NA,T	NA,C	NA,1	NA,-inf	NA,inf	NA,0.337498	0.000115367	0.000115368
2	chr12:50772391:G:A	50772391	NA,A	NA,G	NA,1	NA,inf	NA,inf	NA,0.893948	0.000115253	0.000115256
2	chr12:51417080:A:G	51417080	NA,G	NA,A	NA,1	NA,inf	NA,inf	NA,0.682848	0.000115116	0.000115119
2	chr12:51485392:TGCAAATAGACTG:T	51485392	NA,T	NA,TGCAAATAGACTG	NA,1	NA,-inf	NA,inf	NA,0.675159	0.000114947	0.000114949
2	chr12:50777441:C:T	50777441	NA,T	NA,C	NA,1	NA,inf	NA,inf	NA,1.12707	0.000114744	0.000114748
2	chr12:51284550:C:T	51284550	NA,T	NA,C	NA,1	NA,inf	NA,inf	NA,0.757873	0.000114734	0.000114737
2	chr12:50962218:T:C	50962218	NA,C	NA,T	NA,1	NA,inf	NA,inf	NA,0.593243	0.000114654	0.000114656
2	chr12:50929070:T:C	50929070	NA,C	NA,T	NA,1	NA,inf	NA,inf	NA,0.597549	0.000114617	0.000114619
2	chr12:50618332:C:G	50618332	G,NA	C,NA	1,NA	inf,NA	inf,NA	0.668786,NA	0.000114404	0.000114406
2	chr12:50565520:T:G	50565520	G,NA	T,NA	1,NA	-inf,NA	inf,NA	1.3374,NA	0.000114398	0.000114402
2	chr12:51070000:G:T	51070000	NA,T	NA,G	NA,1	NA,-inf	NA,inf	NA,0.710483	0.000114382	0.000114385
2	chr12:50498587:T:C	50498587	NA,C	NA,T	NA,1	NA,-inf	NA,inf	NA,0.810959	0.000114123	0.000114126
2	chr12:51315498:T:C	51315498	C,C	T,T	1,1	-inf,inf	inf,inf	1.20119,0.584733	0.000113964	0.000113965
2	chr12:51069942:C:T	51069942	NA,T	NA,C	NA,1	NA,-inf	NA,inf	NA,0.708243	0.000113929	0.000113931
2	chr12:50992457:G:A	50992457	A,NA	G,NA	1,NA	-inf,NA	inf,NA	1.34396,NA	0.000113916	0.000113922
2	chr12:51277659:G:A	51277659	NA,A	NA,G	NA,1	NA,inf	NA,inf	NA,0.532922	0.000113821	0.000113823
2	chr12:50031377:A:G	50031377	NA,G	NA,A	NA,1	NA,-inf	NA,inf	NA,0.831681	0.000113587	0.000113589
2	chr12:50219734:G:T	50219734	NA,T	NA,G	NA,1	NA,inf	NA,inf	NA,0.926321	0.000113547	0.000113551
2	chr12:51225815:T:C	51225815	NA,C	NA,T	NA,1	NA,inf	NA,inf	NA,0.575431	0.000113262	0.000113264
2	chr12:51594885:AG:A	51594885	NA,A	NA,AG	NA,1	NA,-inf	NA,inf	NA,0.710992	0.000113229	0.000113232
2	chr12:51652907:T:C	51652907	NA,C	NA,T	NA,1	NA,inf	NA,inf	NA,0.656561	0.000113109	0.000113111
2	chr12:51661477:A:G	51661477	NA,G	NA,A	NA,1	NA,inf	NA,inf	NA,0.66441	0.000113064	0.000113066
2	chr12:51725091:G:A	51725091	NA,A	NA,G	NA,1	NA,inf	NA,inf	NA,0.664741	0.000113029	0.000113031
2	chr12:50067405:C:T	50067405	T,T	C,C	1,1	-inf,inf	inf,inf	1.02385,0.108423	0.000112836	0.000112837
2	chr12:50314242:C:T	50314242	NA,T	NA,C	NA,1	NA,inf	NA,inf	NA,0.921212	0.000112681	0.000112685
2	chr12:50185849:T:G	50185849	NA,G	NA,T	NA,1	NA,-inf	NA,inf	NA,0.848935	0.000112632	0.000112635
2	chr12:50366938:T:A	50366938	NA,A	NA,T	NA,1	NA,-inf	NA,inf	NA,0.185863	0.000112373	0.000112375
2	chr12:51123874:G:A	51123874	NA,A	NA,G	NA,1	NA,-inf	NA,inf	NA,0.824492	0.000112348	0.000112351
2	chr12:51060557:C:G	51060557	NA,G	NA,C	NA,1	NA,inf	NA,inf	NA,0.597857	0.000112312	0.000112314
2	chr12:51480130:G:A	51480130	NA,A	NA,G	NA,1	NA,inf	NA,inf	NA,0.707477	0.00011167	0.000111672
2	chr12:51465534:C:G	51465534	NA,G	NA,C	NA,1	NA,inf	NA,inf	NA,0.642917	0.000111585	0.000111587
2	chr12:51505984:C:T	51505984	NA,T	NA,C	NA,1	NA,inf	NA,inf	NA,0.598337	0.000111396	0.000111398
2	chr12:51339571:C:T	51339571	T,NA	C,NA	1,NA	inf,NA	inf,NA	1.03356,NA	0.000111272	0.000111276
2	chr12:50613551:C:T	50613551	NA,T	NA,C	NA,1	NA,inf	NA,inf	NA,2.1081	0.000111002	0.000111027
2	chr12:51501348:A:G	51501348	NA,G	NA,A	NA,1	NA,inf	NA,inf	NA,0.653065	0.000110836	0.000110839
2	chr12:50288042:A:G	50288042	NA,G	NA,A	NA,1	NA,-inf	NA,inf	NA,0.774003	0.000110804	0.000110806
2	chr12:51006126:C:A	51006126	NA,A	NA,C	NA,1	NA,-inf	NA,inf	NA,0.746522	0.000110792	0.000110795
2	chr12:51557006:G:C	51557006	NA,C	NA,G	NA,1	NA,-inf	NA,inf	NA,0.68359	0.000110785	0.000110787
2	chr12:51245154:C:G	51245154	NA,G	NA,C	NA,1	NA,inf	NA,inf	NA,0.563403	0.000110776	0.000110778
2	chr12:51580058:G:T	51580058	NA,T	NA,G	NA,1	NA,inf	NA,inf	NA,0.647595	0.000110726	0.000110729
2	chr12:51360845:A:G	51360845	G,G	A,A	1,1	inf,-inf	inf,inf	0.525261,0.7321	0.000110571	0.000110571
2	chr12:51379368:C:G	51379368	NA,G	NA,C	NA,1	NA,inf	NA,inf	NA,0.61998	0.000110562	0.000110565
2	chr12:50300064:C:T	50300064	NA,T	NA,C	NA,1	NA,inf	NA,inf	NA,0.899997	0.000110265	0.000110268
2	chr12:51540911:G:A	51540911	NA,A	NA,G	NA,1	NA,inf	NA,inf	NA,0.60964	0.000109888	0.00010989
2	chr12:50019565:G:A	50019565	NA,A	NA,G	NA,1	NA,inf	NA,inf	NA,1.05604	0.000109871	0.000109875
2	chr12:50308229:AG:A	50308229	NA,A	NA,AG	NA,1	NA,inf	NA,inf	NA,0.909661	0.000109802	0.000109806
2	chr12:51053595:A:G	51053595	NA,G	NA,A	NA,1	NA,-inf	NA,inf	NA,0.684084	0.000109744	0.000109746
2	chr12:51713199:A:G	51713199	NA,G	NA,A	NA,1	NA,inf	NA,inf	NA,0.644922	0.000109684	0.000109686
2	chr12:51067351:A:C	51067351	NA,C	NA,A	NA,1	NA,-inf	NA,inf	NA,0.683337	0.000109602	0.000109605
2	chr12:51051687:A:G	51051687	NA,G	NA,A	NA,1	NA,-inf	NA,inf	NA,0.68186	0.000109581	0.000109583
2	chr12:50370817:C:T	50370817	NA,T	NA,C	NA,1	NA,-inf	NA,inf	NA,1.01864	0.000109556	0.000109558
2	chr12:51053362:G:A	51053362	NA,A	NA,G	NA,1	NA,-inf	NA,inf	NA,0.682935	0.000109548	0.000109551
2	chr12:51740718:A:G	51740718	NA,G	NA,A	NA,1	NA,-inf	NA,inf	NA,0.673172	0.000109482	0.000109485
2	chr12:50593303:G:A	50593303	NA,A	NA,G	NA,1	NA,inf	NA,inf	NA,0.718597	0.000109282	0.000109285
2	chr12:50321419:T:C	50321419	C,NA	T,NA	1,NA	-inf,NA	inf,NA	1.27276,NA	0.000108901	0.000108905
2	chr12:51254530:G:A	51254530	NA,A	NA,G	NA,1	NA,inf	NA,inf	NA,0.599269	0.0001089	0.000108902
2	chr12:51050404:G:A	51050404	NA,A	NA,G	NA,1	NA,-inf	NA,inf	NA,0.678817	0.000108861	0.000108864
2	chr12:51181832:T:G	51181832	G,G	T,T	1,1	-inf,-inf	inf,inf	1.51649,1.18348	0.000108801	0.000108809
2	chr12:50395617:T:C	50395617	C,NA	T,NA	1,NA	inf,NA	inf,NA	0.513019,NA	0.000108568	0.00010857
2	chr12:51148484:A:G	51148484	NA,G	NA,A	NA,1	NA,-inf	NA,inf	NA,0.813669	0.000108553	0.000108556
2	chr12:50681328:C:T	50681328	NA,T	NA,C	NA,1	NA,inf	NA,inf	NA,0.707047	0.000108483	0.000108485
2	chr12:51215383:C:T	51215383	NA,T	NA,C	NA,1	NA,-inf	NA,inf	NA,0.746049	0.000108256	0.000108259
2	chr12:50660914:A:T	50660914	NA,T	NA,A	NA,1	NA,inf	NA,inf	NA,0.527813	0.000108213	0.000108216
2	chr12:51094596:T:C	51094596	NA,C	NA,T	NA,1	NA,inf	NA,inf	NA,0.747982	0.000108129	0.000108132
2	chr12:51620476:T:C	51620476	NA,C	NA,T	NA,1	NA,inf	NA,inf	NA,0.6376	0.000107834	0.000107836
2	chr12:51376999:C:T	51376999	NA,T	NA,C	NA,1	NA,-inf	NA,inf	NA,0.700861	0.000107741	0.000107744
2	chr12:51755223:A:G	51755223	NA,G	NA,A	NA,1	NA,-inf	NA,inf	NA,0.685206	0.000107677	0.000107679
2	chr12:51502164:A:T	51502164	NA,T	NA,A	NA,1	NA,inf	NA,inf	NA,0.563252	0.000107632	0.000107634
2	chr12:51069515:G:A	51069515	A,NA	G,NA	1,NA	inf,NA	inf,NA	1.07968,NA	0.000107609	0.000107612
2	chr12:51511824:C:T	51511824	NA,T	NA,C	NA,1	NA,inf	NA,inf	NA,0.561728	0.000107426	0.000107428
2	chr12:50171512:C:T	50171512	NA,T	NA,C	NA,1	NA,-inf	NA,inf	NA,0.796531	0.000107334	0.000107337
2	chr12:51319319:G:A	51319319	NA,A	NA,G	NA,1	NA,-inf	NA,inf	NA,0.712077	0.000107288	0.00010729
2	chr12:50522425:C:T	50522425	NA,T	NA,C	NA,1	NA,inf	NA,inf	NA,0.487055	0.000107248	0.00010725
2	chr12:50047972:A:G	50047972	NA,G	NA,A	NA,1	NA,-inf	NA,inf	NA,0.332301	0.000106959	0.000106961
2	chr12:51193500:C:T	51193500	NA,T	NA,C	NA,1	NA,-inf	NA,inf	NA,0.826529	0.000106853	0.000106856
2	chr12:51703242:G:T	51703242	NA,T	NA,G	NA,1	NA,inf	NA,inf	NA,0.582586	0.000106747	0.00010675
2	chr12:51334997:G:A	51334997	NA,A	NA,G	NA,1	NA,inf	NA,inf	NA,0.595675	0.000106591	0.000106594
2	chr12:51121615:G:A	51121615	NA,A	NA,G	NA,1	NA,inf	NA,inf	NA,0.55957	0.000106568	0.00010657
2	chr12:50106174:G:A	50106174	A,NA	G,NA	1,NA	-inf,NA	inf,NA	1.25208,NA	0.000106307	0.000106311
2	chr12:50500826:A:G	50500826	NA,G	NA,A	NA,1	NA,-inf	NA,inf	NA,0.761607	0.000106207	0.000106209
2	chr12:51525554:T:G	51525554	NA,G	NA,T	NA,1	NA,inf	NA,inf	NA,0.601667	0.000106138	0.00010614
2	chr12:50766829:A:C	50766829	NA,C	NA,A	NA,1	NA,inf	NA,inf	NA,0.835197	0.000106099	0.000106103
2	chr12:50503399:G:A	50503399	NA,A	NA,G	NA,1	NA,-inf	NA,inf	NA,0.760581	0.000106049	0.000106052
2	chr12:50846101:C:T	50846101	T,NA	C,NA	1,NA	-inf,NA	inf,NA	1.1734,NA	0.000105998	0.000106002
2	chr12:51223595:C:T	51223595	NA,T	NA,C	NA,1	NA,inf	NA,inf	NA,0.5279	0.000105797	0.000105799
2	chr12:50086431:T:G	50086431	NA,G	NA,T	NA,1	NA,-inf	NA,inf	NA,0.284831	0.000105707	0.000105708
2	chr12:51714462:G:A	51714462	NA,A	NA,G	NA,1	NA,inf	NA,inf	NA,0.639187	0.000105671	0.000105674
2	chr12:50031663:C:T	50031663	T,NA	C,NA	1,NA	-inf,NA	inf,NA	1.28195,NA	0.00010537	0.000105374
2	chr12:50092644:A:G	50092644	NA,G	NA,A	NA,1	NA,-inf	NA,inf	NA,0.530089	0.000105337	0.000105339
2	chr12:50383482:G:A	50383482	NA,A	NA,G	NA,1	NA,inf	NA,inf	NA,0.915308	0.000105033	0.000105037
2	chr12:51544781:A:T	51544781	NA,T	NA,A	NA,1	NA,-inf	NA,inf	NA,0.547454	0.000105012	0.000105014
2	chr12:50113331:T:C	50113331	C,NA	T,NA	1,NA	inf,NA	inf,NA	0.740903,NA	0.000104933	0.000104935
2	chr12:50018852:A:T	50018852	T,T	A,A	1,1	-inf,inf	inf,inf	0.632303,1.92776	0.000104878	0.000104881
2	chr12:50283723:T:C	50283723	C,C	T,T	1,1	-inf,inf	inf,inf	3.46963,0.914926	0.000104772	0.000104803
2	chr12:50840149:G:A	50840149	NA,A	NA,G	NA,1	NA,-inf	NA,inf	NA,0.755803	0.000104735	0.000104738
2	chr12:50835437:G:A	50835437	NA,A	NA,G	NA,1	NA,-inf	NA,inf	NA,0.755656	0.000104625	0.000104628
2	chr12:50150858:T:C	50150858	C,NA	T,NA	1,NA	inf,NA	inf,NA	0.448922,NA	0.000104536	0.000104537
2	chr12:50012713:C:T	50012713	T,T	C,C	1,1	-inf,inf	inf,inf	0.713072,1.89646	0.000104391	0.000104395
2	chr12:51130300:C:T	51130300	NA,T	NA,C	NA,1	NA,inf	NA,inf	NA,0.559837	0.000104324	0.000104326
2	chr12:51566902:T:C	51566902	NA,C	NA,T	NA,1	NA,inf	NA,inf	NA,0.651062	0.00010423	0.000104232
2	chr12:50504513:A:T	50504513	NA,T	NA,A	NA,1	NA,-inf	NA,inf	NA,0.748362	0.000104182	0.000104184
2	chr12:51713889:AT:A	51713889	NA,A	NA,AT	NA,1	NA,inf	NA,inf	NA,0.591391	0.000104176	0.000104179
2	chr12:51216711:T:C	51216711	NA,C	NA,T	NA,1	NA,-inf	NA,inf	NA,0.71933	0.000104138	0.000104141
2	chr12:50581423:C:T	50581423	T,NA	C,NA	1,NA	-inf,NA	inf,NA	1.27864,NA	0.000103784	0.000103788
2	chr12:50973334:A:G	50973334	NA,G	NA,A	NA,1	NA,-inf	NA,inf	NA,0.689513	0.000103707	0.000103709
2	chr12:50357371:G:A	50357371	NA,A	NA,G	NA,1	NA,-inf	NA,inf	NA,0.729113	0.000103557	0.00010356
2	chr12:51236681:G:A	51236681	A,NA	G,NA	1,NA	-inf,NA	inf,NA	0.492628,NA	0.000103552	0.000103553
2	chr12:50192803:A:G	50192803	NA,G	NA,A	NA,1	NA,-inf	NA,inf	NA,0.514352	0.00010343	0.000103432
2	chr12:50574547:T:C	50574547	C,C	T,T	1,1	-inf,-inf	inf,inf	3.53971,0.47631	0.000103263	0.000103331
2	chr12:51337691:CA:C	51337691	C,C	CA,CA	1,1	inf,-inf	inf,inf	0.195483,1.55205	0.000103225	0.000103227
2	chr12:51127983:G:A	51127983	A,NA	G,NA	1,NA	inf,NA	inf,NA	0.802465,NA	0.000103206	0.000103209
2	chr12:51629813:A:G	51629813	NA,G	NA,A	NA,1	NA,inf	NA,inf	NA,0.580131	0.000102852	0.000102855
2	chr12:50286187:C:T	50286187	NA,T	NA,C	NA,1	NA,inf	NA,inf	NA,0.860079	0.000102795	0.000102798
2	chr12:51545463:C:T	51545463	NA,T	NA,C	NA,1	NA,-inf	NA,inf	NA,0.678331	0.000102788	0.000102791
2	chr12:51643567:A:G	51643567	NA,G	NA,A	NA,1	NA,-inf	NA,inf	NA,0.623213	0.000102774	0.000102776
2	chr12:51405520:C:T	51405520	NA,T	NA,C	NA,1	NA,inf	NA,inf	NA,0.590889	0.000102766	0.000102768
2	chr12:50318820:G:C	50318820	NA,C	NA,G	NA,1	NA,-inf	NA,inf	NA,0.836199	0.000102717	0.00010272
2	chr12:51126324:A:G	51126324	NA,G	NA,A	NA,1	NA,inf	NA,inf	NA,0.534539	0.000102544	0.000102546
2	chr12:50968716:A:G	50968716	NA,G	NA,A	NA,1	NA,inf	NA,inf	NA,0.560716	0.000102301	0.000102303
2	chr12:50842323:G:T	50842323	NA,T	NA,G	NA,1	NA,-inf	NA,inf	NA,1.27075	0.000102225	0.000102231
2	chr12:50243797:C:A	50243797	NA,A	NA,C	NA,1	NA,-inf	NA,inf	NA,0.148003	0.000102146	0.000102147
2	chr12:51044415:C:T	51044415	T,NA	C,NA	1,NA	-inf,NA	inf,NA	1.13474,NA	0.000102107	0.00010211
2	chr12:50602598:C:T	50602598	T,NA	C,NA	1,NA	inf,NA	inf,NA	0.423222,NA	0.00010208	0.000102081
2	chr12:51725020:CACTT:C	51725020	NA,C	NA,CACTT	NA,1	NA,-inf	NA,inf	NA,0.616422	0.000101975	0.000101977
2	chr12:50735049:A:G	50735049	G,G	A,A	1,1	-inf,-inf	inf,inf	5.23877,0.148879	0.000101966	0.000102768
2	chr12:51127997:G:A	51127997	NA,A	NA,G	NA,1	NA,inf	NA,inf	NA,0.53137	0.000101819	0.000101822
2	chr12:50917773:T:G	50917773	NA,G	NA,T	NA,1	NA,-inf	NA,inf	NA,0.68172	0.000101757	0.000101759
2	chr12:50503363:C:T	50503363	T,T	C,C	1,1	-inf,inf	inf,inf	4.33659,0.284235	0.0001017	0.000101809
2	chr12:51650580:T:C	51650580	NA,C	NA,T	NA,1	NA,-inf	NA,inf	NA,0.613691	0.000101402	0.000101405
2	chr12:51716016:A:G	51716016	NA,G	NA,A	NA,1	NA,inf	NA,inf	NA,0.594603	0.000101384	0.000101386
2	chr12:50289621:G:A	50289621	NA,A	NA,G	NA,1	NA,inf	NA,inf	NA,0.847249	0.000101348	0.000101352
2	chr12:50834473:T:C	50834473	NA,C	NA,T	NA,1	NA,-inf	NA,inf	NA,1.26308	0.000101277	0.000101284
2	chr12:50299923:G:C	50299923	NA,C	NA,G	NA,1	NA,-inf	NA,inf	NA,0.75991	0.000101268	0.00010127
2	chr12:50303743:G:A	50303743	A,NA	G,NA	1,NA	-inf,NA	inf,NA	1.22452,NA	0.000101266	0.00010127
2	chr12:51299573:G:A	51299573	A,A	G,G	1,1	-inf,inf	inf,inf	1.45648,0.247412	0.000101135	0.000101137
2	chr12:51305250:C:T	51305250	T,T	C,C	1,1	-inf,inf	inf,inf	1.1583,0.577967	0.000101076	0.000101078
2	chr12:51609475:G:A	51609475	NA,A	NA,G	NA,1	NA,-inf	NA,inf	NA,0.644008	0.000100685	0.000100688
2	chr12:51107994:A:C	51107994	NA,C	NA,A	NA,1	NA,-inf	NA,inf	NA,0.629173	0.000100645	0.000100647
2	chr12:51612635:T:C	51612635	NA,C	NA,T	NA,1	NA,-inf	NA,inf	NA,0.638848	0.000100639	0.000100642
2	chr12:51601722:C:T	51601722	NA,T	NA,C	NA,1	NA,inf	NA,inf	NA,0.589121	0.000100287	0.000100289
2	chr12:50272907:G:A	50272907	A,NA	G,NA	1,NA	-inf,NA	inf,NA	1.22325,NA	0.00010024	0.000100244
2	chr12:50446706:C:T	50446706	T,T	C,C	1,1	-inf,-inf	inf,inf	3.31721,0.488445	0.00010007	0.000100115
2	chr12:50172875:C:T	50172875	NA,T	NA,C	NA,1	NA,-inf	NA,inf	NA,1.09485	0.000100049	0.000100052
2	chr12:51621663:G:A	51621663	NA,A	NA,G	NA,1	NA,inf	NA,inf	NA,0.561951	0.000100045	0.000100047
2	chr12:51082818:T:A	51082818	NA,A	NA,T	NA,1	NA,-inf	NA,inf	NA,0.625671	0.000100019	0.000100021
2	chr12:51060122:A:G	51060122	NA,G	NA,A	NA,1	NA,-inf	NA,inf	NA,0.631826	9.99364e-05	9.99388e-05
2	chr12:51225056:C:T	51225056	NA,T	NA,C	NA,1	NA,-inf	NA,inf	NA,0.746526	9.96106e-05	9.96133e-05
2	chr12:51635911:C:T	51635911	NA,T	NA,C	NA,1	NA,inf	NA,inf	NA,0.573507	9.95718e-05	9.95741e-05
2	chr12:50515471:C:T	50515471	T,T	C,C	1,1	-inf,inf	inf,inf	4.3819,0.250708	9.95614e-05	9.96794e-05
2	chr12:51702411:A:G	51702411	NA,G	NA,A	NA,1	NA,inf	NA,inf	NA,0.576959	9.95289e-05	9.95311e-05
2	chr12:51058623:T:C	51058623	NA,C	NA,T	NA,1	NA,-inf	NA,inf	NA,0.622672	9.94864e-05	9.94887e-05
2	chr12:50008322:C:T	50008322	NA,T	NA,C	NA,1	NA,-inf	NA,inf	NA,0.632133	9.94115e-05	9.94136e-05
2	chr12:50231649:AT:A	50231649	NA,A	NA,AT	NA,1	NA,inf	NA,inf	NA,0.832017	9.938e-05	9.93833e-05
2	chr12:51665064:A:G	51665064	NA,G	NA,A	NA,1	NA,-inf	NA,inf	NA,0.562102	9.93775e-05	9.93798e-05
2	chr12:50839131:A:G	50839131	NA,G	NA,A	NA,1	NA,-inf	NA,inf	NA,1.24467	9.92346e-05	9.92407e-05
2	chr12:51679265:A:C	51679265	NA,C	NA,A	NA,1	NA,inf	NA,inf	NA,0.572443	9.92013e-05	9.92035e-05
2	chr12:51762860:T:C	51762860	NA,C	NA,T	NA,1	NA,-inf	NA,inf	NA,0.632273	9.91608e-05	9.91633e-05
2	chr12:50234816:C:A	50234816	NA,A	NA,C	NA,1	NA,inf	NA,inf	NA,0.830046	9.91594e-05	9.91626e-05
2	chr12:50558834:C:T	50558834	NA,T	NA,C	NA,1	NA,inf	NA,inf	NA,0.799645	9.89704e-05	9.89735e-05
2	chr12:50337491:G:A	50337491	NA,A	NA,G	NA,1	NA,inf	NA,inf	NA,0.493768	9.8931e-05	9.89331e-05
2	chr12:51109848:A:G	51109848	NA,G	NA,A	NA,1	NA,-inf	NA,inf	NA,0.618154	9.8918e-05	9.89203e-05
2	chr12:50581990:GCC:G	50581990	NA,G	NA,GCC	NA,1	NA,inf	NA,inf	NA,0.473358	9.89043e-05	9.89064e-05
2	chr12:50880618:A:G	50880618	NA,G	NA,A	NA,1	NA,-inf	NA,inf	NA,0.655106	9.88837e-05	9.88861e-05
2	chr12:51263997:T:C	51263997	NA,C	NA,T	NA,1	NA,inf	NA,inf	NA,0.533219	9.88231e-05	9.88252e-05
2	chr12:51685346:A:T	51685346	NA,T	NA,A	NA,1	NA,inf	NA,inf	NA,0.56998	9.87656e-05	9.87679e-05
2	chr12:50881067:T:C	50881067	NA,C	NA,T	NA,1	NA,inf	NA,inf	NA,0.0273146	9.87462e-05	9.87474e-05
2	chr12:50880614:T:C	50880614	NA,C	NA,T	NA,1	NA,-inf	NA,inf	NA,0.653053	9.86108e-05	9.86132e-05
2	chr12:51270055:T:C	51270055	NA,C	NA,T	NA,1	NA,inf	NA,inf	NA,0.76437	9.85679e-05	9.85706e-05
2	chr12:50814982:C:T	50814982	NA,T	NA,C	NA,1	NA,-inf	NA,inf	NA,0.763511	9.84991e-05	9.85018e-05
2	chr12:51187606:A:C	51187606	NA,C	NA,A	NA,1	NA,inf	NA,inf	NA,0.542211	9.84676e-05	9.84698e-05
2	chr12:51300118:A:G	51300118	G,G	A,A	1,1	-inf,inf	inf,inf	1.42984,0.26261	9.83025e-05	9.83042e-05
2	chr12:50338533:C:T	50338533	NA,T	NA,C	NA,1	NA,inf	NA,inf	NA,0.82351	9.82334e-05	9.82366e-05
2	chr12:50721526:A:G	50721526	NA,G	NA,A	NA,1	NA,inf	NA,inf	NA,0.435998	9.8227e-05	9.82289e-05
2	chr12:50810366:T:C	50810366	NA,C	NA,T	NA,1	NA,inf	NA,inf	NA,0.99982	9.82114e-05	9.82149e-05
2	chr12:51647216:G:A	51647216	NA,A	NA,G	NA,1	NA,inf	NA,inf	NA,0.565859	9.81622e-05	9.81644e-05
2	chr12:50223857:G:A	50223857	NA,A	NA,G	NA,1	NA,inf	NA,inf	NA,0.821831	9.80907e-05	9.80939e-05
2	chr12:51607277:G:A	51607277	NA,A	NA,G	NA,1	NA,-inf	NA,inf	NA,0.643148	9.80254e-05	9.80278e-05
2	chr12:50106598:A:T	50106598	T,NA	A,NA	1,NA	inf,NA	inf,NA	2.06471,NA	9.79693e-05	9.79892e-05
2	chr12:51256612:C:T	51256612	NA,T	NA,C	NA,1	NA,-inf	NA,inf	NA,0.41379	9.79646e-05	9.79663e-05
2	chr12:51615557:A:C	51615557	NA,C	NA,A	NA,1	NA,inf	NA,inf	NA,0.548249	9.794e-05	9.79421e-05
2	chr12:51085619:C:T	51085619	NA,T	NA,C	NA,1	NA,inf	NA,inf	NA,0.996114	9.78653e-05	9.7869e-05
2	chr12:50228211:A:C	50228211	NA,C	NA,A	NA,1	NA,inf	NA,inf	NA,0.819815	9.77748e-05	9.7778e-05
2	chr12:50014436:A:C	50014436	C,NA	A,NA	1,NA	-inf,NA	inf,NA	0.334903,NA	9.77575e-05	9.77585e-05
2	chr12:50460671:T:C	50460671	C,C	T,T	1,1	-inf,inf	inf,inf	0.0900873,1.40927	9.77161e-05	9.77167e-05
2	chr12:51611405:G:A	51611405	NA,A	NA,G	NA,1	NA,-inf	NA,inf	NA,0.638599	9.76213e-05	9.76237e-05
2	chr12:51300119:G:T	51300119	T,T	G,G	1,1	-inf,inf	inf,inf	1.42779,0.260133	9.76095e-05	9.76112e-05
2	chr12:50799680:A:G	50799680	NA,G	NA,A	NA,1	NA,-inf	NA,inf	NA,0.692902	9.76053e-05	9.76078e-05
2	chr12:51257488:T:C	51257488	NA,C	NA,T	NA,1	NA,-inf	NA,inf	NA,0.410052	9.76037e-05	9.76054e-05
2	chr12:50329586:T:C	50329586	NA,C	NA,T	NA,1	NA,inf	NA,inf	NA,0.818663	9.75894e-05	9.75926e-05
2	chr12:50577595:A:G	50577595	NA,G	NA,A	NA,1	NA,inf	NA,inf	NA,0.633595	9.75264e-05	9.75286e-05
2	chr12:50446638:A:T	50446638	NA,T	NA,A	NA,1	NA,-inf	NA,inf	NA,0.78725	9.7436e-05	9.74386e-05
2	chr12:50841534:A:G	50841534	NA,G	NA,A	NA,1	NA,-inf	NA,inf	NA,1.22697	9.74152e-05	9.74212e-05
2	chr12:50864803:G:A	50864803	NA,A	NA,G	NA,1	NA,-inf	NA,inf	NA,0.643913	9.74116e-05	9.74139e-05
2	chr12:51188599:C:T	51188599	NA,T	NA,C	NA,1	NA,-inf	NA,inf	NA,0.726425	9.72722e-05	9.72747e-05
2	chr12:51708930:T:C	51708930	NA,C	NA,T	NA,1	NA,inf	NA,inf	NA,0.553495	9.72564e-05	9.72586e-05
2	chr12:51253481:ATAGGAGCAT:A	51253481	NA,A	NA,ATAGGAGCAT	NA,1	NA,inf	NA,inf	NA,0.527377	9.71731e-05	9.71751e-05
2	chr12:50355538:C:T	50355538	NA,T	NA,C	NA,1	NA,inf	NA,inf	NA,0.480364	9.71308e-05	9.71329e-05
2	chr12:50656763:G:A	50656763	NA,A	NA,G	NA,1	NA,inf	NA,inf	NA,0.428336	9.70779e-05	9.70798e-05
2	chr12:51409155:G:A	51409155	NA,A	NA,G	NA,1	NA,inf	NA,inf	NA,0.498491	9.70277e-05	9.70295e-05
2	chr12:51088519:C:T	51088519	T,NA	C,NA	1,NA	-inf,NA	inf,NA	0.424789,NA	9.70238e-05	9.7025e-05
2	chr12:51386768:G:A	51386768	NA,A	NA,G	NA,1	NA,-inf	NA,inf	NA,0.616255	9.70102e-05	9.70125e-05
2	chr12:51668560:A:G	51668560	NA,G	NA,A	NA,1	NA,inf	NA,inf	NA,0.556733	9.67061e-05	9.67082e-05
2	chr12:51667259:A:G	51667259	NA,G	NA,A	NA,1	NA,-inf	NA,inf	NA,0.579554	9.66669e-05	9.66691e-05
2	chr12:50064047:C:T	50064047	T,T	C,C	1,1	-inf,inf	inf,inf	0.939345,0.190706	9.65901e-05	9.65907e-05
2	chr12:51256526:A:T	51256526	NA,T	NA,A	NA,1	NA,-inf	NA,inf	NA,0.404059	9.63377e-05	9.63394e-05
2	chr12:50237637:A:C	50237637	NA,C	NA,A	NA,1	NA,inf	NA,inf	NA,0.797212	9.62672e-05	9.62703e-05
2	chr12:51616564:A:G	51616564	NA,G	NA,A	NA,1	NA,-inf	NA,inf	NA,0.629051	9.61318e-05	9.61342e-05
2	chr12:51306403:G:A	51306403	A,A	G,G	1,1	-inf,inf	inf,inf	1.13755,0.572718	9.60674e-05	9.60689e-05
2	chr12:51297767:A:G	51297767	G,G	A,A	1,1	-inf,inf	inf,inf	1.44096,0.158953	9.59868e-05	9.59885e-05
2	chr12:51306843:T:C	51306843	NA,C	NA,T	NA,1	NA,inf	NA,inf	NA,0.744168	9.59564e-05	9.59594e-05
2	chr12:51243929:C:G	51243929	NA,G	NA,C	NA,1	NA,inf	NA,inf	NA,0.514598	9.5903e-05	9.5905e-05
2	chr12:51321565:G:A	51321565	A,A	G,G	1,1	-inf,inf	inf,inf	1.42289,0.293898	9.58926e-05	9.58944e-05
2	chr12:50010213:C:T	50010213	T,NA	C,NA	1,NA	-inf,NA	inf,NA	1.16709,NA	9.58744e-05	9.5878e-05
2	chr12:51260932:C:T	51260932	NA,T	NA,C	NA,1	NA,inf	NA,inf	NA,0.512362	9.57128e-05	9.57148e-05
2	chr12:51241568:AGTGCGTGGGAT:A	51241568	NA,A	NA,AGTGCGTGGGAT	NA,1	NA,-inf	NA,inf	NA,0.652841	9.55367e-05	9.55392e-05
2	chr12:51241563:TC:T	51241563	NA,T	NA,TC	NA,1	NA,-inf	NA,inf	NA,0.652767	9.55264e-05	9.55288e-05
2	chr12:51422655:C:T	51422655	NA,T	NA,C	NA,1	NA,inf	NA,inf	NA,0.564086	9.55024e-05	9.55045e-05
2	chr12:50346663:C:T	50346663	NA,T	NA,C	NA,1	NA,inf	NA,inf	NA,0.801247	9.54858e-05	9.5489e-05
2	chr12:50493507:C:T	50493507	T,T	C,C	1,1	inf,inf	inf,inf	0.833124,2.65671	9.54691e-05	9.54908e-05
2	chr12:50319711:G:A	50319711	NA,A	NA,G	NA,1	NA,inf	NA,inf	NA,0.801753	9.54668e-05	9.54699e-05
2	chr12:50064313:G:T	50064313	T,T	G,G	1,1	-inf,-inf	inf,inf	0.730848,1.15691	9.54329e-05	9.54349e-05
2	chr12:50972848:C:T	50972848	NA,T	NA,C	NA,1	NA,inf	NA,inf	NA,0.516906	9.54033e-05	9.54054e-05
2	chr12:50509147:T:G	50509147	NA,G	NA,T	NA,1	NA,-inf	NA,inf	NA,0.74928	9.53061e-05	9.53087e-05
2	chr12:51382677:G:A	51382677	NA,A	NA,G	NA,1	NA,-inf	NA,inf	NA,0.616821	9.52537e-05	9.5256e-05
2	chr12:51012156:G:A	51012156	NA,A	NA,G	NA,1	NA,inf	NA,inf	NA,0.515786	9.51821e-05	9.51842e-05
2	chr12:50904369:G:A	50904369	NA,A	NA,G	NA,1	NA,-inf	NA,inf	NA,0.691103	9.49901e-05	9.49926e-05
2	chr12:51600727:G:T	51600727	NA,T	NA,G	NA,1	NA,inf	NA,inf	NA,0.554213	9.49029e-05	9.49051e-05
2	chr12:51597670:GTTC:G	51597670	NA,G	NA,GTTC	NA,1	NA,inf	NA,inf	NA,0.553584	9.48122e-05	9.48144e-05
2	chr12:51372735:G:C	51372735	C,C	G,G	1,1	inf,-inf	inf,inf	0.37488,1.23569	9.46805e-05	9.46818e-05
2	chr12:50251344:G:C	50251344	C,NA	G,NA	1,NA	-inf,NA	inf,NA	1.18104,NA	9.46371e-05	9.46406e-05
2	chr12:50968535:T:C	50968535	NA,C	NA,T	NA,1	NA,inf	NA,inf	NA,0.510455	9.45939e-05	9.4596e-05
2	chr12:51408844:G:T	51408844	NA,T	NA,G	NA,1	NA,inf	NA,inf	NA,0.481555	9.44755e-05	9.44772e-05
2	chr12:51195061:T:C	51195061	NA,C	NA,T	NA,1	NA,inf	NA,inf	NA,0.565004	9.44021e-05	9.44043e-05
2	chr12:51629354:T:C	51629354	NA,C	NA,T	NA,1	NA,inf	NA,inf	NA,0.550559	9.43888e-05	9.43909e-05
2	chr12:51711110:A:G	51711110	NA,G	NA,A	NA,1	NA,inf	NA,inf	NA,0.54688	9.4266e-05	9.42681e-05
2	chr12:50514976:C:A	50514976	NA,A	NA,C	NA,1	NA,inf	NA,inf	NA,0.612759	9.42457e-05	9.42478e-05
2	chr12:51485146:G:A	51485146	NA,A	NA,G	NA,1	NA,-inf	NA,inf	NA,0.630743	9.41154e-05	9.41178e-05
2	chr12:50242759:A:G	50242759	NA,G	NA,A	NA,1	NA,inf	NA,inf	NA,0.777645	9.39404e-05	9.39434e-05
2	chr12:51334635:C:T	51334635	NA,T	NA,C	NA,1	NA,-inf	NA,inf	NA,0.639372	9.38053e-05	9.38077e-05
2	chr12:51619748:C:T	51619748	NA,T	NA,C	NA,1	NA,inf	NA,inf	NA,0.547435	9.37951e-05	9.37973e-05
2	chr12:50905454:G:A	50905454	NA,A	NA,G	NA,1	NA,-inf	NA,inf	NA,0.675863	9.37801e-05	9.37824e-05
2	chr12:51445579:C:T	51445579	NA,T	NA,C	NA,1	NA,inf	NA,inf	NA,0.529964	9.37018e-05	9.37038e-05
2	chr12:50857380:C:T	50857380	NA,T	NA,C	NA,1	NA,-inf	NA,inf	NA,1.13438	9.36701e-05	9.36752e-05
2	chr12:50765770:C:T	50765770	NA,T	NA,C	NA,1	NA,inf	NA,inf	NA,1.35351	9.36087e-05	9.3614e-05
2	chr12:51306356:G:A	51306356	A,A	G,G	1,1	-inf,inf	inf,inf	1.13025,0.564543	9.35803e-05	9.35818e-05
2	chr12:50513475:G:A	50513475	A,NA	G,NA	1,NA	inf,NA	inf,NA	0.472867,NA	9.33838e-05	9.3385e-05
2	chr12:51628566:G:A	51628566	NA,A	NA,G	NA,1	NA,-inf	NA,inf	NA,0.608376	9.32729e-05	9.32751e-05
2	chr12:50299343:A:G	50299343	NA,G	NA,A	NA,1	NA,inf	NA,inf	NA,0.455201	9.32249e-05	9.32268e-05
2	chr12:51173329:C:T	51173329	NA,T	NA,C	NA,1	NA,-inf	NA,inf	NA,0.619256	9.32009e-05	9.32032e-05
2	chr12:50309841:G:A	50309841	NA,A	NA,G	NA,1	NA,inf	NA,inf	NA,0.48744	9.30784e-05	9.30802e-05
2	chr12:50113036:G:T	50113036	NA,T	NA,G	NA,1	NA,-inf	NA,inf	NA,0.640163	9.3078e-05	9.30807e-05
2	chr12:51100333:GTTC:G	51100333	NA,G	NA,GTTC	NA,1	NA,inf	NA,inf	NA,0.465248	9.29103e-05	9.29121e-05
2	chr12:50418016:A:G	50418016	G,NA	A,NA	1,NA	-inf,NA	inf,NA	1.36464,NA	9.28683e-05	9.28742e-05
2	chr12:50601338:TTTG:T	50601338	NA,T	NA,TTTG	NA,1	NA,-inf	NA,inf	NA,0.725565	9.28674e-05	9.28704e-05
2	chr12:51610043:G:T	51610043	NA,T	NA,G	NA,1	NA,inf	NA,inf	NA,0.53707	9.24258e-05	9.24279e-05
2	chr12:51382374:C:T	51382374	NA,T	NA,C	NA,1	NA,-inf	NA,inf	NA,0.589644	9.22839e-05	9.22861e-05
2	chr12:51186400:A:T	51186400	NA,T	NA,A	NA,1	NA,inf	NA,inf	NA,0.748893	9.22624e-05	9.22654e-05
2	chr12:51298168:T:C	51298168	C,C	T,T	1,1	-inf,inf	inf,inf	1.34578,0.377703	9.21375e-05	9.21392e-05
2	chr12:50994824:G:A	50994824	NA,A	NA,G	NA,1	NA,inf	NA,inf	NA,0.446538	9.21178e-05	9.21197e-05
2	chr12:51234738:A:G	51234738	NA,G	NA,A	NA,1	NA,-inf	NA,inf	NA,0.474998	9.20522e-05	9.20541e-05
2	chr12:50279200:T:G	50279200	NA,G	NA,T	NA,1	NA,-inf	NA,inf	NA,0.701999	9.19101e-05	9.19125e-05
2	chr12:50293566:C:G	50293566	NA,G	NA,C	NA,1	NA,-inf	NA,inf	NA,0.713533	9.18615e-05	9.18639e-05
2	chr12:51747422:T:C	51747422	NA,C	NA,T	NA,1	NA,-inf	NA,inf	NA,0.553288	9.18391e-05	9.18413e-05
2	chr12:50261621:G:T	50261621	NA,T	NA,G	NA,1	NA,inf	NA,inf	NA,0.479076	9.18259e-05	9.18277e-05
2	chr12:51003320:C:G	51003320	NA,G	NA,C	NA,1	NA,-inf	NA,inf	NA,0.618246	9.17835e-05	9.17858e-05
2	chr12:50367916:C:T	50367916	NA,T	NA,C	NA,1	NA,-inf	NA,inf	NA,0.672213	9.16129e-05	9.16153e-05
2	chr12:50656721:G:A	50656721	NA,A	NA,G	NA,1	NA,-inf	NA,inf	NA,0.657424	9.159e-05	9.15924e-05
2	chr12:50048593:G:C	50048593	NA,C	NA,G	NA,1	NA,-inf	NA,inf	NA,0.261881	9.15743e-05	9.15757e-05
2	chr12:50376302:T:G	50376302	NA,G	NA,T	NA,1	NA,-inf	NA,inf	NA,0.676436	9.15143e-05	9.15167e-05
2	chr12:50241304:C:G	50241304	NA,G	NA,C	NA,1	NA,inf	NA,inf	NA,0.756444	9.14915e-05	9.14944e-05
2	chr12:50011640:A:G	50011640	NA,G	NA,A	NA,1	NA,inf	NA,inf	NA,0.496516	9.14489e-05	9.14508e-05
2	chr12:51011656:G:T	51011656	NA,T	NA,G	NA,1	NA,-inf	NA,inf	NA,0.619792	9.14479e-05	9.14501e-05
2	chr12:51300959:G:A	51300959	NA,A	NA,G	NA,1	NA,inf	NA,inf	NA,0.612379	9.14403e-05	9.14427e-05
2	chr12:51687532:C:T	51687532	NA,T	NA,C	NA,1	NA,-inf	NA,inf	NA,0.546273	9.13523e-05	9.13544e-05
2	chr12:51603393:A:G	51603393	NA,G	NA,A	NA,1	NA,-inf	NA,inf	NA,0.543221	9.13171e-05	9.13192e-05
2	chr12:51236911:G:A	51236911	NA,A	NA,G	NA,1	NA,inf	NA,inf	NA,0.470897	9.12493e-05	9.12512e-05
2	chr12:50985444:T:C	50985444	NA,C	NA,T	NA,1	NA,-inf	NA,inf	NA,0.613455	9.12399e-05	9.12422e-05
2	chr12:51002049:A:G	51002049	NA,G	NA,A	NA,1	NA,-inf	NA,inf	NA,0.613455	9.12399e-05	9.12422e-05
2	chr12:51314930:A:G	51314930	G,NA	A,NA	1,NA	inf,NA	inf,NA	0.881266,NA	9.11538e-05	9.11561e-05
2	chr12:51019050:G:T	51019050	NA,T	NA,G	NA,1	NA,-inf	NA,inf	NA,0.612365	9.1101e-05	9.11032e-05
2	chr12:51119056:A:T	51119056	NA,T	NA,A	NA,1	NA,-inf	NA,inf	NA,0.559695	9.10717e-05	9.10738e-05
2	chr12:50047341:T:C	50047341	NA,C	NA,T	NA,1	NA,-inf	NA,inf	NA,0.25935	9.10411e-05	9.10425e-05
2	chr12:51606973:C:CT	51606973	NA,CT	NA,C	NA,1	NA,-inf	NA,inf	NA,0.540903	9.10329e-05	9.1035e-05
2	chr12:50047283:A:C	50047283	NA,C	NA,A	NA,1	NA,-inf	NA,inf	NA,0.259134	9.10251e-05	9.10266e-05
2	chr12:50827950:T:C	50827950	NA,C	NA,T	NA,1	NA,inf	NA,inf	NA,0.468774	9.09952e-05	9.09972e-05
2	chr12:50197674:C:T	50197674	NA,T	NA,C	NA,1	NA,inf	NA,inf	NA,0.709393	9.09891e-05	9.09918e-05
2	chr12:50631494:G:A	50631494	NA,A	NA,G	NA,1	NA,inf	NA,inf	NA,0.587461	9.09522e-05	9.09543e-05
2	chr12:50636924:C:T	50636924	NA,T	NA,C	NA,1	NA,inf	NA,inf	NA,0.587462	9.09513e-05	9.09534e-05
2	chr12:50586775:G:A	50586775	NA,A	NA,G	NA,1	NA,inf	NA,inf	NA,0.587462	9.09513e-05	9.09534e-05
2	chr12:51678400:A:C	51678400	NA,C	NA,A	NA,1	NA,inf	NA,inf	NA,0.516404	9.09431e-05	9.09451e-05
2	chr12:50590911:T:A	50590911	NA,A	NA,T	NA,1	NA,inf	NA,inf	NA,0.587191	9.09178e-05	9.09199e-05
2	chr12:50666277:G:A	50666277	NA,A	NA,G	NA,1	NA,inf	NA,inf	NA,0.586952	9.0885e-05	9.08871e-05
2	chr12:51421257:G:A	51421257	NA,A	NA,G	NA,1	NA,inf	NA,inf	NA,0.473459	9.08117e-05	9.08134e-05
2	chr12:51716277:C:T	51716277	NA,T	NA,C	NA,1	NA,inf	NA,inf	NA,0.481193	9.07808e-05	9.07828e-05
2	chr12:50591885:T:G	50591885	NA,G	NA,T	NA,1	NA,inf	NA,inf	NA,0.586003	9.07629e-05	9.07649e-05
2	chr12:51603964:A:G	51603964	NA,G	NA,A	NA,1	NA,-inf	NA,inf	NA,0.538863	9.07618e-05	9.07639e-05
2	chr12:51630548:T:C	51630548	NA,C	NA,T	NA,1	NA,-inf	NA,inf	NA,0.544408	9.06726e-05	9.06747e-05
2	chr12:50972526:C:T	50972526	NA,T	NA,C	NA,1	NA,-inf	NA,inf	NA,0.609447	9.0667e-05	9.06692e-05
2	chr12:50496514:G:A	50496514	NA,A	NA,G	NA,1	NA,-inf	NA,inf	NA,0.645846	9.04641e-05	9.04664e-05
2	chr12:50124070:C:G	50124070	NA,G	NA,C	NA,1	NA,-inf	NA,inf	NA,0.6682	9.04024e-05	9.04047e-05
2	chr12:51431956:T:A	51431956	NA,A	NA,T	NA,1	NA,inf	NA,inf	NA,0.506194	9.03671e-05	9.03691e-05
2	chr12:51599221:T:C	51599221	NA,C	NA,T	NA,1	NA,-inf	NA,inf	NA,0.535826	9.03593e-05	9.03614e-05
2	chr12:50930480:G:A	50930480	A,NA	G,NA	1,NA	-inf,NA	inf,NA	1.01378,NA	9.0255e-05	9.02583e-05
2	chr12:51610778:G:C	51610778	NA,C	NA,G	NA,1	NA,inf	NA,inf	NA,0.520303	9.01634e-05	9.01655e-05
2	chr12:51246115:A:G	51246115	NA,G	NA,A	NA,1	NA,inf	NA,inf	NA,0.411184	9.0094e-05	9.00957e-05
2	chr12:50302866:C:A	50302866	NA,A	NA,C	NA,1	NA,-inf	NA,inf	NA,0.697674	8.99884e-05	8.99908e-05
2	chr12:50669714:T:A	50669714	NA,A	NA,T	NA,1	NA,inf	NA,inf	NA,0.580144	8.99734e-05	8.99755e-05
2	chr12:50822431:T:C	50822431	C,NA	T,NA	1,NA	inf,NA	inf,NA	0.466613,NA	8.99207e-05	8.9922e-05
2	chr12:51345657:A:G	51345657	G,NA	A,NA	1,NA	inf,NA	inf,NA	0.89938,NA	8.98553e-05	8.98578e-05
2	chr12:50602713:G:T	50602713	NA,T	NA,G	NA,1	NA,inf	NA,inf	NA,0.578783	8.97743e-05	8.97764e-05
2	chr12:51298795:A:G	51298795	G,G	A,A	1,1	-inf,inf	inf,inf	1.40097,0.237073	8.96329e-05	8.96345e-05
2	chr12:50660153:A:G	50660153	NA,G	NA,A	NA,1	NA,inf	NA,inf	NA,0.577178	8.96122e-05	8.96143e-05
2	chr12:50661580:C:T	50661580	NA,T	NA,C	NA,1	NA,inf	NA,inf	NA,0.57712	8.9604e-05	8.96061e-05
2	chr12:50659286:C:T	50659286	NA,T	NA,C	NA,1	NA,inf	NA,inf	NA,0.577092	8.96023e-05	8.96043e-05
2	chr12:51165107:CACT:C	51165107	NA,C	NA,CACT	NA,1	NA,-inf	NA,inf	NA,0.590598	8.958e-05	8.95822e-05
2	chr12:50661387:A:G	50661387	NA,G	NA,A	NA,1	NA,inf	NA,inf	NA,0.57639	8.95148e-05	8.95169e-05
2	chr12:51605952:T:C	51605952	NA,C	NA,T	NA,1	NA,-inf	NA,inf	NA,0.529157	8.94927e-05	8.94947e-05
```
